## Supplementary material for "Characterization of shared and ancestry-specific signals driving complex traits using multi-ancestry fine-mapping": susiex_nc2.cs80.snp

```
BP	SNP	PIP(CS1)	LogBF(CS1,Pop1)	LogBF(CS1,Pop2)	PIP(CS2)	LogBF(CS2,Pop1)	LogBF(CS2,Pop2)
43860687	chr17:43860687:G:C	2.10373e-08	-2.81986e-10	0.220459	4.57561e-06	-2.81986e-10	0.233621
43860714	chr17:43860714:A:T	9.39755e-10	-1.80588	-1.08209	2.7218e-07	-1.48467	-1.10375
43860817	chr17:43860817:A:C	2.63443e-09	-1.48134	-0.375826	4.83737e-07	-1.64553	-0.367803
43861133	chr17:43861133:G:C	4.56782e-09	-2.81986e-10	-1.3068	9.82285e-07	-2.81986e-10	-1.30499
43861235	chr17:43861235:G:T	9.72519e-08	-2.81986e-10	1.75147	2.12798e-05	-2.81986e-10	1.77064
43862016	chr17:43862016:G:A	4.53015e-09	-2.81986e-10	-1.31508	9.72393e-07	-2.81986e-10	-1.31511
43862070	chr17:43862070:T:C	2.25367e-08	-2.81986e-10	0.289305	4.99313e-06	-2.81986e-10	0.320944
43862448	chr17:43862448:C:T	4.57684e-09	-2.81986e-10	-1.30483	9.82447e-07	-2.81986e-10	-1.30483
43862572	chr17:43862572:C:T	4.54745e-09	-2.81986e-10	-1.31127	9.76245e-07	-2.81986e-10	-1.31116
43862600	chr17:43862600:C:T	5.3141e-09	-2.81986e-10	-1.15547	1.1302e-06	-2.81986e-10	-1.16472
43862649	chr17:43862649:T:C	4.53658e-09	-2.81986e-10	-1.31367	9.73757e-07	-2.81986e-10	-1.31371
43863029	chr17:43863029:C:T	4.54563e-09	-2.81986e-10	-1.31167	9.75684e-07	-2.81986e-10	-1.31174
43863225	chr17:43863225:G:C	4.56583e-09	-2.81986e-10	-1.30724	9.81884e-07	-2.81986e-10	-1.3054
43863297	chr17:43863297:G:A	4.62796e-09	-2.81986e-10	-1.29372	9.93262e-07	-2.81986e-10	-1.29388
43863307	chr17:43863307:C:T	4.53787e-09	-2.81986e-10	-1.31338	9.74633e-07	-2.81986e-10	-1.31281
43863581	chr17:43863581:T:G	4.93967e-09	-2.81986e-10	-1.22854	1.05568e-06	-2.81986e-10	-1.23293
43863592	chr17:43863592:C:G	4.57468e-09	-2.81986e-10	-1.3053	9.83343e-07	-2.81986e-10	-1.30392
43863826	chr17:43863826:T:C	4.62312e-09	-2.81986e-10	-1.29477	9.92176e-07	-2.81986e-10	-1.29497
43864381	chr17:43864381:T:C	1.04727e-08	-2.81986e-10	-0.477071	2.29891e-06	-2.81986e-10	-0.454686
43864420	chr17:43864420:C:G	1.56025e-09	-1.72508	-0.655912	4.82985e-07	-1.38522	-0.629672
43864540	chr17:43864540:C:A	2.40393e-09	-1.05798	-0.890754	6.72075e-07	-0.787462	-0.897042
43865288	chr17:43865288:G:A	5.88641e-09	-2.81986e-10	-1.05319	1.26588e-06	-2.81986e-10	-1.05135
43865304	chr17:43865304:A:G	4.55417e-09	-2.81986e-10	-1.30979	9.80115e-07	-2.81986e-10	-1.3072
43865334	chr17:43865334:A:G	3.33943e-09	-1.5561	-0.0639411	1.15451e-06	-1.14878	0.0053429
43865389	chr17:43865389:GC:G	1.63585e-08	-2.81986e-10	-0.031091	3.6427e-06	-2.81986e-10	0.00560587
43865496	chr17:43865496:T:C	5.54265e-09	-2.81986e-10	-1.11337	1.18464e-06	-2.81986e-10	-1.11768
43865528	chr17:43865528:C:T	4.53075e-09	-2.81986e-10	-1.31495	9.73445e-07	-2.81986e-10	-1.31403
43865859	chr17:43865859:G:A	9.79143e-09	-2.81986e-10	-0.544331	2.09024e-06	-2.81986e-10	-0.549841
43866331	chr17:43866331:G:A	6.39498e-09	-2.81986e-10	-0.970325	1.38063e-06	-2.81986e-10	-0.964579
43866407	chr17:43866407:G:A	5.05223e-09	-2.81986e-10	-1.20601	1.08337e-06	-2.81986e-10	-1.20704
43866791	chr17:43866791:C:T	4.5303e-09	-2.81986e-10	-1.31505	9.73275e-07	-2.81986e-10	-1.31421
43867497	chr17:43867497:T:G	1.04968e-09	-1.47515	-1.30221	3.32664e-07	-1.09447	-1.29327
43868196	chr17:43868196:C:T	1.45114e-09	-1.4659	-0.987595	3.80428e-07	-1.26136	-0.99222
43868220	chr17:43868220:A:G	2.01498e-09	-1.78952	-0.335716	6.24204e-07	-1.48423	-0.274171
43868401	chr17:43868401:C:T	1.57467e-09	-1.39852	-0.973277	4.16876e-07	-1.18395	-0.978135
43868408	chr17:43868408:G:A	8.81147e-10	-1.82151	-1.13086	2.63679e-07	-1.52153	-1.09861
43868764	chr17:43868764:C:G	8.03848e-09	-0.827791	0.0861923	1.05119e-06	-1.29604	0.0588401
43868812	chr17:43868812:G:T	1.59805e-09	-1.387	-0.970054	4.23389e-07	-1.17172	-0.974864
43869044	chr17:43869044:G:C	4.5336e-09	-2.81986e-10	-1.31432	9.73433e-07	-2.81986e-10	-1.31405
43869082	chr17:43869082:C:G	1.55437e-09	-1.89093	-0.493839	2.90294e-07	-2.001	-0.522976
43869145	chr17:43869145:G:A	1.05792e-09	-1.6202	-1.14934	2.98825e-07	-1.3402	-1.15482
43869337	chr17:43869337:G:T	2.33886e-09	-1.97617	-3.22959e-10	4.83559e-07	-2.0137	-3.22959e-10
43869705	chr17:43869705:G:A	1.08747e-09	-1.44803	-1.29396	3.34265e-07	-1.09329	-1.28965
43869813	chr17:43869813:G:A	3.5313e-09	-1.56417	-3.22959e-10	7.13963e-07	-1.62404	-3.22959e-10
43870018	chr17:43870018:C:T	5.00917e-09	-2.81986e-10	-1.21457	1.07463e-06	-2.81986e-10	-1.21514
43870994	chr17:43870994:C:T	4.59084e-09	-2.81986e-10	-1.30178	9.85085e-07	-2.81986e-10	-1.30215
43871194	chr17:43871194:C:T	1.1195e-08	-2.81986e-10	-0.410373	2.394e-06	-2.81986e-10	-0.414155
43871285	chr17:43871285:C:T	7.20176e-09	-2.81986e-10	-0.851514	1.51994e-06	-2.81986e-10	-0.868449
43871435	chr17:43871435:C:T	4.5773e-09	-2.81986e-10	-1.30473	9.82372e-07	-2.81986e-10	-1.3049
43871526	chr17:43871526:C:A	5.36309e-09	-2.81986e-10	-1.1463	1.15026e-06	-2.81986e-10	-1.14713
43871645	chr17:43871645:G:A	4.54616e-09	-2.81986e-10	-1.31155	9.75989e-07	-2.81986e-10	-1.31142
43872108	chr17:43872108:T:C	5.30705e-09	-2.81986e-10	-1.1568	1.13847e-06	-2.81986e-10	-1.15743
43872290	chr17:43872290:A:C	5.63805e-09	-2.81986e-10	-1.0963	1.22759e-06	-2.81986e-10	-1.08207
43872606	chr17:43872606:C:T	4.59198e-09	-2.81986e-10	-1.30153	9.85687e-07	-2.81986e-10	-1.30154
43872711	chr17:43872711:G:A	1.14521e-08	-2.81986e-10	-0.387666	2.43797e-06	-2.81986e-10	-0.395952
43873049	chr17:43873049:G:T	2.27669e-09	-2.00312	-3.22959e-10	4.81134e-07	-2.01873	-3.22959e-10
43873148	chr17:43873148:G:A	4.6396e-09	-2.81986e-10	-1.29121	9.96136e-07	-2.81986e-10	-1.29099
43873209	chr17:43873209:C:T	9.01078e-10	-1.9937	-0.936306	1.90741e-07	-2.01777	-0.926189
43873453	chr17:43873453:A:G	2.25792e-09	-2.01139	-3.22959e-10	5.41662e-07	-1.90023	-3.22959e-10
43873571	chr17:43873571:G:A	2.35139e-09	-1.6398	-0.331031	9.92978e-07	-1.01145	-0.282713
43873684	chr17:43873684:T:C	5.41027e-09	-2.81986e-10	-1.13754	1.16015e-06	-2.81986e-10	-1.13857
43873860	chr17:43873860:T:C	1.10675e-09	-1.60639	-1.11802	2.12525e-07	-1.70713	-1.12868
43873909	chr17:43873909:T:C	8.24442e-10	-1.85592	-1.16297	1.6503e-07	-1.93825	-1.15049
43873915	chr17:43873915:C:T	9.87902e-10	-1.57904	-1.25897	1.89693e-07	-1.68462	-1.26485
43874023	chr17:43874023:C:T	5.64989e-09	-2.81986e-10	-1.0942	1.21502e-06	-2.81986e-10	-1.09236
43874026	chr17:43874026:C:T	5.60765e-09	-2.81986e-10	-1.10171	1.20235e-06	-2.81986e-10	-1.10284
43874354	chr17:43874354:G:C	8.45615e-09	-2.81986e-10	-0.690944	1.8072e-06	-2.81986e-10	-0.69534
43874677	chr17:43874677:A:T	7.60331e-10	-1.78503	-1.31481	1.99066e-07	-1.58587	-1.31537
43875183	chr17:43875183:C:T	9.23077e-09	-2.81986e-10	-0.603296	1.97758e-06	-2.81986e-10	-0.605244
43875439	chr17:43875439:G:A	2.93229e-09	-1.75005	-3.22959e-10	1.60013e-06	-0.817037	-3.22959e-10
43875448	chr17:43875448:G:A	5.24098e-09	-2.81986e-10	-1.16933	1.1229e-06	-2.81986e-10	-1.17121
43875564	chr17:43875564:C:CTAA	5.47129e-09	-2.81986e-10	-1.12632	1.17322e-06	-2.81986e-10	-1.12736
43875639	chr17:43875639:C:CTCCCACCTGA	5.41027e-09	-2.81986e-10	-1.13754	1.16015e-06	-2.81986e-10	-1.13857
43875666	chr17:43875666:A:G	5.39658e-09	-2.81986e-10	-1.14007	1.15723e-06	-2.81986e-10	-1.14109
43875834	chr17:43875834:G:A	4.79069e-09	-2.81986e-10	-1.25916	1.02859e-06	-2.81986e-10	-1.25893
43875844	chr17:43875844:G:A	1.06007e-09	-1.62756	-1.13994	2.04337e-07	-1.72502	-1.15009
43875920	chr17:43875920:G:A	8.83847e-09	-2.81986e-10	-0.646725	1.88772e-06	-2.81986e-10	-0.651748
43875959	chr17:43875959:T:G	2.55535e-07	2.71752	-3.22959e-10	0.0001415	3.66518	-3.22959e-10
43876082	chr17:43876082:C:T	7.2099e-09	-2.81986e-10	-0.850383	1.54133e-06	-2.81986e-10	-0.854472
43876630	chr17:43876630:T:C	6.26781e-10	-1.98904	-1.30395	1.30732e-07	-2.01857	-1.30316
43876674	chr17:43876674:CACAT:C	1.15743e-09	-1.92527	-0.754369	2.91333e-07	-1.75984	-0.76057
43876993	chr17:43876993:A:G	2.1164e-09	-1.39539	-0.680728	5.26484e-07	-1.24369	-0.684961
43877234	chr17:43877234:A:G	8.30608e-10	-1.85687	-1.15456	1.66427e-07	-1.93871	-1.1416
43877755	chr17:43877755:A:G	8.04458e-09	-2.81986e-10	-0.74084	1.69406e-06	-2.81986e-10	-0.759992
43877790	chr17:43877790:A:G	7.04468e-10	-1.86642	-1.30974	1.40177e-07	-1.94443	-1.30753
43877947	chr17:43877947:G:A	2.38868e-09	-1.9551	-3.22959e-10	5.28214e-07	-1.92537	-3.22959e-10
43878203	chr17:43878203:A:G	1.18364e-08	-2.81986e-10	-0.35466	2.51784e-06	-2.81986e-10	-0.363718
43878327	chr17:43878327:G:A	9.51287e-08	-2.81986e-10	1.72939	2.19065e-05	-2.81986e-10	1.79966
43878810	chr17:43878810:G:A	2.28828e-09	-1.99804	-3.22959e-10	4.81216e-07	-2.01856	-3.22959e-10
43878828	chr17:43878828:C:G	5.11924e-09	-1.19283	-3.22959e-10	1.01221e-06	-1.27498	-3.22959e-10
43878962	chr17:43878962:C:T	5.7107e-09	-2.81986e-10	-1.0835	1.2243e-06	-2.81986e-10	-1.08475
43879422	chr17:43879422:A:G	5.64019e-09	-2.81986e-10	-1.09592	1.20937e-06	-2.81986e-10	-1.09702
43880153	chr17:43880153:C:T	5.41027e-09	-2.81986e-10	-1.13754	1.16015e-06	-2.81986e-10	-1.13857
43880366	chr17:43880366:C:A	4.52983e-09	-2.81986e-10	-1.31515	9.73391e-07	-2.81986e-10	-1.31409
43880368	chr17:43880368:A:G	2.24768e-08	-2.81986e-10	0.286647	5.00227e-06	-2.81986e-10	0.322773
43880429	chr17:43880429:T:C	5.41816e-09	-2.81986e-10	-1.13608	1.16184e-06	-2.81986e-10	-1.13712
43881448	chr17:43881448:C:T	1.83897e-08	-2.81986e-10	0.0859522	3.91668e-06	-2.81986e-10	0.0781262
43881676	chr17:43881676:G:A	5.62321e-09	-2.81986e-10	-1.09894	1.2057e-06	-2.81986e-10	-1.10006
43881836	chr17:43881836:C:T	2.26545e-09	-2.00807	-3.22959e-10	4.81827e-07	-2.01729	-3.22959e-10
43881966	chr17:43881966:A:G	5.65214e-09	-2.81986e-10	-1.0938	1.2119e-06	-2.81986e-10	-1.09493
43882036	chr17:43882036:G:A	5.56965e-09	-2.81986e-10	-1.10851	1.18615e-06	-2.81986e-10	-1.1164
43882173	chr17:43882173:C:G	2.57476e-09	-1.88008	-3.22959e-10	6.67648e-07	-1.69111	-3.22959e-10
43882214	chr17:43882214:T:C	5.60541e-09	-2.81986e-10	-1.10211	1.20187e-06	-2.81986e-10	-1.10324
43882494	chr17:43882494:C:T	4.71835e-09	-2.81986e-10	-1.27438	1.01326e-06	-2.81986e-10	-1.27395
43882736	chr17:43882736:T:C	6.10672e-09	-2.81986e-10	-1.01645	1.30431e-06	-2.81986e-10	-1.02145
43882773	chr17:43882773:A:G	8.5214e-10	-1.84814	-1.13771	1.70061e-07	-1.93463	-1.12409
43882975	chr17:43882975:T:C	9.58866e-10	-1.62486	-1.24299	1.8556e-07	-1.72203	-1.24946
43883445	chr17:43883445:T:C	1.20535e-08	-2.81986e-10	-0.33648	2.61007e-06	-2.81986e-10	-0.327741
43883683	chr17:43883683:T:C	1.37953e-09	-1.65397	-0.850121	2.65344e-07	-1.76063	-0.853217
43883703	chr17:43883703:C:G	6.61357e-09	-2.81986e-10	-0.936715	1.41037e-06	-2.81986e-10	-0.94327
43883722	chr17:43883722:GA:G	1.26946e-08	-2.81986e-10	-0.284663	2.70197e-06	-2.81986e-10	-0.293137
43883733	chr17:43883733:A:T	1.07854e-08	-2.81986e-10	-0.447648	2.31003e-06	-2.81986e-10	-0.449857
43883939	chr17:43883939:A:G	1.76333e-07	-2.81986e-10	2.34654	3.55352e-05	-2.81986e-10	2.2834
43883955	chr17:43883955:C:T	4.54182e-09	-2.81986e-10	-1.31251	9.74865e-07	-2.81986e-10	-1.31258
43884023	chr17:43884023:A:G	2.33286e-09	-1.97874	-3.22959e-10	5.12729e-07	-1.95513	-3.22959e-10
43884083	chr17:43884083:C:T	8.75697e-10	-1.86235	-1.09623	1.76096e-07	-1.94253	-1.08131
43884088	chr17:43884088:A:G	4.92589e-09	-2.81986e-10	-1.23133	1.06147e-06	-2.81986e-10	-1.22746
43884421	chr17:43884421:C:T	1.83879e-09	-0.969396	-1.24733	3.19347e-07	-1.17428	-1.25431
43884422	chr17:43884422:G:A	5.47024e-09	-2.81986e-10	-1.12652	1.17334e-06	-2.81986e-10	-1.12727
43884660	chr17:43884660:C:T	4.55079e-09	-2.81986e-10	-1.31054	9.76771e-07	-2.81986e-10	-1.31062
43884690	chr17:43884690:C:A	1.10797e-08	-2.81986e-10	-0.420721	2.35766e-06	-2.81986e-10	-0.429448
43884804	chr17:43884804:A:AT	8.75857e-10	-1.8567	-1.10169	1.75786e-07	-1.93869	-1.08692
43885837	chr17:43885837:G:A	1.04802e-09	-1.62366	-1.15528	2.01907e-07	-1.72213	-1.16494
43885912	chr17:43885912:C:T	2.24268e-09	-2.01817	-3.22959e-10	5.11563e-07	-1.9574	-3.22959e-10
43886069	chr17:43886069:C:T	4.90378e-09	-2.81986e-10	-1.23583	1.05063e-06	-2.81986e-10	-1.23772
43886231	chr17:43886231:A:G	1.33503e-09	-2.0145	-0.522387	3.16117e-07	-1.89943	-0.53933
43886360	chr17:43886360:C:A	4.7869e-09	-2.81986e-10	-1.25996	1.03164e-06	-2.81986e-10	-1.25597
43886394	chr17:43886394:C:T	1.30832e-08	-2.81986e-10	-0.254513	2.7259e-06	-2.81986e-10	-0.28432
43886715	chr17:43886715:A:G	9.6581e-10	-1.59157	-1.26906	1.85817e-07	-1.69572	-1.2744
43886957	chr17:43886957:A:G	1.13305e-08	-2.81986e-10	-0.398338	2.41137e-06	-2.81986e-10	-0.406925
43887101	chr17:43887101:C:T	5.30652e-09	-2.81986e-10	-1.1569	1.13735e-06	-2.81986e-10	-1.15842
43887115	chr17:43887115:G:A	6.91529e-09	-2.81986e-10	-0.892103	1.47979e-06	-2.81986e-10	-0.895221
43887148	chr17:43887148:C:T	8.73212e-10	-1.87958	-1.08183	1.76417e-07	-1.95547	-1.06655
43887153	chr17:43887153:G:A	6.44096e-09	-2.81986e-10	-0.963162	1.37455e-06	-2.81986e-10	-0.968995
43887477	chr17:43887477:G:GGGA	4.5405e-09	-2.81986e-10	-1.3128	9.74585e-07	-2.81986e-10	-1.31286
43887601	chr17:43887601:CTT:C	6.38143e-09	-2.81986e-10	-0.972447	1.3624e-06	-2.81986e-10	-0.977868
43887784	chr17:43887784:A:T	5.00225e-09	-2.81986e-10	-1.21595	1.06692e-06	-2.81986e-10	-1.22234
43887832	chr17:43887832:C:G	8.7358e-10	-1.84117	-1.11983	1.74309e-07	-1.92789	-1.10616
43888463	chr17:43888463:G:A	9.03212e-10	-1.83893	-1.0887	1.80439e-07	-1.92601	-1.07348
43888967	chr17:43888967:T:C	8.75633e-10	-1.86471	-1.09394	1.76123e-07	-1.94444	-1.07925
43889102	chr17:43889102:T:C	9.41755e-10	-1.63212	-1.25373	1.81988e-07	-1.73109	-1.25985
43889121	chr17:43889121:T:C	5.49549e-09	-2.81986e-10	-1.12191	1.17507e-06	-2.81986e-10	-1.12579
43889127	chr17:43889127:T:C	6.2549e-09	-0.992473	-3.22959e-10	1.12385e-06	-1.17036	-3.22959e-10
43889233	chr17:43889233:G:C	5.87189e-09	-2.81986e-10	-1.05566	1.25511e-06	-2.81986e-10	-1.05989
43889661	chr17:43889661:G:A	1.01061e-09	-1.84522	-0.970062	1.76457e-07	-2.01865	-1.00314
43889898	chr17:43889898:C:T	5.39738e-09	-2.81986e-10	-1.13993	1.15926e-06	-2.81986e-10	-1.13934
43889908	chr17:43889908:G:A	9.22169e-09	-2.81986e-10	-0.60428	1.96461e-06	-2.81986e-10	-0.611825
43889926	chr17:43889926:C:T	1.01519e-08	-2.81986e-10	-0.508179	2.1589e-06	-2.81986e-10	-0.517519
43889978	chr17:43889978:A:T	1.27304e-09	-1.91284	-0.671591	3.39142e-07	-1.69824	-0.670211
43890215	chr17:43890215:G:A	9.66001e-10	-1.59759	-1.26284	1.85999e-07	-1.70054	-1.26859
43890294	chr17:43890294:G:A	6.39521e-09	-2.81986e-10	-0.97029	1.35746e-06	-2.81986e-10	-0.981504
43890638	chr17:43890638:G:A	1.5642e-06	4.52929	-3.22959e-10	0.000942729	5.56166	-3.22959e-10
43890820	chr17:43890820:A:AG	9.21966e-10	-1.63611	-1.27097	1.78472e-07	-1.73419	-1.27625
43891306	chr17:43891306:G:A	5.33001e-09	-2.81986e-10	-1.15249	1.14248e-06	-2.81986e-10	-1.15392
43891367	chr17:43891367:C:T	5.32917e-09	-2.81986e-10	-1.15264	1.14235e-06	-2.81986e-10	-1.15403
43891576	chr17:43891576:T:C	1.14678e-08	-2.81986e-10	-0.386292	2.4392e-06	-2.81986e-10	-0.395449
43891663	chr17:43891663:A:G	9.31606e-10	-1.62916	-1.26752	1.80101e-07	-1.72839	-1.27296
43891696	chr17:43891696:G:C	5.33737e-09	-2.81986e-10	-1.1511	1.14403e-06	-2.81986e-10	-1.15256
43891933	chr17:43891933:A:C	6.13858e-08	0.846231	0.445108	1.08242e-05	0.639746	0.45492
43892823	chr17:43892823:T:C	9.42598e-10	-1.79577	-1.08918	1.83226e-07	-1.88155	-1.1026
43892900	chr17:43892900:A:T	9.51515e-10	-1.60773	-1.26781	1.8345e-07	-1.70968	-1.27325
43892977	chr17:43892977:G:T	9.78697e-10	-1.94278	-0.904587	2.62595e-07	-1.72622	-0.898046
43893029	chr17:43893029:T:C	1.07965e-08	-2.81986e-10	-0.446616	2.30567e-06	-2.81986e-10	-0.451749
43893538	chr17:43893538:C:G	9.41141e-10	-1.67223	-1.21427	1.82854e-07	-1.76415	-1.22204
43893918	chr17:43893918:T:C	4.76771e-09	-2.81986e-10	-1.26397	1.02731e-06	-2.81986e-10	-1.26018
43894071	chr17:43894071:G:A	1.41371e-09	-1.77337	-0.706251	2.71603e-07	-1.86361	-0.726924
43894211	chr17:43894211:G:A	1.0727e-08	-2.81986e-10	-0.453077	2.26451e-06	-2.81986e-10	-0.469759
43894381	chr17:43894381:C:A	5.55562e-09	-2.81986e-10	-1.11103	1.1913e-06	-2.81986e-10	-1.11208
43894751	chr17:43894751:T:C	4.6712e-09	-1.28442	-3.22959e-10	1.28141e-06	-1.03916	-3.22959e-10
43894837	chr17:43894837:AGGCAGGAG:A	9.68565e-10	-1.62222	-1.23556	1.8674e-07	-1.72263	-1.24252
43895621	chr17:43895621:G:A	5.4003e-09	-2.81986e-10	-1.13938	1.11965e-06	-2.81986e-10	-1.1741
43896006	chr17:43896006:T:C	9.4034e-10	-1.64005	-1.2473	1.81892e-07	-1.73782	-1.25364
43896246	chr17:43896246:G:A	6.40749e-09	-2.81986e-10	-0.96837	1.36883e-06	-2.81986e-10	-0.973164
43896504	chr17:43896504:G:A	4.82443e-09	-1.25215	-3.22959e-10	7.51015e-07	-1.57345	-3.22959e-10
43897522	chr17:43897522:TACTC:T	9.61758e-10	-1.61113	-1.2537	1.85325e-07	-1.71282	-1.25995
43897883	chr17:43897883:C:G	8.83941e-10	-1.6498	-1.2994	1.72347e-07	-1.74285	-1.30251
43898053	chr17:43898053:C:T	5.33876e-09	-2.81986e-10	-1.15084	1.14436e-06	-2.81986e-10	-1.15228
43898579	chr17:43898579:A:G	8.61099e-10	-1.67667	-1.29871	1.68452e-07	-1.76631	-1.30192
43899005	chr17:43899005:G:A	6.17963e-09	-1.00458	-3.22959e-10	1.1095e-06	-1.18321	-3.22959e-10
43899195	chr17:43899195:T:G	4.52865e-09	-2.81986e-10	-1.31541	9.72099e-07	-2.81986e-10	-1.31542
43899368	chr17:43899368:C:T	9.01369e-10	-1.65962	-1.27005	1.75735e-07	-1.75089	-1.27501
43899372	chr17:43899372:G:A	9.00985e-10	-1.66115	-1.26895	1.75672e-07	-1.75236	-1.2739
43899380	chr17:43899380:G:C	9.09191e-10	-1.65235	-1.26869	1.77033e-07	-1.74489	-1.27366
43899392	chr17:43899392:CCA:C	8.86111e-10	-1.67804	-1.26871	1.73175e-07	-1.7669	-1.27367
43899560	chr17:43899560:G:C	9.15811e-10	-1.65945	-1.25434	1.78228e-07	-1.75113	-1.26068
43899662	chr17:43899662:G:A	6.85682e-09	-2.81986e-10	-0.900595	1.46261e-06	-2.81986e-10	-0.906894
43899685	chr17:43899685:A:T	5.71065e-09	-2.81986e-10	-1.08351	1.22608e-06	-2.81986e-10	-1.0833
43900444	chr17:43900444:G:A	2.24174e-09	-2.01859	-3.22959e-10	5.24363e-07	-1.93269	-3.22959e-10
43900805	chr17:43900805:T:C	5.08527e-09	-2.81986e-10	-1.19949	1.09805e-06	-2.81986e-10	-1.19358
43901173	chr17:43901173:C:T	5.15338e-09	-1.18618	-3.22959e-10	1.3303e-06	-1.00172	-3.22959e-10
43901202	chr17:43901202:C:A	6.54385e-09	-2.81986e-10	-0.947313	1.39569e-06	-2.81986e-10	-0.953728
43901388	chr17:43901388:G:T	1.05157e-09	-2.01777	-0.757789	2.4258e-07	-1.94689	-0.756656
43901607	chr17:43901607:A:G	4.73772e-09	-2.81986e-10	-1.27028	1.01254e-06	-2.81986e-10	-1.27466
43901914	chr17:43901914:G:A	6.80551e-09	-2.81986e-10	-0.908105	1.45379e-06	-2.81986e-10	-0.912947
43902291	chr17:43902291:C:T	7.34842e-09	-2.81986e-10	-0.831352	1.64081e-06	-2.81986e-10	-0.791932
43902398	chr17:43902398:G:A	7.37577e-10	-1.91824	-1.21199	2.1599e-07	-1.59702	-1.22262
43902728	chr17:43902728:G:A	8.2298e-10	-1.87303	-1.14763	2.50999e-07	-1.50803	-1.16139
43902812	chr17:43902812:T:C	9.20692e-10	-1.60909	-1.29938	3.07362e-07	-1.17065	-1.2962
43902879	chr17:43902879:A:G	6.38976e-09	-2.81986e-10	-0.971142	1.3662e-06	-2.81986e-10	-0.975087
43902932	chr17:43902932:T:C	8.90374e-10	-1.88121	-1.06075	2.70447e-07	-1.5227	-1.0721
43903499	chr17:43903499:G:A	4.78886e-09	-2.81986e-10	-1.25955	1.04251e-06	-2.81986e-10	-1.24549
43903676	chr17:43903676:G:C	8.74386e-10	-1.87497	-1.0851	2.67542e-07	-1.50991	-1.09569
43903873	chr17:43903873:T:G	2.44402e-09	-1.93219	-3.22959e-10	6.0917e-07	-1.78278	-3.22959e-10
43903879	chr17:43903879:A:G	7.7399e-09	-2.81986e-10	-0.77945	1.66186e-06	-2.81986e-10	-0.779184
43903932	chr17:43903932:T:C	8.62425e-10	-1.8891	-1.08475	2.60314e-07	-1.53765	-1.09533
43904036	chr17:43904036:G:A	8.62017e-10	-1.88219	-1.09213	2.61952e-07	-1.5242	-1.10252
43904136	chr17:43904136:T:C	4.61335e-09	-2.81986e-10	-1.29688	9.92108e-07	-2.81986e-10	-1.29504
43904421	chr17:43904421:C:A	4.54568e-09	-2.81986e-10	-1.31166	9.74599e-07	-2.81986e-10	-1.31285
43904475	chr17:43904475:G:A	2.67121e-09	-1.84331	-3.22959e-10	5.01216e-07	-1.97784	-3.22959e-10
43904644	chr17:43904644:G:A	8.1158e-10	-1.90897	-1.12564	2.40574e-07	-1.57627	-1.13558
43904885	chr17:43904885:C:A	8.78825e-10	-1.86333	-1.09167	2.71338e-07	-1.48909	-1.10242
43904978	chr17:43904978:C:G	9.52296e-10	-1.56809	-1.30663	3.22423e-07	-1.11488	-1.30413
43905195	chr17:43905195:A:T	8.55957e-10	-1.86311	-1.11827	2.64714e-07	-1.48792	-1.1283
43906049	chr17:43906049:C:T	4.0702e-08	0.873825	0.00661326	7.195e-06	0.664412	0.0218548
43906120	chr17:43906120:G:T	9.05004e-10	-1.79702	-1.12863	2.94033e-07	-1.37091	-1.14027
43906130	chr17:43906130:G:A	8.93023e-10	-1.81035	-1.12863	2.87239e-07	-1.39429	-1.14027
43906145	chr17:43906145:T:A	4.95251e-09	-2.81986e-10	-1.22594	1.06025e-06	-2.81986e-10	-1.22862
43906248	chr17:43906248:A:G	6.59664e-10	-1.94071	-1.30115	1.35298e-07	-1.98265	-1.30475
43906259	chr17:43906259:G:C	8.85063e-10	-1.79421	-1.15372	2.86862e-07	-1.36627	-1.1696
43906265	chr17:43906265:C:A	6.29575e-09	-0.985964	-3.22959e-10	9.73669e-07	-1.3138	-3.22959e-10
43906289	chr17:43906289:C:A	5.12187e-09	-2.81986e-10	-1.19232	1.09947e-06	-2.81986e-10	-1.19229
43906306	chr17:43906306:G:A	5.09133e-09	-2.81986e-10	-1.1983	1.11444e-06	-2.81986e-10	-1.17876
43906600	chr17:43906600:C:A	6.183e-09	-2.81986e-10	-1.00403	1.30885e-06	-2.81986e-10	-1.01797
43907027	chr17:43907027:T:G	5.10928e-09	-2.81986e-10	-1.19478	1.0935e-06	-2.81986e-10	-1.19774
43907182	chr17:43907182:G:A	3.68904e-09	-1.52047	-3.22959e-10	6.19466e-07	-1.76602	-3.22959e-10
43907481	chr17:43907481:C:G	1.92069e-09	-1.69678	-0.476375	5.78282e-07	-1.35806	-0.476749
43907609	chr17:43907609:G:A	6.64366e-09	-2.81986e-10	-0.932176	1.44005e-06	-2.81986e-10	-0.922439
43907787	chr17:43907787:C:G	7.81444e-09	-2.81986e-10	-0.769864	1.75e-06	-2.81986e-10	-0.727502
43908000	chr17:43908000:G:T	6.42463e-09	-2.81986e-10	-0.965699	1.32798e-06	-2.81986e-10	-1.00346
43908185	chr17:43908185:G:A	4.90019e-09	-2.81986e-10	-1.23657	1.04885e-06	-2.81986e-10	-1.23942
43908477	chr17:43908477:A:G	6.23084e-10	-2.00075	-1.29817	1.31044e-07	-2.01683	-1.30251
43908572	chr17:43908572:A:G	5.82987e-09	-2.81986e-10	-1.06284	1.23773e-06	-2.81986e-10	-1.07384
43908730	chr17:43908730:A:G	4.66502e-09	-2.81986e-10	-1.28575	9.97246e-07	-2.81986e-10	-1.28988
43908844	chr17:43908844:A:G	2.3064e-09	-1.99015	-3.22959e-10	4.81821e-07	-2.0173	-3.22959e-10
43909146	chr17:43909146:A:G	4.58064e-09	-2.81986e-10	-1.304	9.89414e-07	-2.81986e-10	-1.29776
43909231	chr17:43909231:T:A	1.30849e-08	-2.81986e-10	-0.254377	2.75987e-06	-2.81986e-10	-0.271937
43909694	chr17:43909694:A:G	1.74321e-09	-1.4882	-0.781911	6.30657e-07	-0.997889	-0.750223
43910073	chr17:43910073:G:A	9.36042e-10	-1.67721	-1.21472	3.23958e-07	-1.18713	-1.22713
43910403	chr17:43910403:G:C	2.26245e-09	-1.34051	-0.668876	8.69114e-07	-0.7937	-0.6337
43910586	chr17:43910586:G:A	8.67493e-09	-2.81986e-10	-0.665401	1.88793e-06	-2.81986e-10	-0.651639
43910664	chr17:43910664:G:A	1.69096e-09	-1.52912	-0.771426	6.00815e-07	-1.0564	-0.740186
43911085	chr17:43911085:G:C	1.68958e-09	-1.47461	-0.826745	6.10415e-07	-0.983521	-0.797215
43911388	chr17:43911388:C:T	4.56741e-09	-2.81986e-10	-1.30689	9.85783e-07	-2.81986e-10	-1.30144
43911624	chr17:43911624:C:T	1.75873e-09	-1.47191	-0.789335	6.36753e-07	-0.979894	-0.758599
43911694	chr17:43911694:T:TA	4.6039e-09	-2.81986e-10	-1.29893	9.85354e-07	-2.81986e-10	-1.30187
43912266	chr17:43912266:G:A	3.66926e-09	-1.52585	-3.22959e-10	7.0581e-07	-1.63553	-3.22959e-10
43912273	chr17:43912273:G:A	4.53389e-09	-2.81986e-10	-1.31426	9.73757e-07	-2.81986e-10	-1.31371
43912450	chr17:43912450:T:C	1.68113e-09	-1.50998	-0.796393	5.99286e-07	-1.03324	-0.765898
43912607	chr17:43912607:G:GA	1.72758e-09	-1.44394	-0.83518	6.31068e-07	-0.941625	-0.805835
43912906	chr17:43912906:A:G	7.1447e-09	-2.81986e-10	-0.859468	1.49594e-06	-2.81986e-10	-0.884363
43913093	chr17:43913093:TAC:T	1.73705e-09	-1.45595	-0.8177	6.29146e-07	-0.962675	-0.787837
43913122	chr17:43913122:ACT:A	9.35796e-10	-1.70936	-1.18283	3.154e-07	-1.24378	-1.19725
43913187	chr17:43913187:CAT:C	5.78442e-09	-2.81986e-10	-1.07067	1.23753e-06	-2.81986e-10	-1.07401
43913245	chr17:43913245:TACACTCAAACACAG:T	7.85146e-09	-0.765138	-3.22959e-10	2.3967e-06	-0.413026	-3.22959e-10
43913494	chr17:43913494:C:T	1.64606e-09	-1.52558	-0.801874	5.82743e-07	-1.05561	-0.771524
43913765	chr17:43913765:T:C	7.51493e-09	-2.81986e-10	-0.808947	1.60803e-06	-2.81986e-10	-0.812107
43913965	chr17:43913965:C:A	9.12488e-10	-1.70791	-1.20951	3.08337e-07	-1.24139	-1.22229
43914732	chr17:43914732:A:G	4.6425e-09	-2.81986e-10	-1.29059	9.95817e-07	-2.81986e-10	-1.29131
43915039	chr17:43915039:T:C	4.53403e-09	-2.81986e-10	-1.31423	9.72768e-07	-2.81986e-10	-1.31473
43915249	chr17:43915249:T:C	1.05566e-09	-1.56399	-1.20768	3.48897e-07	-1.14859	-1.19151
43915305	chr17:43915305:C:G	2.1825e-09	-1.32518	-0.720192	9.76743e-07	-0.617184	-0.693467
43915353	chr17:43915353:T:C	9.76275e-10	-1.6351	-1.21475	3.17149e-07	-1.2373	-1.1982
43915359	chr17:43915359:TGGTCATGGA:T	4.54845e-09	-2.81986e-10	-1.31105	9.76992e-07	-2.81986e-10	-1.3104
43915649	chr17:43915649:T:C	1.31451e-09	-1.24227	-1.31011	4.69283e-07	-0.736263	-1.30741
43916513	chr17:43916513:C:G	1.16547e-09	-1.96177	-0.710944	2.38434e-07	-2.00815	-0.712636
43916686	chr17:43916686:G:A	1.18794e-09	-1.98165	-0.671961	2.45809e-07	-2.01624	-0.674082
43916994	chr17:43916994:A:G	2.49535e-09	-1.91141	-3.22959e-10	5.85059e-07	-1.82316	-3.22959e-10
43917328	chr17:43917328:G:A	1.15269e-09	-1.99659	-0.687149	2.41442e-07	-2.01869	-0.68955
43917424	chr17:43917424:T:C	1.15164e-09	-1.98924	-0.69541	2.39685e-07	-2.01777	-0.697779
43917426	chr17:43917426:C:T	3.2999e-09	-0.732024	-0.899922	1.51794e-06	0.0679364	-0.937698
43917664	chr17:43917664:T:C	1.11409e-09	-2.00064	-0.717158	2.34274e-07	-2.01873	-0.719654
43917930	chr17:43917930:C:G	1.11824e-09	-2.00239	-0.711694	2.35586e-07	-2.01868	-0.714123
43917984	chr17:43917984:G:T	2.48571e-09	-1.91528	-3.22959e-10	5.72049e-07	-1.84565	-3.22959e-10
43918423	chr17:43918423:A:T	6.10974e-10	-2.0072	-1.31134	1.29629e-07	-2.01808	-1.31212
43918424	chr17:43918424:A:T	1.54149e-08	-2.81986e-10	-0.0905025	3.36491e-06	-2.81986e-10	-0.0737184
43918481	chr17:43918481:T:C	4.77724e-09	-2.81986e-10	-1.26198	1.03618e-06	-2.81986e-10	-1.25158
43918793	chr17:43918793:C:T	7.12918e-10	-2.01007	-1.15416	1.51855e-07	-2.01634	-1.15561
43918877	chr17:43918877:T:G	4.79113e-09	-2.81986e-10	-1.25907	1.03594e-06	-2.81986e-10	-1.25181
43919346	chr17:43919346:T:C	1.14883e-09	-1.99953	-0.687565	2.41331e-07	-2.01876	-0.689941
43919350	chr17:43919350:C:G	2.67921e-09	-1.13551	-0.704802	1.25029e-06	-0.411278	-0.652466
43919364	chr17:43919364:C:T	1.17622e-09	-2.00488	-0.658653	2.48509e-07	-2.01825	-0.661145
43919442	chr17:43919442:C:T	6.18618e-09	-2.81986e-10	-1.00352	1.33315e-06	-2.81986e-10	-0.999572
43919658	chr17:43919658:A:G	1.15852e-09	-2.00584	-0.672859	2.45062e-07	-2.01805	-0.675315
43919940	chr17:43919940:A:G	7.43508e-10	-2.0085	-1.11371	1.69474e-07	-1.95272	-1.10945
43920127	chr17:43920127:G:T	1.8974e-09	-1.14663	-1.03872	7.87805e-07	-0.454047	-1.07158
43920344	chr17:43920344:T:C	7.32328e-10	-1.98115	-1.15622	1.6863e-07	-1.93015	-1.13702
43920730	chr17:43920730:C:T	1.35262e-08	-2.81986e-10	-0.221212	2.7654e-06	-2.81986e-10	-0.269933
43921154	chr17:43921154:C:T	5.04945e-09	-2.81986e-10	-1.20656	1.07456e-06	-2.81986e-10	-1.21521
43921495	chr17:43921495:A:C	2.33917e-09	-0.703607	-1.27244	1.1238e-06	0.114187	-1.28459
43921788	chr17:43921788:T:A	2.45971e-09	-1.03355	-0.892242	1.18879e-06	-0.265464	-0.848721
43921849	chr17:43921849:C:T	3.30291e-09	-2.01572	0.384689	7.22139e-07	-2.00791	0.395249
43921954	chr17:43921954:G:A	6.63649e-09	-2.81986e-10	-0.933255	1.44144e-06	-2.81986e-10	-0.921479
43922389	chr17:43922389:C:A	5.73015e-09	-2.81986e-10	-1.0801	1.19244e-06	-2.81986e-10	-1.11111
43922676	chr17:43922676:C:A	2.49619e-09	-1.91107	-3.22959e-10	5.16446e-07	-1.9479	-3.22959e-10
43922751	chr17:43922751:A:G	6.61727e-09	-2.81986e-10	-0.936155	1.41419e-06	-2.81986e-10	-0.940565
43922828	chr17:43922828:G:A	5.57792e-09	-2.81986e-10	-1.10702	1.20079e-06	-2.81986e-10	-1.10414
43922975	chr17:43922975:A:G	6.95273e-09	-2.81986e-10	-0.886705	1.45634e-06	-2.81986e-10	-0.911191
43923076	chr17:43923076:C:T	6.00615e-09	-2.81986e-10	-1.03305	1.29433e-06	-2.81986e-10	-1.02912
43923099	chr17:43923099:C:A	7.9205e-08	-2.81986e-10	1.5462	1.53966e-05	-2.81986e-10	1.44703
43923182	chr17:43923182:C:T	8.18904e-10	-1.92199	-1.10363	1.57656e-07	-2.00633	-1.12812
43923414	chr17:43923414:A:G	3.66549e-08	-2.81986e-10	0.775709	8.59096e-06	-2.81986e-10	0.863591
43923752	chr17:43923752:T:C	7.77496e-10	-1.9129	-1.16462	1.69097e-07	-1.89471	-1.16969
43924520	chr17:43924520:A:C	3.4357e-09	-0.538799	-1.05282	2.31123e-06	0.618606	-1.06795
43925078	chr17:43925078:T:G	2.96085e-09	-0.879776	-0.860585	1.66046e-06	0.0349381	-0.814963
43925150	chr17:43925150:A:G	4.56948e-09	-2.81986e-10	-1.30644	9.798e-07	-2.81986e-10	-1.30753
43925397	chr17:43925397:G:A	5.06466e-09	-2.81986e-10	-1.20355	1.08338e-06	-2.81986e-10	-1.20703
43925575	chr17:43925575:G:A	4.6386e-09	-2.81986e-10	-1.29143	9.97654e-07	-2.81986e-10	-1.28947
43925909	chr17:43925909:C:T	2.29077e-09	-0.860873	-1.13608	1.34966e-06	0.157729	-1.14499
43926029	chr17:43926029:G:A	9.31568e-10	-1.94087	-0.955853	2.15535e-07	-1.85264	-0.969112
43926180	chr17:43926180:G:A	1.47757e-09	-1.85548	-0.579956	3.35617e-07	-1.82437	-0.554539
43926452	chr17:43926452:G:A	2.87179e-08	-2.81986e-10	0.531682	6.20257e-06	-2.81986e-10	0.537845
43926534	chr17:43926534:G:A	2.24143e-09	-0.893359	-1.12536	1.30665e-06	0.114908	-1.13456
43926642	chr17:43926642:C:T	1.20156e-08	-2.81986e-10	-0.339637	2.47712e-06	-2.81986e-10	-0.380024
43926744	chr17:43926744:G:A	9.55547e-09	-2.81986e-10	-0.568725	2.06486e-06	-2.81986e-10	-0.562057
43926880	chr17:43926880:C:G	4.65623e-09	-2.81986e-10	-1.28763	1.00179e-06	-2.81986e-10	-1.28533
43927211	chr17:43927211:A:G	5.57747e-09	-2.81986e-10	-1.1071	1.20213e-06	-2.81986e-10	-1.10302
43927568	chr17:43927568:C:T	1.21277e-07	-2.81986e-10	1.97224	2.45065e-05	-2.81986e-10	1.91182
43927692	chr17:43927692:A:C	1.74193e-09	-1.11398	-1.15686	8.43494e-07	-0.327544	-1.12978
43927825	chr17:43927825:G:A	8.26868e-10	-1.98193	-1.03401	1.81648e-07	-1.95269	-1.04011
43927840	chr17:43927840:C:G	4.65385e-09	-2.81986e-10	-1.28814	1.00114e-06	-2.81986e-10	-1.28598
43927895	chr17:43927895:T:C	2.7079e-09	-1.82967	-3.22959e-10	5.22658e-07	-1.93595	-3.22959e-10
43927932	chr17:43927932:G:A	2.26588e-09	-0.821964	-1.18591	1.36718e-06	0.217496	-1.19186
43927970	chr17:43927970:G:A	1.77761e-09	-0.993411	-1.25716	1.01034e-06	-0.0147428	-1.26209
43927998	chr17:43927998:A:T	1.98066e-09	-1.97026	-0.172151	4.65026e-07	-1.90238	-0.1504
43928178	chr17:43928178:G:A	3.03223e-09	-0.490987	-1.22555	2.26662e-06	0.767264	-1.23609
43928247	chr17:43928247:A:G	2.27538e-09	-0.977542	-1.02615	1.29678e-06	0.0108823	-1.03812
43928373	chr17:43928373:T:C	2.93649e-09	-0.852006	-0.896619	1.66862e-06	0.0770786	-0.852201
43928852	chr17:43928852:C:T	6.58949e-09	-2.81986e-10	-0.940362	1.42478e-06	-2.81986e-10	-0.933098
43928891	chr17:43928891:C:T	3.75878e-09	-0.631441	-0.870303	2.27925e-06	0.361922	-0.825194
43929167	chr17:43929167:C:T	1.61394e-09	-1.09639	-1.25077	8.81296e-07	-0.15616	-1.25732
43930043	chr17:43930043:G:A	4.76406e-09	-2.81986e-10	-1.26474	1.03738e-06	-2.81986e-10	-1.25042
43930114	chr17:43930114:A:G	1.94257e-09	-1.12611	-1.03572	1.03697e-06	-0.193997	-1.05682
43930248	chr17:43930248:A:T	3.54993e-08	1.19188	-0.448209	2.40301e-05	2.2847	-0.392517
43930269	chr17:43930269:T:C	4.83365e-09	-2.81986e-10	-1.25024	1.04211e-06	-2.81986e-10	-1.24587
43930282	chr17:43930282:G:A	1.77677e-09	-1.13808	-1.11296	9.49194e-07	-0.208444	-1.13082
43930778	chr17:43930778:A:G	9.80045e-10	-1.71658	-1.12941	2.14638e-07	-1.69087	-1.13505
43930781	chr17:43930781:T:A	7.88077e-09	-2.81986e-10	-0.761413	1.74741e-06	-2.81986e-10	-0.728984
43931346	chr17:43931346:T:C	6.06464e-08	-2.81986e-10	1.27922	1.23861e-05	-2.81986e-10	1.22946
43931474	chr17:43931474:C:T	4.52996e-09	-2.81986e-10	-1.31512	9.72338e-07	-2.81986e-10	-1.31517
43931517	chr17:43931517:G:A	4.5304e-09	-2.81986e-10	-1.31503	9.72819e-07	-2.81986e-10	-1.31468
43931576	chr17:43931576:G:A	4.99007e-09	-0.182624	-1.03577	4.35159e-06	1.17852	-0.995101
43931843	chr17:43931843:G:A	1.11426e-09	-1.69293	-1.02471	1.86468e-07	-1.90892	-1.0577
43931982	chr17:43931982:TTTTTTTC:T	6.27721e-09	0.290653	-1.27957	6.07688e-06	1.78233	-1.26496
43932181	chr17:43932181:G:A	3.46391e-08	-2.81986e-10	0.719145	8.12004e-06	-2.81986e-10	0.807215
43932249	chr17:43932249:G:A	4.40833e-08	1.28675	-0.326507	2.93707e-05	2.37657	-0.283695
43932548	chr17:43932548:C:T	1.47973e-07	1.88399	0.287202	0.000179469	3.51754	0.385342
43932877	chr17:43932877:T:A	2.81328e-07	0.813505	2.00018	0.000253848	2.18672	2.0629
43932991	chr17:43932991:C:T	1.10486e-09	-1.98771	-0.738407	2.84029e-07	-1.85455	-0.691247
43933282	chr17:43933282:C:A	1.80861e-08	-2.81986e-10	0.0693039	3.93828e-06	-2.81986e-10	0.0836243
43933465	chr17:43933465:A:C	4.99314e-09	-2.81986e-10	-1.21777	1.07079e-06	-2.81986e-10	-1.21872
43933623	chr17:43933623:G:C	9.86784e-10	-2.01779	-0.821348	2.7167e-07	-1.73935	-0.850942
43934092	chr17:43934092:C:T	5.16544e-09	-2.81986e-10	-1.18385	1.11079e-06	-2.81986e-10	-1.18205
43934206	chr17:43934206:G:A	4.52863e-09	-2.81986e-10	-1.31542	9.72092e-07	-2.81986e-10	-1.31542
43934455	chr17:43934455:G:A	2.83709e-08	0.0419228	0.477601	1.63027e-05	0.956233	0.547981
43934630	chr17:43934630:T:C	4.54633e-09	-2.81986e-10	-1.31152	9.76099e-07	-2.81986e-10	-1.31131
43935352	chr17:43935352:G:A	7.93573e-10	-1.84046	-1.21658	1.71064e-07	-1.84677	-1.20607
43935445	chr17:43935445:C:A	6.76587e-10	-2.01645	-1.20008	1.54039e-07	-1.95205	-1.20562
43935558	chr17:43935558:C:T	2.62047e-08	-0.00173779	0.441838	1.49007e-05	0.902863	0.511428
43935595	chr17:43935595:G:A	4.57177e-09	-2.81986e-10	-1.30594	9.82383e-07	-2.81986e-10	-1.30489
43935741	chr17:43935741:C:G	4.56837e-09	-2.81986e-10	-1.30668	9.78926e-07	-2.81986e-10	-1.30842
43936131	chr17:43936131:A:T	9.93544e-10	-1.95534	-0.876977	1.99317e-07	-2.00877	-0.891208
43936252	chr17:43936252:C:T	4.56584e-09	-2.81986e-10	-1.30724	9.81057e-07	-2.81986e-10	-1.30624
43936366	chr17:43936366:C:T	2.35349e-08	-0.000367156	0.333013	1.33646e-05	0.905654	0.399839
43936694	chr17:43936694:G:A	2.91296e-09	-0.454303	-1.30237	1.97206e-06	0.687367	-1.29541
43936772	chr17:43936772:G:T	2.88166e-09	-0.460706	-1.30677	1.94355e-06	0.678392	-1.30099
43936979	chr17:43936979:A:C	2.69508e-09	-0.530588	-1.30382	1.77971e-06	0.586577	-1.29725
43936993	chr17:43936993:T:C	2.72518e-09	-0.520034	-1.30327	1.80567e-06	0.600322	-1.29651
43937329	chr17:43937329:C:T	4.52873e-09	-2.81986e-10	-1.3154	9.72092e-07	-2.81986e-10	-1.31542
43938067	chr17:43938067:G:C	4.5986e-09	-2.81986e-10	-1.30009	9.88429e-07	-2.81986e-10	-1.29876
43938327	chr17:43938327:C:T	1.80657e-09	-1.78553	-0.448879	2.98623e-07	-2.0178	-0.477894
43938977	chr17:43938977:GC:G	1.08038e-09	-2.01289	-0.735635	2.41746e-07	-2.01249	-0.694498
43939081	chr17:43939081:C:T	4.54486e-09	-2.81986e-10	-1.31184	9.74757e-07	-2.81986e-10	-1.31269
43939153	chr17:43939153:T:C	1.63586e-08	-0.0310861	-3.22959e-10	2.29117e-06	-0.458056	-3.22959e-10
43939310	chr17:43939310:T:C	4.54017e-09	-2.81986e-10	-1.31287	9.74669e-07	-2.81986e-10	-1.31278
43939422	chr17:43939422:G:A	5.57717e-09	-2.81986e-10	-1.10716	1.19759e-06	-2.81986e-10	-1.10681
43939780	chr17:43939780:A:G	6.43724e-09	-2.81986e-10	-0.963739	1.34706e-06	-2.81986e-10	-0.989195
43939841	chr17:43939841:C:G	4.54017e-09	-2.81986e-10	-1.31287	9.7467e-07	-2.81986e-10	-1.31278
43940070	chr17:43940070:C:T	4.96564e-09	-2.81986e-10	-1.2233	1.06305e-06	-2.81986e-10	-1.22598
43940081	chr17:43940081:G:A	6.25699e-09	-2.81986e-10	-0.992139	1.32405e-06	-2.81986e-10	-1.00643
43940284	chr17:43940284:C:T	9.27157e-09	-2.81986e-10	-0.598886	1.99672e-06	-2.81986e-10	-0.595613
43940412	chr17:43940412:CCCCTGCCCCCAT:C	4.54688e-09	-2.81986e-10	-1.3114	9.75195e-07	-2.81986e-10	-1.31224
43940731	chr17:43940731:C:T	4.53105e-09	-2.81986e-10	-1.31489	9.72412e-07	-2.81986e-10	-1.3151
43941103	chr17:43941103:T:C	9.68145e-09	0.119197	-0.674823	4.8836e-06	0.96903	-0.670267
43941173	chr17:43941173:T:C	4.5402e-09	-2.81986e-10	-1.31287	9.73927e-07	-2.81986e-10	-1.31354
43941883	chr17:43941883:A:G	3.38888e-09	-1.60534	-3.22959e-10	6.66967e-07	-1.69213	-3.22959e-10
43942010	chr17:43942010:C:G	2.24503e-09	-2.01712	-3.22959e-10	4.885e-07	-2.00354	-3.22959e-10
43942126	chr17:43942126:C:T	9.97886e-09	0.0239563	-0.549326	5.21856e-06	0.88619	-0.521087
43942500	chr17:43942500:G:A	4.35293e-09	-1.35499	-3.22959e-10	7.27533e-07	-1.60522	-3.22959e-10
43942702	chr17:43942702:GC:G	4.52871e-09	-2.81986e-10	-1.3154	9.7213e-07	-2.81986e-10	-1.31538
43943829	chr17:43943829:G:A	5.38833e-09	-1.1416	-3.22959e-10	8.20778e-07	-1.48462	-3.22959e-10
43943880	chr17:43943880:A:G	7.8231e-10	-1.76998	-1.30136	2.54025e-07	-1.35352	-1.30392
43944011	chr17:43944011:A:G	7.30356e-09	-2.81986e-10	-0.837476	1.60124e-06	-2.81986e-10	-0.81634
43944339	chr17:43944339:G:A	9.52781e-10	-1.56015	-1.31406	1.68629e-07	-1.75449	-1.31268
43944520	chr17:43944520:C:A	7.03192e-10	-2.01555	-1.16241	1.55028e-07	-2.00953	-1.14174
43944573	chr17:43944573:G:A	2.62273e-09	-1.69876	-0.162864	8.15011e-07	-1.28443	-0.207238
43944691	chr17:43944691:C:T	4.52996e-09	-2.81986e-10	-1.31513	9.72412e-07	-2.81986e-10	-1.31509
43944891	chr17:43944891:G:A	1.25107e-09	-1.85849	-0.743343	3.90412e-07	-1.46013	-0.767538
43944974	chr17:43944974:A:G	1.69188e-08	-2.81986e-10	0.00258584	3.68871e-06	-2.81986e-10	0.0181585
43944996	chr17:43944996:C:T	1.00547e-09	-1.5721	-1.24829	3.43281e-07	-1.09875	-1.25757
43945275	chr17:43945275:C:G	9.08948e-10	-1.62053	-1.30078	3.07558e-07	-1.17301	-1.2932
43945381	chr17:43945381:G:A	4.57364e-09	-2.81986e-10	-1.30553	9.83701e-07	-2.81986e-10	-1.30355
43945522	chr17:43945522:A:G	9.17542e-10	-1.59861	-1.31328	3.12166e-07	-1.14136	-1.30998
43946053	chr17:43946053:C:T	4.53009e-09	-2.81986e-10	-1.3151	9.72191e-07	-2.81986e-10	-1.31532
43946443	chr17:43946443:A:G	8.75864e-10	-1.65298	-1.30541	2.96914e-07	-1.1933	-1.30813
43946742	chr17:43946742:T:C	9.55655e-10	-1.61962	-1.25157	3.19568e-07	-1.16582	-1.26209
43947001	chr17:43947001:G:A	6.14427e-10	-2.00407	-1.30884	1.5887e-07	-1.81358	-1.31321
43947139	chr17:43947139:G:A	6.29527e-09	-2.81986e-10	-0.98604	1.33247e-06	-2.81986e-10	-1.00009
43947758	chr17:43947758:C:T	7.09507e-09	-2.81986e-10	-0.866438	1.55886e-06	-2.81986e-10	-0.843164
43948075	chr17:43948075:A:G	4.79152e-09	-2.81986e-10	-1.25899	1.02624e-06	-2.81986e-10	-1.26122
43948527	chr17:43948527:C:G	4.96292e-09	-2.81986e-10	-1.22384	1.05562e-06	-2.81986e-10	-1.23299
43948735	chr17:43948735:T:G	4.83453e-09	-2.81986e-10	-1.25005	1.02982e-06	-2.81986e-10	-1.25774
43948919	chr17:43948919:G:A	4.54854e-09	-2.81986e-10	-1.31103	9.76562e-07	-2.81986e-10	-1.31084
43949143	chr17:43949143:G:A	8.29041e-10	-1.69802	-1.3153	2.76132e-07	-1.25858	-1.31542
43949205	chr17:43949205:C:T	6.03733e-10	-2.01775	-1.31272	1.48143e-07	-1.88706	-1.30964
43949280	chr17:43949280:T:C	7.42635e-09	-2.81986e-10	-0.820804	1.59656e-06	-2.81986e-10	-0.819271
43949591	chr17:43949591:G:A	6.00595e-09	-2.81986e-10	-1.03309	1.29241e-06	-2.81986e-10	-1.03061
43949713	chr17:43949713:T:C	8.52536e-10	-2.01739	-0.967985	1.94755e-07	-1.93025	-0.992878
43949809	chr17:43949809:A:G	5.25042e-09	-2.81986e-10	-1.16753	1.11861e-06	-2.81986e-10	-1.17503
43949886	chr17:43949886:G:A	2.67457e-08	-2.81986e-10	0.460536	5.60619e-06	-2.81986e-10	0.436752
43949962	chr17:43949962:C:G	7.67809e-10	-2.01558	-1.07448	1.70011e-07	-2.00914	-1.04988
43950167	chr17:43950167:C:T	3.27544e-08	-2.81986e-10	0.663198	7.07819e-06	-2.81986e-10	0.669899
43950186	chr17:43950186:T:C	5.25836e-09	-2.81986e-10	-1.16602	1.11989e-06	-2.81986e-10	-1.17388
43950319	chr17:43950319:A:G	4.56811e-09	-2.81986e-10	-1.30674	9.83489e-07	-2.81986e-10	-1.30377
43950519	chr17:43950519:CCCTAAACTG:C	9.64115e-09	-2.81986e-10	-0.559798	2.05899e-06	-2.81986e-10	-0.564903
43951262	chr17:43951262:A:C	6.15031e-09	-2.81986e-10	-1.00934	1.31309e-06	-2.81986e-10	-1.01474
43951551	chr17:43951551:C:A	2.08143e-08	-2.81986e-10	0.209802	4.45693e-06	-2.81986e-10	0.207342
43952508	chr17:43952508:C:T	2.66704e-08	0.457716	-3.22959e-10	2.96972e-06	-0.198653	-3.22959e-10
43953041	chr17:43953041:G:A	3.78109e-08	-2.81986e-10	0.80676	7.68149e-06	-2.81986e-10	0.751694
43953160	chr17:43953160:A:G	1.38847e-08	-2.81986e-10	-0.195051	2.96396e-06	-2.81986e-10	-0.200594
43953163	chr17:43953163:G:C	6.93753e-09	-2.01807	1.12917	1.42985e-06	-1.97617	1.04662
43953263	chr17:43953263:GC:G	7.91124e-09	-2.81986e-10	-0.757554	1.72666e-06	-2.81986e-10	-0.740928
43953613	chr17:43953613:G:A	5.04001e-09	-2.81986e-10	-1.20843	1.076e-06	-2.81986e-10	-1.21387
43953704	chr17:43953704:C:A	5.01238e-09	-2.81986e-10	-1.21393	1.07025e-06	-2.81986e-10	-1.21922
43953832	chr17:43953832:G:A	3.02959e-08	-2.81986e-10	0.585175	6.59083e-06	-2.81986e-10	0.59856
43953963	chr17:43953963:C:T	1.63387e-08	-2.01436	1.98205	3.29256e-06	-1.99016	1.8947
43954223	chr17:43954223:G:A	6.36498e-09	-2.81986e-10	-0.975027	1.37039e-06	-2.81986e-10	-0.972026
43954329	chr17:43954329:A:G	5.0033e-09	-2.81986e-10	-1.21574	1.06719e-06	-2.81986e-10	-1.22209
43954402	chr17:43954402:C:T	2.58101e-09	-1.87766	-3.22959e-10	6.25386e-07	-1.75651	-3.22959e-10
43954949	chr17:43954949:C:T	4.88582e-09	-2.01547	0.775967	1.0001e-06	-1.98794	0.700922
43955159	chr17:43955159:G:C	4.93077e-09	-2.81986e-10	-1.23034	1.0615e-06	-2.81986e-10	-1.22743
43955263	chr17:43955263:G:A	4.24815e-08	-2.81986e-10	0.92323	8.63318e-06	-2.81986e-10	0.868494
43955675	chr17:43955675:G:A	4.66164e-09	-2.81986e-10	-1.28647	9.95712e-07	-2.81986e-10	-1.29142
43955713	chr17:43955713:G:A	9.0177e-09	-2.81986e-10	-0.626649	1.95736e-06	-2.81986e-10	-0.61552
43955841	chr17:43955841:A:G	8.89092e-10	-1.64364	-1.29975	3.04344e-07	-1.18026	-1.29645
43956281	chr17:43956281:A:T	6.61229e-09	-2.81986e-10	-0.936908	1.43492e-06	-2.81986e-10	-0.92601
43956455	chr17:43956455:A:G	1.45146e-08	-2.81986e-10	-0.150685	3.10003e-06	-2.81986e-10	-0.155707
43956994	chr17:43956994:T:C	4.99742e-09	-2.81986e-10	-1.21692	1.06715e-06	-2.81986e-10	-1.22213
43957385	chr17:43957385:C:T	5.84088e-09	-2.81986e-10	-1.06096	1.25659e-06	-2.81986e-10	-1.05871
43957519	chr17:43957519:G:A	2.12594e-08	-2.81986e-10	0.230959	4.5356e-06	-2.81986e-10	0.224837
43957778	chr17:43957778:G:A	5.02294e-09	-2.81986e-10	-1.21182	1.07245e-06	-2.81986e-10	-1.21718
43957847	chr17:43957847:G:A	1.33234e-08	-2.81986e-10	-0.236319	2.84523e-06	-2.81986e-10	-0.241475
43958414	chr17:43958414:A:G	5.65617e-09	-2.81986e-10	-1.09309	1.20122e-06	-2.81986e-10	-1.10378
43958664	chr17:43958664:G:A	1.92315e-08	-2.81986e-10	0.130709	4.10267e-06	-2.81986e-10	0.124518
43958744	chr17:43958744:C:A	5.87487e-09	-2.81986e-10	-1.05515	1.24655e-06	-2.81986e-10	-1.06674
43958832	chr17:43958832:A:G	1.49041e-08	-2.81986e-10	-0.124205	3.18202e-06	-2.81986e-10	-0.129604
43958885	chr17:43958885:A:G	4.71938e-09	-2.81986e-10	-1.27416	1.01073e-06	-2.81986e-10	-1.27645
43958900	chr17:43958900:AT:A	4.88711e-09	-2.81986e-10	-1.23924	1.04427e-06	-2.81986e-10	-1.2438
43959538	chr17:43959538:T:C	6.10444e-10	-2.00959	-1.30982	1.32707e-07	-1.99419	-1.31254
43959593	chr17:43959593:A:G	8.88776e-09	-2.81986e-10	-0.641163	1.86203e-06	-2.81986e-10	-0.665454
43959624	chr17:43959624:A:G	5.80618e-08	-2.81986e-10	1.23567	1.14936e-05	-2.81986e-10	1.15467
43960083	chr17:43960083:C:T	2.79005e-09	-1.79978	-3.22959e-10	5.31083e-07	-1.91996	-3.22959e-10
43960394	chr17:43960394:T:G	1.03655e-08	-2.81986e-10	-0.487355	2.25496e-06	-2.81986e-10	-0.473988
43960632	chr17:43960632:G:A	7.13369e-10	-1.85643	-1.30717	1.4268e-07	-1.92445	-1.30982
43961022	chr17:43961022:A:G	2.81923e-09	-1.78937	-3.22959e-10	7.02258e-07	-1.64057	-3.22959e-10
43961179	chr17:43961179:T:A	4.79219e-09	-2.81986e-10	-1.25885	1.0248e-06	-2.81986e-10	-1.26262
43961689	chr17:43961689:C:T	2.16084e-08	-2.81986e-10	0.247242	4.61009e-06	-2.81986e-10	0.241127
43961742	chr17:43961742:A:G	4.8627e-09	-2.81986e-10	-1.24425	1.03922e-06	-2.81986e-10	-1.24865
43961820	chr17:43961820:G:A	5.03565e-09	-2.81986e-10	-1.2093	1.06263e-06	-2.81986e-10	-1.22637
43961989	chr17:43961989:C:T	9.86563e-09	-2.81986e-10	-0.536781	2.15705e-06	-2.81986e-10	-0.518379
43962094	chr17:43962094:G:A	6.37301e-09	-2.81986e-10	-0.973766	1.34938e-06	-2.81986e-10	-0.987473
43962222	chr17:43962222:G:A	1.377e-08	-2.81986e-10	-0.203348	2.94092e-06	-2.81986e-10	-0.208396
43962405	chr17:43962405:A:G	1.86627e-08	-2.81986e-10	0.100688	4.1432e-06	-2.81986e-10	0.13435
43962884	chr17:43962884:T:G	3.45915e-08	-2.81986e-10	0.717769	8.11558e-06	-2.81986e-10	0.806666
43963006	chr17:43963006:A:G	1.20374e-08	-2.81986e-10	-0.337819	2.58811e-06	-2.81986e-10	-0.336192
43963439	chr17:43963439:C:T	1.04673e-09	-2.01664	-0.763533	2.22861e-07	-1.98554	-0.802785
43963905	chr17:43963905:T:C	6.16992e-10	-2.01702	-1.29172	1.37713e-07	-1.97284	-1.29686
43963963	chr17:43963963:A:C	2.25605e-09	-2.01222	-3.22959e-10	4.82234e-07	-2.01644	-3.22959e-10
43964243	chr17:43964243:T:G	9.01607e-10	-2.01856	-0.910859	1.99659e-07	-1.95929	-0.938976
43964549	chr17:43964549:G:A	1.1211e-09	-2.0176	-0.693933	2.4713e-07	-1.95062	-0.734342
43964713	chr17:43964713:G:T	5.33243e-09	-2.81986e-10	-1.15203	1.14948e-06	-2.81986e-10	-1.14781
43964728	chr17:43964728:G:A	5.05884e-09	-2.81986e-10	-1.2047	1.07877e-06	-2.81986e-10	-1.2113
43964857	chr17:43964857:A:G	4.89299e-09	-2.81986e-10	-1.23803	1.04618e-06	-2.81986e-10	-1.24197
43964982	chr17:43964982:A:G	1.07612e-09	-2.01454	-0.737928	2.409e-07	-1.93358	-0.776908
43965608	chr17:43965608:G:A	4.5923e-09	-2.81986e-10	-1.30146	9.84719e-07	-2.81986e-10	-1.30252
43965686	chr17:43965686:G:T	1.70732e-08	-2.81986e-10	0.0116692	3.66016e-06	-2.81986e-10	0.0103875
43966645	chr17:43966645:C:T	1.74181e-08	-2.81986e-10	0.0316709	4.00625e-06	-2.81986e-10	0.100737
43967465	chr17:43967465:G:A	2.24321e-09	-2.01793	-3.22959e-10	4.95532e-07	-1.98924	-3.22959e-10
43967577	chr17:43967577:C:T	4.6867e-09	-2.81986e-10	-1.28111	1.00862e-06	-2.81986e-10	-1.27854
43967770	chr17:43967770:G:A	9.44154e-10	-1.56817	-1.31514	3.31317e-07	-1.07638	-1.31542
43967842	chr17:43967842:T:G	5.21518e-09	-2.81986e-10	-1.17426	1.11356e-06	-2.81986e-10	-1.17955
43967856	chr17:43967856:C:T	4.62067e-09	-2.81986e-10	-1.2953	9.97245e-07	-2.81986e-10	-1.28988
43968150	chr17:43968150:C:T	5.41464e-09	-2.81986e-10	-1.13673	1.1379e-06	-2.81986e-10	-1.15793
43968364	chr17:43968364:C:A	4.91538e-09	-2.81986e-10	-1.23347	1.05284e-06	-2.81986e-10	-1.23563
43968466	chr17:43968466:A:C	4.53311e-09	-2.81986e-10	-1.31443	9.73551e-07	-2.81986e-10	-1.31392
43970104	chr17:43970104:A:G	6.85521e-10	-1.93784	-1.26557	1.96202e-07	-1.65723	-1.2585
43970115	chr17:43970115:C:T	9.70238e-10	-1.58578	-1.27027	3.39599e-07	-1.10256	-1.26455
43970739	chr17:43970739:G:A	4.52929e-09	-2.81986e-10	-1.31527	9.72121e-07	-2.81986e-10	-1.31539
43971018	chr17:43971018:G:A	4.56758e-09	-2.81986e-10	-1.30686	9.81183e-07	-2.81986e-10	-1.30612
43971395	chr17:43971395:C:A	1.79089e-08	-2.81986e-10	0.059462	3.88943e-06	-2.81986e-10	0.0711443
43971526	chr17:43971526:T:C	9.56015e-10	-1.58535	-1.28547	3.34711e-07	-1.10078	-1.28083
43971815	chr17:43971815:G:A	9.49629e-10	-1.5801	-1.29742	3.33442e-07	-1.09164	-1.29377
43972369	chr17:43972369:C:T	4.60871e-09	-2.81986e-10	-1.29789	9.90099e-07	-2.81986e-10	-1.29707
43972372	chr17:43972372:C:T	4.57727e-09	-2.81986e-10	-1.30474	9.83242e-07	-2.81986e-10	-1.30402
43972571	chr17:43972571:G:A	2.89706e-09	-1.75114	-0.0110052	8.86376e-07	-1.38015	-0.0275845
43972594	chr17:43972594:T:C	1.89568e-08	-2.81986e-10	0.116326	4.17612e-06	-2.81986e-10	0.142262
43972635	chr17:43972635:C:A	5.85845e-09	-1.05795	-3.22959e-10	8.9166e-07	-1.40179	-3.22959e-10
43972665	chr17:43972665:C:A	4.59097e-09	-2.81986e-10	-1.30175	9.8589e-07	-2.81986e-10	-1.30133
43972861	chr17:43972861:C:T	4.52889e-09	-2.81986e-10	-1.31536	9.72176e-07	-2.81986e-10	-1.31534
43972938	chr17:43972938:C:G	5.83599e-09	-2.81986e-10	-1.06179	1.24915e-06	-2.81986e-10	-1.06466
43972959	chr17:43972959:C:T	9.34535e-09	-2.81986e-10	-0.590959	2.04047e-06	-2.81986e-10	-0.57394
43972980	chr17:43972980:C:T	1.11863e-08	-2.81986e-10	-0.411148	2.39871e-06	-2.81986e-10	-0.412188
43973502	chr17:43973502:T:A	1.89774e-08	-2.81986e-10	0.117411	4.12446e-06	-2.81986e-10	0.129816
43973622	chr17:43973622:C:T	5.36228e-09	-2.81986e-10	-1.14645	1.1444e-06	-2.81986e-10	-1.15224
43973786	chr17:43973786:C:T	5.28189e-09	-2.81986e-10	-1.16156	1.11439e-06	-2.81986e-10	-1.17881
43974247	chr17:43974247:G:A	2.34359e-09	-1.97415	-3.22959e-10	4.87261e-07	-2.00608	-3.22959e-10
43974561	chr17:43974561:G:T	6.13903e-09	-2.81986e-10	-1.01117	1.31278e-06	-2.81986e-10	-1.01497
43974994	chr17:43974994:T:C	9.42574e-09	-2.81986e-10	-0.582394	2.14862e-06	-2.81986e-10	-0.522291
43975022	chr17:43975022:T:C	4.83056e-09	-2.81986e-10	-1.25088	1.02305e-06	-2.81986e-10	-1.26433
43975071	chr17:43975071:G:C	4.73599e-09	-2.81986e-10	-1.27065	1.0037e-06	-2.81986e-10	-1.28343
43975125	chr17:43975125:G:C	2.00546e-08	-2.81986e-10	0.172622	4.29935e-06	-2.81986e-10	0.171344
43975367	chr17:43975367:T:C	5.04521e-09	-2.81986e-10	-1.2074	1.06129e-06	-2.81986e-10	-1.22764
43975583	chr17:43975583:G:A	6.46151e-09	-1.15445	0.194476	1.19968e-06	-1.27005	0.164991
43975668	chr17:43975668:G:A	2.54704e-08	-2.81986e-10	0.411678	5.25948e-06	-2.81986e-10	0.372913
43977246	chr17:43977246:T:C	1.32321e-08	-2.81986e-10	-0.243192	2.82819e-06	-2.81986e-10	-0.247481
43977682	chr17:43977682:G:A	5.97594e-09	-2.81986e-10	-1.0381	1.30054e-06	-2.81986e-10	-1.02434
43977778	chr17:43977778:G:A	3.0102e-08	-2.81986e-10	0.578753	6.22106e-06	-2.81986e-10	0.540822
43977801	chr17:43977801:T:C	1.04693e-09	-1.59894	-1.18103	3.64436e-07	-1.11969	-1.17683
43977928	chr17:43977928:G:A	7.18633e-09	-2.81986e-10	-0.853658	1.538e-06	-2.81986e-10	-0.856635
43978316	chr17:43978316:AGGAAG:A	1.42828e-09	-1.94302	-0.526349	3.37884e-07	-1.8244	-0.54777
43978471	chr17:43978471:T:C	6.86526e-10	-1.90198	-1.29997	2.01384e-07	-1.59081	-1.29885
43978550	chr17:43978550:G:A	6.19423e-10	-2.01807	-1.28673	1.32783e-07	-2.01869	-1.28747
43979112	chr17:43979112:C:T	6.80377e-10	-1.89566	-1.31529	1.51823e-07	-1.85714	-1.31502
43979377	chr17:43979377:C:A	5.90754e-08	-2.81986e-10	1.25298	1.24318e-05	-2.81986e-10	1.23314
43980410	chr17:43980410:C:T	5.48732e-09	-2.81986e-10	-1.1234	1.16858e-06	-2.81986e-10	-1.13133
43980901	chr17:43980901:ATTAT:A	2.79526e-08	-2.81986e-10	0.504671	5.63266e-06	-2.81986e-10	0.441463
43980929	chr17:43980929:C:T	8.3998e-09	-2.81986e-10	-0.69763	1.77539e-06	-2.81986e-10	-0.713099
43980980	chr17:43980980:G:A	4.53327e-09	-2.81986e-10	-1.31439	9.72171e-07	-2.81986e-10	-1.31534
43981070	chr17:43981070:A:G	2.80925e-08	-2.81986e-10	0.509665	5.65954e-06	-2.81986e-10	0.446223
43981168	chr17:43981168:G:A	2.16155e-08	0.247573	-3.22959e-10	9.57476e-06	0.972012	-3.22959e-10
43981224	chr17:43981224:G:A	1.0383e-08	-2.81986e-10	-0.485673	2.18748e-06	-2.81986e-10	-0.504367
43981520	chr17:43981520:C:T	4.52892e-09	-2.81986e-10	-1.31535	9.73378e-07	-2.81986e-10	-1.3141
43981529	chr17:43981529:G:A	8.97002e-10	-2.01578	-0.918758	1.89044e-07	-2.01529	-0.937606
43981612	chr17:43981612:T:C	7.30583e-09	-2.81986e-10	-0.837165	1.54448e-06	-2.81986e-10	-0.852429
43981880	chr17:43981880:CT:C	4.885e-09	-2.81986e-10	-1.23967	1.04326e-06	-2.81986e-10	-1.24477
43982175	chr17:43982175:C:T	2.27957e-09	-2.00185	-3.22959e-10	4.91263e-07	-1.99789	-3.22959e-10
43982588	chr17:43982588:G:A	4.79297e-09	-2.81986e-10	-1.25869	1.02087e-06	-2.81986e-10	-1.26646
43983263	chr17:43983263:A:G	7.44349e-09	-1.88612	1.06762	1.63877e-06	-1.7918	0.998622
43983317	chr17:43983317:G:A	9.16293e-09	-2.81986e-10	-0.610672	1.94709e-06	-2.81986e-10	-0.620785
43983422	chr17:43983422:G:A	9.02433e-09	-2.81986e-10	-0.625914	1.91785e-06	-2.81986e-10	-0.635917
43983914	chr17:43983914:C:G	9.85486e-08	-2.81986e-10	1.76471	2.09546e-05	-2.81986e-10	1.75524
43984014	chr17:43984014:C:G	8.67349e-09	-2.81986e-10	-0.665567	1.84538e-06	-2.81986e-10	-0.674435
43984104	chr17:43984104:G:A	7.2307e-10	-1.83569	-1.3144	1.9573e-07	-1.60483	-1.3133
43984155	chr17:43984155:TA:T	1.26308e-09	-1.99516	-0.597126	2.67181e-07	-1.98088	-0.626068
43984261	chr17:43984261:C:T	5.67665e-09	-1.57991	0.490437	1.86855e-06	-1.14432	0.482362
43984327	chr17:43984327:T:C	5.63258e-09	-2.81986e-10	-1.09727	1.19813e-06	-2.81986e-10	-1.10636
43984393	chr17:43984393:G:A	9.1102e-09	-1.6205	1.00406	2.95332e-06	-1.20165	0.997458
43984928	chr17:43984928:AGTT:A	6.58146e-10	-1.96595	-1.27821	1.62607e-07	-1.8224	-1.28114
43984948	chr17:43984948:A:G	6.49294e-10	-1.97336	-1.28435	1.58215e-07	-1.84367	-1.28725
43985194	chr17:43985194:G:A	7.64015e-10	-1.78288	-1.31213	1.78013e-07	-1.70031	-1.31271
43985995	chr17:43985995:G:A	9.52255e-09	-1.72453	1.15236	2.81786e-06	-1.39371	1.14257
43987397	chr17:43987397:G:A	1.75076e-08	-2.81986e-10	0.0367982	3.75735e-06	-2.81986e-10	0.0365949
43987848	chr17:43987848:G:A	8.19301e-10	-1.85199	-1.17315	2.18925e-07	-1.63011	-1.17603
43987859	chr17:43987859:G:A	4.35982e-09	-1.94465	0.591247	9.56984e-07	-1.89935	0.568259
43987907	chr17:43987907:G:A	3.89262e-09	-1.92622	0.459466	8.54109e-07	-1.87832	0.4335
43988099	chr17:43988099:C:T	2.79349e-09	-1.79855	-3.22959e-10	9.8152e-07	-1.30577	-3.22959e-10
43988557	chr17:43988557:A:G	2.28636e-08	-1.36827	1.67198	8.04489e-06	-0.843831	1.64175
43989121	chr17:43989121:T:C	5.19916e-09	-2.81986e-10	-1.17734	1.11733e-06	-2.81986e-10	-1.17618
43989126	chr17:43989126:A:G	1.82047e-09	-1.66939	-0.557359	5.26808e-07	-1.41841	-0.509627
43989127	chr17:43989127:G:C	1.57172e-09	-1.73538	-0.638281	4.44222e-07	-1.5054	-0.59315
43989202	chr17:43989202:G:A	9.10123e-09	-2.81986e-10	-0.617429	1.95777e-06	-2.81986e-10	-0.615313
43989208	chr17:43989208:G:A	8.00203e-09	-1.56078	0.814633	1.07391e-06	-2.01311	0.797297
43989290	chr17:43989290:T:C	3.09092e-08	-0.852702	1.45792	1.29911e-05	-0.147128	1.42427
43989310	chr17:43989310:C:T	1.24189e-09	-1.77681	-0.832388	2.89471e-07	-1.69269	-0.834131
43989348	chr17:43989348:TG:T	1.51057e-09	-2.00383	-0.409526	3.20678e-07	-2.00033	-0.424109
43989584	chr17:43989584:A:G	4.69007e-09	-2.81986e-10	-1.28039	1.00336e-06	-2.81986e-10	-1.28377
43989668	chr17:43989668:T:C	1.1275e-09	-1.81268	-0.893157	2.60804e-07	-1.73603	-0.895079
43989997	chr17:43989997:T:C	3.02752e-09	-1.4684	-0.249692	9.89247e-07	-1.02268	-0.275253
43990158	chr17:43990158:C:T	9.73633e-10	-1.63799	-1.21457	3.11087e-07	-1.23288	-1.22192
43990458	chr17:43990458:A:G	9.86739e-09	-2.81986e-10	-0.536603	2.1726e-06	-2.81986e-10	-0.511193
43990797	chr17:43990797:T:G	4.77621e-09	-2.81986e-10	-1.26219	1.02057e-06	-2.81986e-10	-1.26676
43991684	chr17:43991684:C:T	4.8779e-09	-2.81986e-10	-1.24112	1.05614e-06	-2.81986e-10	-1.2325
43991872	chr17:43991872:A:G	1.975e-09	-1.54572	-0.599548	6.3049e-07	-1.1259	-0.622473
43992146	chr17:43992146:T:A	1.90146e-09	-1.4732	-0.710017	6.25804e-07	-1.02621	-0.729626
43992390	chr17:43992390:G:A	1.01434e-08	-2.81986e-10	-0.509015	2.23499e-06	-2.81986e-10	-0.482883
43992758	chr17:43992758:C:T	6.37541e-09	-2.81986e-10	-0.97339	1.36953e-06	-2.81986e-10	-0.972653
43993294	chr17:43993294:A:T	6.96531e-09	-2.81986e-10	-0.884896	1.50008e-06	-2.81986e-10	-0.881601
43993649	chr17:43993649:T:A	4.54988e-09	-2.81986e-10	-1.31074	9.77201e-07	-2.81986e-10	-1.31018
43994169	chr17:43994169:A:T	1.21586e-09	-1.93774	-0.692648	2.51065e-07	-1.96341	-0.705747
43994606	chr17:43994606:G:C	1.19307e-09	-1.90325	-0.746055	2.46066e-07	-1.92471	-0.764564
43995191	chr17:43995191:A:G	7.57184e-10	-1.99064	-1.11334	1.62385e-07	-1.97977	-1.12513
43995281	chr17:43995281:C:T	9.13962e-09	-0.242989	-0.37023	3.54944e-06	0.389872	-0.4102
43995735	chr17:43995735:G:A	2.95819e-09	-1.62604	-0.115221	6.69428e-07	-1.55799	-0.130462
43995925	chr17:43995925:C:A	1.46539e-08	-0.842978	0.701848	6.07365e-06	-0.133378	0.650218
43997096	chr17:43997096:T:A	9.12136e-10	-2.00024	-0.917563	1.90992e-07	-2.00769	-0.934954
43997370	chr17:43997370:C:T	4.5478e-09	-2.81986e-10	-1.3112	9.75703e-07	-2.81986e-10	-1.31172
43997639	chr17:43997639:A:G	7.96682e-09	-2.81986e-10	-0.750553	1.68277e-06	-2.81986e-10	-0.766676
43997769	chr17:43997769:C:T	4.71843e-09	-2.81986e-10	-1.27436	1.01911e-06	-2.81986e-10	-1.26819
43997776	chr17:43997776:G:A	9.75916e-10	-1.97307	-0.87715	2.08564e-07	-2.01542	-0.839207
43997935	chr17:43997935:G:A	3.07036e-09	-1.70404	-3.22959e-10	1.04113e-06	-1.24681	-3.22959e-10
43998039	chr17:43998039:A:G	1.03937e-08	-2.81986e-10	-0.484637	2.20865e-06	-2.81986e-10	-0.494738
43998230	chr17:43998230:T:C	5.40629e-09	-1.13828	-3.22959e-10	3.06302e-06	-0.167719	-3.22959e-10
43998270	chr17:43998270:C:G	1.16998e-09	-2.01757	-0.651281	2.76437e-07	-1.90196	-0.670934
43998612	chr17:43998612:T:C	1.16917e-09	-1.68121	-0.988333	2.91959e-07	-1.53208	-0.98618
43999425	chr17:43999425:G:C	1.1865e-08	-0.352242	-3.22959e-10	2.60338e-06	-0.330307	-3.22959e-10
43999471	chr17:43999471:C:T	8.92089e-09	-2.81986e-10	-0.637442	1.94851e-06	-2.81986e-10	-0.620054
43999914	chr17:43999914:C:G	9.48328e-10	-1.83431	-1.04458	2.1562e-07	-1.78681	-1.03454
44000075	chr17:44000075:G:A	4.52916e-09	-2.81986e-10	-1.3153	9.72385e-07	-2.81986e-10	-1.31512
44000467	chr17:44000467:C:T	5.88514e-09	-2.81986e-10	-1.05341	1.22837e-06	-2.81986e-10	-1.08143
44000862	chr17:44000862:G:A	9.03608e-09	-2.81986e-10	-0.624613	1.8818e-06	-2.81986e-10	-0.654889
44001033	chr17:44001033:C:T	3.12208e-08	-2.81986e-10	0.615245	6.23481e-06	-2.81986e-10	0.543029
44001322	chr17:44001322:C:A	8.92094e-09	-2.81986e-10	-0.637438	1.85839e-06	-2.81986e-10	-0.667406
44001507	chr17:44001507:TCTC:T	1.00307e-09	-1.61183	-1.21095	3.16797e-07	-1.22548	-1.21113
44001768	chr17:44001768:A:AG	8.33275e-10	-1.84733	-1.1609	1.8495e-07	-1.81106	-1.16373
44002064	chr17:44002064:A:G	8.85466e-10	-1.66908	-1.2784	2.71362e-07	-1.30701	-1.28441
44002109	chr17:44002109:T:C	9.03323e-09	-2.81986e-10	-0.624929	1.90725e-06	-2.81986e-10	-0.641456
44002159	chr17:44002159:T:C	5.03055e-09	-2.81986e-10	-1.21031	1.08413e-06	-2.81986e-10	-1.20634
44002275	chr17:44002275:C:G	5.63111e-09	-2.81986e-10	-1.09753	1.22022e-06	-2.81986e-10	-1.08809
44002703	chr17:44002703:T:G	1.06424e-09	-1.72117	-1.04241	3.17003e-07	-1.38685	-1.04911
44003089	chr17:44003089:G:A	9.2982e-10	-1.62556	-1.27304	2.91667e-07	-1.24525	-1.27401
44003516	chr17:44003516:G:A	2.26717e-09	-2.00731	-3.22959e-10	4.82574e-07	-2.01574	-3.22959e-10
44003838	chr17:44003838:A:T	1.21651e-08	-2.81986e-10	-0.327264	2.5438e-06	-2.81986e-10	-0.35346
44004845	chr17:44004845:A:G	4.54574e-09	-2.81986e-10	-1.31165	9.75051e-07	-2.81986e-10	-1.31238
44004947	chr17:44004947:C:T	4.53026e-09	-2.81986e-10	-1.31506	9.73096e-07	-2.81986e-10	-1.31439
44005313	chr17:44005313:T:A	6.0113e-09	-2.81986e-10	-1.0322	1.27252e-06	-2.81986e-10	-1.04612
44006699	chr17:44006699:T:C	7.98617e-10	-1.74273	-1.30799	2.37936e-07	-1.41294	-1.30993
44007009	chr17:44007009:G:A	4.3771e-09	-1.76201	0.412557	9.96786e-07	-1.6873	0.39696
44007087	chr17:44007087:C:T	8.48128e-09	-2.81986e-10	-0.687977	1.76953e-06	-2.81986e-10	-0.716405
44007782	chr17:44007782:T:C	8.9013e-10	-1.84991	-1.09232	1.97255e-07	-1.81451	-1.09587
44008304	chr17:44008304:AATGAG:A	7.49149e-10	-1.80367	-1.31099	2.15477e-07	-1.51122	-1.3108
44008604	chr17:44008604:C:T	8.32965e-09	-1.12245	0.416435	3.30347e-06	-0.480911	0.388766
44008812	chr17:44008812:C:T	5.03347e-09	-1.7086	0.498877	1.15937e-06	-1.62554	0.486301
44009134	chr17:44009134:A:T	4.17851e-08	-2.81986e-10	0.906702	8.76729e-06	-2.81986e-10	0.883909
44009200	chr17:44009200:T:C	7.81086e-10	-1.75757	-1.31534	2.31843e-07	-1.4338	-1.31502
44009722	chr17:44009722:C:T	1.01019e-08	-2.81986e-10	-0.513115	2.12649e-06	-2.81986e-10	-0.532646
44009862	chr17:44009862:G:A	5.02611e-09	-2.81986e-10	-1.21119	1.07905e-06	-2.81986e-10	-1.21104
44010049	chr17:44010049:G:A	6.71041e-09	-1.28972	0.367546	2.44605e-06	-0.759883	0.36724
44010522	chr17:44010522:C:T	1.39202e-09	-1.6083	-0.886788	4.38535e-07	-1.21822	-0.893212
44010885	chr17:44010885:T:C	8.8586e-10	-1.87536	-1.07168	1.95892e-07	-1.84243	-1.07488
44011485	chr17:44011485:G:A	1.06163e-09	-1.7995	-0.966536	2.42885e-07	-1.74599	-0.956298
44013845	chr17:44013845:A:G	8.81319e-10	-1.7974	-1.15478	1.68838e-07	-1.89287	-1.17306
44014810	chr17:44014810:G:C	1.4176e-08	-2.81986e-10	-0.174287	2.95558e-06	-2.81986e-10	-0.203424
44014899	chr17:44014899:C:T	4.53867e-09	-2.81986e-10	-1.3132	9.75457e-07	-2.81986e-10	-1.31197
44014960	chr17:44014960:A:G	2.26418e-09	-2.00863	-3.22959e-10	4.92082e-07	-1.99623	-3.22959e-10
44015248	chr17:44015248:T:A	9.34175e-10	-1.58164	-1.31229	3.02598e-07	-1.17163	-1.31084
44016153	chr17:44016153:A:T	1.46404e-08	-2.81986e-10	-0.142054	3.05268e-06	-2.81986e-10	-0.171098
44016354	chr17:44016354:G:A	5.88298e-09	-2.81986e-10	-1.05377	1.22808e-06	-2.81986e-10	-1.08166
44017091	chr17:44017091:C:T	4.52886e-09	-2.81986e-10	-1.31537	9.72262e-07	-2.81986e-10	-1.31525
44017270	chr17:44017270:G:A	9.5818e-10	-1.80382	-1.06473	1.91848e-07	-1.85609	-1.08209
44017316	chr17:44017316:T:C	4.52915e-09	-2.81986e-10	-1.3153	9.72116e-07	-2.81986e-10	-1.3154
44017517	chr17:44017517:A:G	1.07112e-09	-1.9071	-0.850035	2.16214e-07	-1.94561	-0.87299
44017646	chr17:44017646:C:T	2.36458e-09	-1.96524	-3.22959e-10	5.28027e-07	-1.92573	-3.22959e-10
44017840	chr17:44017840:G:A	1.12962e-08	-2.81986e-10	-0.401372	2.4078e-06	-2.81986e-10	-0.408404
44018508	chr17:44018508:T:C	1.05661e-09	-1.64114	-1.12963	3.31346e-07	-1.26133	-1.13039
44018516	chr17:44018516:T:C	1.15957e-09	-1.84175	-0.836036	2.8816e-07	-1.71414	-0.817217
44018609	chr17:44018609:A:G	6.68515e-09	-2.81986e-10	-0.92595	1.43194e-06	-2.81986e-10	-0.928092
44018841	chr17:44018841:T:C	1.44252e-09	-1.63359	-0.825861	2.03657e-07	-2.01871	-0.859726
44018850	chr17:44018850:T:C	4.54853e-09	-2.81986e-10	-1.31103	9.74479e-07	-2.81986e-10	-1.31297
44019093	chr17:44019093:G:T	5.83209e-09	-2.81986e-10	-1.06246	1.22747e-06	-2.81986e-10	-1.08217
44019371	chr17:44019371:G:A	4.917e-09	-2.81986e-10	-1.23314	1.05565e-06	-2.81986e-10	-1.23296
44019506	chr17:44019506:T:C	9.61137e-10	-1.87542	-0.99006	2.29916e-07	-1.76948	-0.987678
44020171	chr17:44020171:T:C	6.62546e-09	-2.81986e-10	-0.934918	1.451e-06	-2.81986e-10	-0.914864
44020527	chr17:44020527:C:T	6.88693e-09	-2.81986e-10	-0.896213	1.47433e-06	-2.81986e-10	-0.898915
44020538	chr17:44020538:T:C	1.0075e-09	-1.90438	-0.913984	2.39283e-07	-1.8071	-0.910127
44020634	chr17:44020634:G:A	7.47892e-10	-1.83479	-1.28155	1.80776e-07	-1.71924	-1.27838
44020701	chr17:44020701:G:A	5.94849e-09	-2.81986e-10	-1.0427	1.27937e-06	-2.81986e-10	-1.04075
44022015	chr17:44022015:G:A	7.52806e-09	-2.81986e-10	-0.807201	1.5672e-06	-2.81986e-10	-0.837831
44022120	chr17:44022120:C:T	8.96906e-10	-1.77573	-1.15892	1.8467e-07	-1.82175	-1.15456
44022714	chr17:44022714:GA:G	4.53103e-09	-2.81986e-10	-1.31489	9.72953e-07	-2.81986e-10	-1.31454
44022845	chr17:44022845:G:C	1.02626e-09	-1.63661	-1.1633	3.22862e-07	-1.25431	-1.16334
44023103	chr17:44023103:G:A	1.02026e-09	-1.54288	-1.2629	3.32948e-07	-1.1235	-1.26338
44023707	chr17:44023707:C:T	1.74724e-09	-1.56949	-0.698311	5.72847e-07	-1.14315	-0.701103
44023836	chr17:44023836:T:TCA	1.0321e-09	-1.90603	-0.888214	2.45194e-07	-1.80859	-0.884235
44023911	chr17:44023911:C:T	1.36108e-08	-2.81986e-10	-0.214977	2.83948e-06	-2.81986e-10	-0.243497
44024029	chr17:44024029:C:T	4.53364e-09	-2.81986e-10	-1.31431	9.72318e-07	-2.81986e-10	-1.31519
44024209	chr17:44024209:G:A	1.06783e-08	-2.81986e-10	-0.457623	2.24634e-06	-2.81986e-10	-0.477819
44024283	chr17:44024283:G:A	6.474e-09	-2.81986e-10	-0.958044	1.4147e-06	-2.81986e-10	-0.940202
44024312	chr17:44024312:A:G	4.56793e-09	-2.81986e-10	-1.30678	9.82402e-07	-2.81986e-10	-1.30487
44024352	chr17:44024352:G:A	8.49794e-10	-1.68841	-1.30019	2.59804e-07	-1.33333	-1.30161
44024513	chr17:44024513:C:T	1.28403e-08	-2.81986e-10	-0.273252	2.70491e-06	-2.81986e-10	-0.292052
44024604	chr17:44024604:G:A	8.46363e-10	-1.72724	-1.26541	2.52432e-07	-1.39126	-1.27247
44024923	chr17:44024923:C:T	4.53942e-09	-2.81986e-10	-1.31304	9.73012e-07	-2.81986e-10	-1.31448
44025878	chr17:44025878:G:A	1.34255e-08	-2.81986e-10	-0.228682	2.83377e-06	-2.81986e-10	-0.245511
44026400	chr17:44026400:G:A	5.66672e-09	-2.81986e-10	-1.09123	1.18587e-06	-2.81986e-10	-1.11664
44027047	chr17:44027047:A:G	1.07845e-08	-2.81986e-10	-0.447725	2.26154e-06	-2.81986e-10	-0.471075
44027409	chr17:44027409:T:C	3.13326e-09	-1.68376	-3.22959e-10	7.80578e-07	-1.53484	-3.22959e-10
44027783	chr17:44027783:TTAAGAA:T	2.34779e-09	-1.97236	-3.22959e-10	5.73781e-07	-1.84263	-3.22959e-10
44027825	chr17:44027825:G:A	6.45199e-09	-2.81986e-10	-0.96145	1.38071e-06	-2.81986e-10	-0.964522
44028027	chr17:44028027:A:C	5.97507e-09	-2.81986e-10	-1.03824	1.28514e-06	-2.81986e-10	-1.03626
44028744	chr17:44028744:G:C	1.19238e-08	-2.81986e-10	-0.347301	2.50045e-06	-2.81986e-10	-0.37065
44028913	chr17:44028913:A:T	2.39932e-09	-1.95065	-3.22959e-10	5.37746e-07	-1.90749	-3.22959e-10
44029397	chr17:44029397:G:A	7.61088e-10	-1.78885	-1.31	2.21278e-07	-1.48519	-1.31026
44029745	chr17:44029745:C:T	2.45932e-09	-1.92595	-3.22959e-10	5.35746e-07	-1.91121	-3.22959e-10
44030341	chr17:44030341:G:A	3.65835e-09	-0.664552	-0.864273	1.22149e-06	-0.236365	-0.850684
44030515	chr17:44030515:T:C	2.26636e-09	-1.00861	-0.999054	7.58803e-07	-0.596263	-0.96687
44030824	chr17:44030824:G:A	4.62122e-09	-2.81986e-10	-1.29518	9.8508e-07	-2.81986e-10	-1.30215
44030983	chr17:44030983:T:A	3.32949e-09	-0.726424	-0.896594	1.12512e-06	-0.283517	-0.885714
44030998	chr17:44030998:A:C	4.52863e-09	-2.81986e-10	-1.31542	9.7258e-07	-2.81986e-10	-1.31492
44031055	chr17:44031055:A:C	4.52917e-09	-2.81986e-10	-1.3153	9.72174e-07	-2.81986e-10	-1.31534
44031349	chr17:44031349:T:G	2.49617e-09	-1.91108	-3.22959e-10	5.63034e-07	-1.86154	-3.22959e-10
44031453	chr17:44031453:T:C	2.49524e-09	-1.91145	-3.22959e-10	5.6301e-07	-1.86158	-3.22959e-10
44031463	chr17:44031463:C:T	4.56622e-09	-2.81986e-10	-1.30715	9.79096e-07	-2.81986e-10	-1.30825
44031606	chr17:44031606:A:C	8.48691e-10	-1.81968	-1.17021	1.7088e-07	-1.87022	-1.18369
44031677	chr17:44031677:C:T	6.84061e-09	-2.81986e-10	-0.902961	1.44429e-06	-2.81986e-10	-0.919498
44031717	chr17:44031717:C:T	1.12204e-08	-2.81986e-10	-0.408109	2.22406e-06	-2.81986e-10	-0.487787
44031805	chr17:44031805:T:C	1.17877e-09	-1.90224	-0.759129	2.8058e-07	-1.80334	-0.754676
44031842	chr17:44031842:G:A	8.86062e-09	-1.07825	0.43403	3.59402e-06	-0.416793	0.408944
44031871	chr17:44031871:G:A	8.46586e-10	-1.69337	-1.29901	2.55313e-07	-1.35266	-1.29972
44032458	chr17:44032458:T:C	4.2688e-09	-1.19855	-0.175952	1.62627e-06	-0.595328	-0.205504
44032477	chr17:44032477:T:G	1.0565e-08	-2.81986e-10	-0.468291	2.21211e-06	-2.81986e-10	-0.493171
44032575	chr17:44032575:C:T	4.55732e-09	-2.81986e-10	-1.3091	9.79896e-07	-2.81986e-10	-1.30743
44032667	chr17:44032667:T:C	8.18089e-10	-1.79452	-1.2321	2.35172e-07	-1.49133	-1.24323
44032676	chr17:44032676:T:A	6.32857e-09	-1.21641	0.235648	2.46927e-06	-0.603509	0.220314
44033142	chr17:44033142:A:G	7.19775e-10	-1.83939	-1.31527	2.03548e-07	-1.56374	-1.31523
44033494	chr17:44033494:C:T	9.19738e-10	-1.81741	-1.0921	2.59214e-07	-1.52699	-1.11023
44033504	chr17:44033504:T:TC	7.28184e-09	-0.840455	-3.22959e-10	1.74437e-06	-0.730724	-3.22959e-10
44033724	chr17:44033724:A:G	1.49142e-09	-1.92466	-0.501448	3.06134e-07	-2.018	-0.452846
44033764	chr17:44033764:C:T	5.71642e-09	-2.81986e-10	-1.0825	1.2505e-06	-2.81986e-10	-1.06357
44034187	chr17:44034187:T:C	2.25477e-08	-2.81986e-10	0.289794	4.41148e-06	-2.81986e-10	0.197091
44034464	chr17:44034464:C:A	1.08846e-09	-2.00494	-0.736141	2.35745e-07	-1.97824	-0.753883
44034466	chr17:44034466:C:T	2.05096e-08	0.195057	-3.22959e-10	9.6544e-06	0.980295	-3.22959e-10
44036439	chr17:44036439:T:C	7.69161e-10	-1.83047	-1.25782	2.17171e-07	-1.54694	-1.26725
44037029	chr17:44037029:G:A	1.17568e-08	-2.81986e-10	-0.361403	2.48184e-06	-2.81986e-10	-0.37812
44037304	chr17:44037304:T:C	9.2898e-09	-2.81986e-10	-0.596922	1.92803e-06	-2.81986e-10	-0.63062
44037523	chr17:44037523:T:C	4.53307e-09	-2.81986e-10	-1.31444	9.73413e-07	-2.81986e-10	-1.31407
44037818	chr17:44037818:C:T	7.71057e-09	-2.81986e-10	-0.783246	1.67497e-06	-2.81986e-10	-0.771326
44037915	chr17:44037915:A:G	6.6737e-09	-2.81986e-10	-0.927664	1.46345e-06	-2.81986e-10	-0.906325
44037977	chr17:44037977:G:T	7.73284e-09	-2.81986e-10	-0.780362	1.65215e-06	-2.81986e-10	-0.785039
44038012	chr17:44038012:G:A	7.32125e-09	-2.81986e-10	-0.835058	1.54929e-06	-2.81986e-10	-0.84932
44038338	chr17:44038338:A:G	7.10194e-09	-2.81986e-10	-0.865471	1.53665e-06	-2.81986e-10	-0.857515
44038383	chr17:44038383:G:T	2.12099e-08	-2.81986e-10	0.228629	4.15205e-06	-2.81986e-10	0.136484
44038688	chr17:44038688:C:A	1.0783e-09	-1.83849	-0.91196	2.17617e-07	-1.88358	-0.928552
44038953	chr17:44038953:T:C	1.18682e-09	-1.86049	-0.794065	2.91095e-07	-1.72529	-0.79593
44039222	chr17:44039222:T:C	6.26089e-09	-2.81986e-10	-0.991517	1.36518e-06	-2.81986e-10	-0.97583
44039268	chr17:44039268:T:C	2.37153e-09	-1.9623	-3.22959e-10	5.30665e-07	-1.92074	-3.22959e-10
44040118	chr17:44040118:G:A	7.72748e-09	-2.81986e-10	-0.781056	1.67869e-06	-2.81986e-10	-0.769107
44040488	chr17:44040488:T:C	5.94773e-09	-2.81986e-10	-1.04283	1.24925e-06	-2.81986e-10	-1.06458
44040681	chr17:44040681:A:C	2.32638e-08	-2.81986e-10	0.321058	4.85761e-06	-2.81986e-10	0.293427
44042039	chr17:44042039:T:C	7.01402e-10	-1.92817	-1.25234	1.64526e-07	-1.8372	-1.25461
44042057	chr17:44042057:C:T	8.50871e-10	-1.90567	-1.08166	2.04801e-07	-1.79677	-1.07607
44042058	chr17:44042058:A:G	5.4035e-09	-2.81986e-10	-1.13879	1.15741e-06	-2.81986e-10	-1.14094
44042211	chr17:44042211:C:T	7.01949e-08	-2.81986e-10	1.42544	1.57054e-05	-2.81986e-10	1.46689
44042710	chr17:44042710:G:A	2.11343e-09	-1.08741	-0.99012	6.77062e-07	-0.702491	-0.97462
44042782	chr17:44042782:T:C	9.36391e-10	-1.68872	-1.20284	2.86905e-07	-1.33334	-1.20238
44043089	chr17:44043089:G:C	4.53168e-09	-2.81986e-10	-1.31475	9.74592e-07	-2.81986e-10	-1.31286
44043847	chr17:44043847:G:A	6.29653e-09	-2.81986e-10	-0.98584	1.37299e-06	-2.81986e-10	-0.970127
44044712	chr17:44044712:T:C	6.74453e-10	-1.93888	-1.28081	1.57824e-07	-1.85169	-1.28171
44045300	chr17:44045300:A:G	7.55879e-10	-1.87008	-1.23563	2.09013e-07	-1.60587	-1.24661
44045749	chr17:44045749:T:C	1.28328e-08	-2.81986e-10	-0.273835	2.53092e-06	-2.81986e-10	-0.358537
44047061	chr17:44047061:A:T	6.58242e-10	-1.97972	-1.2643	1.50524e-07	-1.91372	-1.26703
44047860	chr17:44047860:A:G	1.49812e-09	-1.21649	-1.20513	4.57073e-07	-0.866633	-1.2034
44048280	chr17:44048280:G:A	5.1286e-09	-2.81986e-10	-1.19101	1.09661e-06	-2.81986e-10	-1.1949
44048341	chr17:44048341:G:A	9.29378e-09	-2.81986e-10	-0.596493	2.02788e-06	-2.81986e-10	-0.580129
44049010	chr17:44049010:G:A	2.24169e-09	-2.01861	-3.22959e-10	4.96535e-07	-1.98722	-3.22959e-10
44049648	chr17:44049648:G:A	4.54748e-09	-2.81986e-10	-1.31126	9.76839e-07	-2.81986e-10	-1.31055
44049758	chr17:44049758:G:A	2.43417e-09	-1.93623	-3.22959e-10	5.29877e-07	-1.92223	-3.22959e-10
44049976	chr17:44049976:C:G	3.27919e-09	-1.63824	-3.22959e-10	5.80977e-07	-1.83016	-3.22959e-10
44050202	chr17:44050202:C:T	1.94079e-09	-1.25564	-0.907105	6.17788e-07	-0.89997	-0.868759
44051527	chr17:44051527:T:C	7.65293e-10	-1.79073	-1.3026	2.21497e-07	-1.49165	-1.30282
44051791	chr17:44051791:T:C	6.34425e-09	-2.81986e-10	-0.978289	1.38414e-06	-2.81986e-10	-0.962042
44051818	chr17:44051818:A:T	7.1596e-09	-2.81986e-10	-0.857385	1.57386e-06	-2.81986e-10	-0.833591
44051826	chr17:44051826:G:A	7.63718e-10	-1.79692	-1.29848	2.20482e-07	-1.50029	-1.29877
44051840	chr17:44051840:G:A	4.61664e-09	-2.81986e-10	-1.29617	9.89328e-07	-2.81986e-10	-1.29785
44051999	chr17:44051999:C:T	9.79937e-10	-1.89087	-0.955231	1.92163e-07	-1.95891	-0.977625
44052304	chr17:44052304:C:T	5.46246e-09	-2.81986e-10	-1.12794	1.20667e-06	-2.81986e-10	-1.09925
44052557	chr17:44052557:G:A	8.85561e-09	-2.81986e-10	-0.644787	1.83539e-06	-2.81986e-10	-0.679863
44052850	chr17:44052850:A:G	3.41881e-08	-2.81986e-10	0.706039	7.17001e-06	-2.81986e-10	0.682788
44053183	chr17:44053183:G:A	4.94002e-09	-1.22847	-3.22959e-10	7.81154e-07	-1.5341	-3.22959e-10
44053215	chr17:44053215:A:G	2.71399e-08	-2.81986e-10	0.475166	5.67216e-06	-2.81986e-10	0.448451
44053293	chr17:44053293:G:A	2.2546e-09	-2.01287	-3.22959e-10	5.10647e-07	-1.9592	-3.22959e-10
44053724	chr17:44053724:G:A	2.43369e-09	-1.93643	-3.22959e-10	4.8471e-07	-2.01132	-3.22959e-10
44055252	chr17:44055252:T:C	1.22131e-08	-2.81986e-10	-0.32333	2.41528e-06	-2.81986e-10	-0.405303
44055672	chr17:44055672:C:T	9.12647e-10	-1.73857	-1.17867	2.73346e-07	-1.40528	-1.17886
44055992	chr17:44055992:G:A	6.24957e-09	-2.81986e-10	-0.993325	1.36315e-06	-2.81986e-10	-0.977319
44056030	chr17:44056030:A:G	6.62542e-10	-1.92447	-1.31304	1.46393e-07	-1.89474	-1.31384
44056100	chr17:44056100:T:G	6.37595e-09	-2.81986e-10	-0.973305	1.35937e-06	-2.81986e-10	-0.980098
44056219	chr17:44056219:C:T	5.08375e-09	-2.81986e-10	-1.19979	1.07711e-06	-2.81986e-10	-1.21284
44056449	chr17:44056449:T:C	6.76549e-10	-1.90723	-1.30936	1.49803e-07	-1.8753	-1.31026
44056573	chr17:44056573:G:A	6.36826e-09	-2.81986e-10	-0.974512	1.38964e-06	-2.81986e-10	-0.958077
44056703	chr17:44056703:A:G	4.63163e-09	-2.81986e-10	-1.29293	9.92442e-07	-2.81986e-10	-1.29471
44057727	chr17:44057727:A:C	6.59463e-10	-1.93214	-1.31002	1.45517e-07	-1.90342	-1.31116
44057943	chr17:44057943:T:TA	9.54807e-09	-1.23622	0.66672	3.70964e-06	-0.620694	0.64451
44058781	chr17:44058781:G:A	5.28891e-08	1.14236	-3.22959e-10	4.59481e-06	0.237807	-3.22959e-10
44058823	chr17:44058823:A:G	3.48999e-08	-2.81986e-10	0.726646	7.3178e-06	-2.81986e-10	0.70319
44058838	chr17:44058838:A:G	3.58653e-08	-2.81986e-10	0.753932	7.51993e-06	-2.81986e-10	0.730438
44059378	chr17:44059378:C:A	1.2937e-08	-2.81986e-10	-0.265744	2.72762e-06	-2.81986e-10	-0.28369
44059744	chr17:44059744:AAGCCCTTCTCTTCCAT:A	4.53138e-09	-2.81986e-10	-1.31481	9.73024e-07	-2.81986e-10	-1.31447
44059837	chr17:44059837:C:G	3.41976e-08	-2.81986e-10	0.706317	7.1722e-06	-2.81986e-10	0.683093
44060744	chr17:44060744:C:G	4.55406e-09	-2.81986e-10	-1.30982	9.76715e-07	-2.81986e-10	-1.31068
44061024	chr17:44061024:C:T	1.05204e-09	-1.90699	-0.868119	2.08557e-07	-1.9728	-0.881868
44061070	chr17:44061070:C:G	2.19278e-09	-0.777875	-1.2628	7.17205e-07	-0.359264	-1.26025
44061542	chr17:44061542:A:C	4.7922e-09	-2.81986e-10	-1.25885	1.02506e-06	-2.81986e-10	-1.26237
44061990	chr17:44061990:G:A	2.55888e-09	-0.740868	-1.1454	8.6032e-07	-0.305018	-1.13255
44062095	chr17:44062095:G:A	7.69837e-10	-1.80015	-1.28727	2.27731e-07	-1.48026	-1.28644
44062286	chr17:44062286:TA:T	8.24892e-09	-2.81986e-10	-0.715757	1.71684e-06	-2.81986e-10	-0.746635
44062898	chr17:44062898:C:T	3.34899e-09	-0.471009	-1.14617	1.16018e-06	-0.00496752	-1.13358
44062971	chr17:44062971:G:A	5.07628e-09	-2.81986e-10	-1.20126	1.1032e-06	-2.81986e-10	-1.1889
44063254	chr17:44063254:G:C	5.75513e-09	-1.07575	-3.22959e-10	1.05612e-06	-1.23252	-3.22959e-10
44063448	chr17:44063448:G:A	4.65978e-09	-2.81986e-10	-1.28687	9.98137e-07	-2.81986e-10	-1.28898
44064270	chr17:44064270:C:G	5.78001e-09	-2.81986e-10	-1.07143	1.20774e-06	-2.81986e-10	-1.09837
44064815	chr17:44064815:G:T	7.70684e-09	-2.81986e-10	-0.783731	1.67403e-06	-2.81986e-10	-0.771883
44065567	chr17:44065567:T:C	7.74836e-09	-2.81986e-10	-0.778357	1.68294e-06	-2.81986e-10	-0.766578
44065888	chr17:44065888:T:C	7.39434e-10	-1.83159	-1.29612	2.13146e-07	-1.53695	-1.29595
44066773	chr17:44066773:TGAAAA:T	6.68393e-09	-2.81986e-10	-0.926132	1.4082e-06	-2.81986e-10	-0.944809
44067232	chr17:44067232:G:A	9.29471e-09	-2.81986e-10	-0.596392	2.0074e-06	-2.81986e-10	-0.590277
44067338	chr17:44067338:C:T	1.63653e-08	-2.81986e-10	-0.0306734	3.39015e-06	-2.81986e-10	-0.0662466
44068083	chr17:44068083:T:C	2.36475e-09	-1.96517	-3.22959e-10	4.81734e-07	-2.01748	-3.22959e-10
44068974	chr17:44068974:C:T	9.00403e-09	-2.81986e-10	-0.628166	1.92631e-06	-2.81986e-10	-0.631515
44069027	chr17:44069027:G:A	2.63524e-09	-0.702699	-1.15416	8.91263e-07	-0.260135	-1.1421
44069286	chr17:44069286:C:T	8.33326e-10	-1.83692	-1.17125	2.40355e-07	-1.5431	-1.16965
44069295	chr17:44069295:A:C	4.70419e-09	-2.81986e-10	-1.27739	1.00731e-06	-2.81986e-10	-1.27983
44069643	chr17:44069643:T:A	1.01537e-08	-2.81986e-10	-0.508003	2.2187e-06	-2.81986e-10	-0.490199
44069645	chr17:44069645:TA:T	8.63433e-09	-2.81986e-10	-0.670093	1.8969e-06	-2.81986e-10	-0.646897
44070217	chr17:44070217:G:A	4.71221e-09	-2.81986e-10	-1.27568	1.01287e-06	-2.81986e-10	-1.27434
44071413	chr17:44071413:C:T	2.35615e-09	-1.96881	-3.22959e-10	5.41063e-07	-1.90134	-3.22959e-10
44071551	chr17:44071551:G:A	6.08021e-09	-2.81986e-10	-1.0208	1.33249e-06	-2.81986e-10	-1.00007
44071766	chr17:44071766:G:A	1.13748e-09	-1.7549	-0.942119	2.05507e-07	-1.93062	-0.938771
44072390	chr17:44072390:T:C	8.42211e-10	-1.87597	-1.1216	1.63917e-07	-1.95685	-1.13866
44072491	chr17:44072491:G:A	7.91577e-09	-2.81986e-10	-0.756981	1.63436e-06	-2.81986e-10	-0.795868
44072576	chr17:44072576:C:T	4.58152e-09	-2.81986e-10	-1.30381	9.80672e-07	-2.81986e-10	-1.30664
44072720	chr17:44072720:CTT:C	1.07983e-09	-1.43375	-1.31528	2.80592e-07	-1.24393	-1.31404
44072916	chr17:44072916:C:T	7.41604e-10	-1.90064	-1.22414	2.04604e-07	-1.65071	-1.22309
44072929	chr17:44072929:G:A	7.4049e-09	-2.81986e-10	-0.823696	1.60819e-06	-2.81986e-10	-0.812011
44072941	chr17:44072941:C:T	4.53149e-09	-2.81986e-10	-1.31479	9.72568e-07	-2.81986e-10	-1.31493
44073109	chr17:44073109:G:A	8.09517e-09	-2.81986e-10	-0.734571	1.67057e-06	-2.81986e-10	-0.773953
44073387	chr17:44073387:C:T	4.52943e-09	-2.81986e-10	-1.31524	9.72193e-07	-2.81986e-10	-1.31532
44073546	chr17:44073546:A:C	3.18293e-08	-2.81986e-10	0.634548	6.32023e-06	-2.81986e-10	0.556637
44074735	chr17:44074735:G:A	4.52926e-09	-2.81986e-10	-1.31528	9.72962e-07	-2.81986e-10	-1.31453
44074775	chr17:44074775:A:G	4.54705e-09	-2.81986e-10	-1.31136	9.75608e-07	-2.81986e-10	-1.31181
44075143	chr17:44075143:T:A	7.64431e-09	-2.81986e-10	-0.791877	1.63687e-06	-2.81986e-10	-0.794333
44075421	chr17:44075421:C:T	4.55102e-09	-2.81986e-10	-1.31049	9.76429e-07	-2.81986e-10	-1.31097
44076643	chr17:44076643:C:T	2.3025e-09	-0.919132	-1.07271	7.55253e-07	-0.51923	-1.04859
44076963	chr17:44076963:C:T	7.73797e-10	-1.86384	-1.21845	2.17239e-07	-1.59614	-1.21774
44077102	chr17:44077102:A:G	1.93344e-09	-1.03548	-1.13106	6.2847e-07	-0.642454	-1.10913
44077730	chr17:44077730:A:C	4.88105e-09	-2.81986e-10	-1.24048	1.04218e-06	-2.81986e-10	-1.2458
44078042	chr17:44078042:C:T	4.60132e-09	-2.81986e-10	-1.2995	9.85798e-07	-2.81986e-10	-1.30142
44078074	chr17:44078074:G:A	2.92716e-09	-1.75181	-3.22959e-10	6.87186e-07	-1.66227	-3.22959e-10
44078139	chr17:44078139:G:T	7.56887e-09	-2.81986e-10	-0.801795	1.68196e-06	-2.81986e-10	-0.76716
44078374	chr17:44078374:C:T	2.4199e-09	-1.94211	-3.22959e-10	7.53952e-07	-1.56955	-3.22959e-10
44078470	chr17:44078470:G:A	2.82867e-08	-2.01827	2.53482	6.13163e-06	-1.85838	2.38472
44078693	chr17:44078693:A:G	5.37891e-09	-2.81986e-10	-1.14335	1.16282e-06	-2.81986e-10	-1.13627
44079060	chr17:44079060:T:C	2.25656e-09	-2.01199	-3.22959e-10	4.81277e-07	-2.01843	-3.22959e-10
44079103	chr17:44079103:A:C	1.15171e-09	-1.68506	-0.999534	2.13719e-07	-1.80187	-1.02834
44079368	chr17:44079368:G:A	1.48732e-08	-2.81986e-10	-0.126281	3.2249e-06	-2.81986e-10	-0.116217
44080253	chr17:44080253:C:T	7.84237e-09	-2.81986e-10	-0.766297	1.73125e-06	-2.81986e-10	-0.738274
44080336	chr17:44080336:T:C	4.99778e-09	-2.81986e-10	-1.21684	1.07563e-06	-2.81986e-10	-1.21421
44080537	chr17:44080537:TG:T	4.65469e-09	-2.81986e-10	-1.28796	9.95113e-07	-2.81986e-10	-1.29202
44080715	chr17:44080715:C:T	6.57331e-09	-2.81986e-10	-0.942821	1.41021e-06	-2.81986e-10	-0.94338
44080885	chr17:44080885:A:G	5.19537e-09	-2.81986e-10	-1.17807	1.11857e-06	-2.81986e-10	-1.17507
44080942	chr17:44080942:T:G	8.97865e-10	-1.71718	-1.21639	1.76262e-07	-1.80541	-1.21749
44081191	chr17:44081191:TCA:T	8.13216e-09	-2.81986e-10	-0.730011	1.76571e-06	-2.81986e-10	-0.718567
44081223	chr17:44081223:G:A	5.58919e-09	-2.81986e-10	-1.105	1.19692e-06	-2.81986e-10	-1.10737
44081245	chr17:44081245:A:G	8.01465e-10	-1.81327	-1.23388	1.60916e-07	-1.87954	-1.23445
44081677	chr17:44081677:C:T	5.01725e-09	-2.81986e-10	-1.21296	1.08579e-06	-2.81986e-10	-1.20481
44081741	chr17:44081741:A:G	7.32771e-10	-1.86119	-1.27558	1.44903e-07	-1.94212	-1.27669
44081875	chr17:44081875:C:T	8.0776e-09	-0.736744	-3.22959e-10	3.77296e-06	0.0407409	-3.22959e-10
44081890	chr17:44081890:G:A	4.68351e-09	-2.81986e-10	-1.28179	1.01243e-06	-2.81986e-10	-1.27477
44082075	chr17:44082075:T:G	6.26652e-08	-2.81986e-10	1.31197	1.49807e-05	-2.81986e-10	1.41964
44082269	chr17:44082269:C:T	5.12482e-09	-2.81986e-10	-1.19174	1.1071e-06	-2.81986e-10	-1.18537
44083001	chr17:44083001:C:CA	3.17958e-08	-2.81986e-10	0.633495	7.48719e-06	-2.81986e-10	0.726075
44083042	chr17:44083042:G:A	6.44246e-09	-0.962928	-3.22959e-10	8.91939e-07	-1.40148	-3.22959e-10
44083219	chr17:44083219:C:T	5.08501e-09	-2.81986e-10	-1.19954	1.10374e-06	-2.81986e-10	-1.18842
44083304	chr17:44083304:T:C	2.25424e-09	-2.01302	-3.22959e-10	4.81438e-07	-2.0181	-3.22959e-10
44083420	chr17:44083420:G:A	4.74312e-09	-2.81986e-10	-1.26914	1.02685e-06	-2.81986e-10	-1.26062
44084307	chr17:44084307:T:C	5.83083e-09	-2.81986e-10	-1.06268	1.23627e-06	-2.81986e-10	-1.07502
44084404	chr17:44084404:T:A	1.86663e-08	-2.81986e-10	0.100879	3.91857e-06	-2.81986e-10	0.0786081
44084971	chr17:44084971:A:G	5.15892e-09	-2.81986e-10	-1.18511	1.09039e-06	-2.81986e-10	-1.20058
44085669	chr17:44085669:T:G	5.13198e-09	-2.81986e-10	-1.19035	1.08494e-06	-2.81986e-10	-1.2056
44085831	chr17:44085831:G:A	4.53384e-09	-2.81986e-10	-1.31427	9.72347e-07	-2.81986e-10	-1.31516
44085964	chr17:44085964:C:G	5.89494e-09	-2.81986e-10	-1.05174	1.26495e-06	-2.81986e-10	-1.05208
44086062	chr17:44086062:G:A	5.26964e-09	-2.81986e-10	-1.16388	1.11228e-06	-2.81986e-10	-1.18071
44087216	chr17:44087216:A:G	1.63312e-09	-1.29285	-1.0425	2.55999e-07	-1.59445	-1.05526
44087242	chr17:44087242:C:T	1.5993e-08	-2.81986e-10	-0.05369	3.48916e-06	-2.81986e-10	-0.037457
44087602	chr17:44087602:C:G	1.58322e-08	-2.81986e-10	-0.0637903	3.45144e-06	-2.81986e-10	-0.0483265
44087755	chr17:44087755:A:T	4.54446e-09	-2.81986e-10	-1.31193	9.73759e-07	-2.81986e-10	-1.31371
44087978	chr17:44087978:G:A	3.46771e-09	-1.58234	-3.22959e-10	6.41998e-07	-1.73029	-3.22959e-10
44088091	chr17:44088091:C:T	4.53292e-09	-2.81986e-10	-1.31447	9.72249e-07	-2.81986e-10	-1.31526
44088603	chr17:44088603:G:A	4.52979e-09	-2.81986e-10	-1.31516	9.72094e-07	-2.81986e-10	-1.31542
44088659	chr17:44088659:G:A	4.55248e-09	-2.81986e-10	-1.31017	9.76574e-07	-2.81986e-10	-1.31082
44088660	chr17:44088660:A:C	4.66827e-09	-2.81986e-10	-1.28505	1.00263e-06	-2.81986e-10	-1.28449
44088971	chr17:44088971:G:A	4.60063e-09	-2.81986e-10	-1.29965	9.85074e-07	-2.81986e-10	-1.30216
44090031	chr17:44090031:A:G	1.58921e-09	-1.04868	-1.31392	2.45589e-07	-1.37763	-1.31359
44090233	chr17:44090233:G:A	1.91499e-08	-2.81986e-10	0.126461	3.98121e-06	-2.81986e-10	0.0944653
44090825	chr17:44090825:G:A	2.40236e-09	-1.94939	-3.22959e-10	5.78004e-07	-1.83529	-3.22959e-10
44090846	chr17:44090846:C:T	2.54668e-09	-1.89105	-3.22959e-10	4.91958e-07	-1.99648	-3.22959e-10
44092623	chr17:44092623:C:T	4.7685e-09	-2.81986e-10	-1.26381	1.01952e-06	-2.81986e-10	-1.26779
44092662	chr17:44092662:G:T	9.63968e-09	-2.81986e-10	-0.55995	2.08874e-06	-2.81986e-10	-0.550559
44092921	chr17:44092921:G:A	2.28509e-09	-0.793147	-1.20629	3.38179e-07	-1.15762	-1.21367
44092941	chr17:44092941:G:A	1.91347e-08	-2.81986e-10	0.125667	3.98022e-06	-2.81986e-10	0.0942187
44093212	chr17:44093212:G:A	5.18916e-09	-2.81986e-10	-1.17927	1.11748e-06	-2.81986e-10	-1.17605
44094192	chr17:44094192:G:A	1.68186e-08	-2.81986e-10	-0.00335192	3.67012e-06	-2.81986e-10	0.0131045
44094398	chr17:44094398:G:C	1.43851e-09	-1.15255	-1.30969	2.35375e-07	-1.42355	-1.31015
44094509	chr17:44094509:C:T	2.0411e-09	-0.939065	-1.17328	3.09472e-07	-1.27828	-1.18173
44094728	chr17:44094728:A:G	1.76877e-08	-0.0128702	0.0598999	5.64992e-06	0.3314	0.113122
44095158	chr17:44095158:A:G	4.61922e-09	-2.81986e-10	-1.29561	9.8714e-07	-2.81986e-10	-1.30006
44095985	chr17:44095985:A:G	2.29214e-09	-1.99635	-3.22959e-10	4.96989e-07	-1.98631	-3.22959e-10
44096384	chr17:44096384:T:C	1.45537e-09	-1.34132	-1.10926	2.40039e-07	-1.61611	-1.09796
44096466	chr17:44096466:T:G	4.53875e-09	-2.81986e-10	-1.31319	9.7231e-07	-2.81986e-10	-1.3152
44096583	chr17:44096583:CCTGCCTCAGCCCCGCAAGTAG:C	4.03576e-08	-2.81986e-10	0.871942	8.67305e-06	-2.81986e-10	0.873101
44096675	chr17:44096675:C:G	4.5488e-09	-2.81986e-10	-1.31097	9.75593e-07	-2.81986e-10	-1.31183
44097022	chr17:44097022:G:A	1.27128e-09	-1.31168	-1.27414	2.111e-07	-1.56846	-1.27408
44097054	chr17:44097054:G:A	2.53725e-08	-2.81986e-10	0.407827	5.92349e-06	-2.81986e-10	0.491807
44097081	chr17:44097081:A:G	2.27171e-09	-2.00531	-3.22959e-10	4.82291e-07	-2.01633	-3.22959e-10
44097202	chr17:44097202:A:G	1.41772e-09	-1.31038	-1.16641	2.25418e-07	-1.6014	-1.17552
44097662	chr17:44097662:C:T	2.26955e-09	-2.00626	-3.22959e-10	4.82161e-07	-2.0166	-3.22959e-10
44097673	chr17:44097673:A:G	5.53723e-09	-2.81986e-10	-1.11434	1.17532e-06	-2.81986e-10	-1.12558
44098197	chr17:44098197:C:T	4.7027e-09	-2.81986e-10	-1.2777	1.00656e-06	-2.81986e-10	-1.28059
44098230	chr17:44098230:G:A	4.62e-09	-2.81986e-10	-1.29544	9.90901e-07	-2.81986e-10	-1.29626
44098453	chr17:44098453:C:A	9.50493e-10	-1.56458	-1.31203	1.66849e-07	-1.76528	-1.3125
44098509	chr17:44098509:C:T	1.84818e-08	-2.81986e-10	0.0909477	4.03374e-06	-2.81986e-10	0.107575
44098890	chr17:44098890:G:A	2.27061e-09	-2.00579	-3.22959e-10	4.81615e-07	-2.01773	-3.22959e-10
44099223	chr17:44099223:G:A	3.14208e-09	-1.19293	-0.488021	4.97052e-07	-1.48181	-0.504366
44100029	chr17:44100029:G:T	4.54338e-09	-2.81986e-10	-1.31217	9.73571e-07	-2.81986e-10	-1.3139
44100306	chr17:44100306:C:T	2.22312e-09	-0.897637	-1.12929	3.33071e-07	-1.24715	-1.13937
44100339	chr17:44100339:C:A	6.33014e-09	-2.81986e-10	-0.980516	1.33968e-06	-2.81986e-10	-0.994687
44100342	chr17:44100342:G:C	4.56434e-09	-2.81986e-10	-1.30757	9.76061e-07	-2.81986e-10	-1.31135
44100749	chr17:44100749:G:A	3.66657e-09	-0.296747	-1.22983	5.1231e-07	-0.722363	-1.23358
44100907	chr17:44100907:G:T	4.8442e-09	-2.81986e-10	-1.24806	1.04832e-06	-2.81986e-10	-1.23993
44101932	chr17:44101932:A:G	5.77199e-09	-2.81986e-10	-1.07282	1.22512e-06	-2.81986e-10	-1.08408
44102037	chr17:44102037:C:T	1.69627e-09	-0.982326	-1.31508	2.73813e-07	-1.26722	-1.31521
44102080	chr17:44102080:G:A	5.08451e-09	-2.81986e-10	-1.19964	1.08467e-06	-2.81986e-10	-1.20585
44102389	chr17:44102389:C:T	4.80006e-09	-2.81986e-10	-1.25721	1.03906e-06	-2.81986e-10	-1.24881
44102586	chr17:44102586:CTT:C	6.07738e-09	-2.81986e-10	-1.02126	1.29967e-06	-2.81986e-10	-1.02501
44102714	chr17:44102714:T:G	4.64651e-09	-2.81986e-10	-1.28972	9.93167e-07	-2.81986e-10	-1.29398
44103182	chr17:44103182:A:T	2.75314e-09	-1.8131	-3.22959e-10	6.39896e-07	-1.73357	-3.22959e-10
44103185	chr17:44103185:C:T	4.5856e-09	-2.81986e-10	-1.30292	9.83726e-07	-2.81986e-10	-1.30353
44103454	chr17:44103454:T:A	3.34643e-09	-1.20142	-0.416522	5.31554e-07	-1.48862	-0.430448
44103849	chr17:44103849:C:G	3.89678e-08	-2.81986e-10	0.836897	8.37882e-06	-2.81986e-10	0.838588
44103911	chr17:44103911:T:C	2.25083e-09	-2.01454	-3.22959e-10	4.81204e-07	-2.01858	-3.22959e-10
44104428	chr17:44104428:A:C	1.1869e-09	-1.56801	-1.08648	1.97261e-07	-1.81308	-1.09727
44104660	chr17:44104660:T:C	8.3052e-10	-1.69837	-1.31317	1.48338e-07	-1.88224	-1.31314
44104746	chr17:44104746:G:A	4.77561e-09	-2.81986e-10	-1.26232	1.02032e-06	-2.81986e-10	-1.267
44104803	chr17:44104803:CCCACTG:C	4.87746e-09	-1.16854	-0.0726763	2.11121e-06	-0.506308	-0.0335498
44104899	chr17:44104899:A:G	1.14337e-09	-1.56676	-1.12509	1.90248e-07	-1.81206	-1.13448
44105402	chr17:44105402:A:G	2.56689e-09	-1.48405	-0.399092	4.24382e-07	-1.73235	-0.411894
44105788	chr17:44105788:C:A	1.60403e-08	-2.81986e-10	-0.0507369	3.50531e-06	-2.81986e-10	-0.0328412
44106368	chr17:44106368:A:G	4.77975e-09	-2.81986e-10	-1.26145	1.02267e-06	-2.81986e-10	-1.2647
44106417	chr17:44106417:C:G	1.32211e-08	-2.81986e-10	-0.244026	2.9928e-06	-2.81986e-10	-0.190909
44106661	chr17:44106661:A:G	2.54609e-09	-1.34384	-0.547436	4.08503e-07	-1.62272	-0.559659
44106757	chr17:44106757:T:G	2.25552e-09	-2.01246	-3.22959e-10	4.95418e-07	-1.98947	-3.22959e-10
44107167	chr17:44107167:G:A	3.79053e-08	-2.81986e-10	0.809254	8.17034e-06	-2.81986e-10	0.813391
44107208	chr17:44107208:T:C	9.22428e-09	-2.81986e-10	-0.603999	1.98213e-06	-2.81986e-10	-0.602945
44107346	chr17:44107346:C:T	7.48429e-09	-2.81986e-10	-0.813033	1.62143e-06	-2.81986e-10	-0.803812
44107715	chr17:44107715:C:T	5.78787e-09	-2.81986e-10	-1.07007	1.2375e-06	-2.81986e-10	-1.07403
44108152	chr17:44108152:G:A	2.25645e-09	-2.01205	-3.22959e-10	4.84557e-07	-2.01164	-3.22959e-10
44108435	chr17:44108435:T:A	4.53584e-09	-2.81986e-10	-1.31383	9.72659e-07	-2.81986e-10	-1.31484
44108436	chr17:44108436:C:A	4.53558e-09	-2.81986e-10	-1.31389	9.72626e-07	-2.81986e-10	-1.31488
44109054	chr17:44109054:C:T	2.7826e-09	-1.24079	-0.561661	4.3617e-07	-1.54301	-0.573836
44109208	chr17:44109208:C:T	1.7884e-09	-1.8763	-0.368217	3.28509e-07	-2.01699	-0.383323
44109357	chr17:44109357:C:G	4.97343e-09	-2.81986e-10	-1.22173	1.06329e-06	-2.81986e-10	-1.22575
44109615	chr17:44109615:G:T	4.98462e-09	-2.81986e-10	-1.21948	1.06389e-06	-2.81986e-10	-1.22519
44110340	chr17:44110340:C:G	1.41345e-08	-2.81986e-10	-0.177222	3.09023e-06	-2.81986e-10	-0.158874
44110930	chr17:44110930:C:T	7.69666e-09	-2.81986e-10	-0.785052	1.65126e-06	-2.81986e-10	-0.785578
44112896	chr17:44112896:G:A	4.77463e-09	-2.81986e-10	-1.26252	1.03865e-06	-2.81986e-10	-1.2492
44112908	chr17:44112908:T:C	5.07674e-09	-2.81986e-10	-1.20117	1.07886e-06	-2.81986e-10	-1.21121
44113098	chr17:44113098:C:G	2.2826e-09	-2.00052	-3.22959e-10	4.87422e-07	-2.00575	-3.22959e-10
44113529	chr17:44113529:A:G	7.07289e-09	-2.81986e-10	-0.869569	1.52956e-06	-2.81986e-10	-0.862139
44113674	chr17:44113674:C:T	2.86693e-09	-1.7726	-3.22959e-10	5.36514e-07	-1.90978	-3.22959e-10
44114228	chr17:44114228:T:C	5.97878e-09	-2.81986e-10	-1.03762	1.31553e-06	-2.81986e-10	-1.01288
44114428	chr17:44114428:G:A	8.61432e-09	-2.81986e-10	-0.672412	1.86366e-06	-2.81986e-10	-0.664578
44114487	chr17:44114487:G:A	4.73515e-09	-2.81986e-10	-1.27082	1.01289e-06	-2.81986e-10	-1.27431
44114525	chr17:44114525:G:T	4.54238e-09	-0.403272	-0.909114	7.45473e-07	-0.69542	-0.885435
44115817	chr17:44115817:G:C	4.08076e-09	-0.424354	-0.995202	6.29396e-07	-0.730581	-1.01953
44116529	chr17:44116529:C:T	2.01539e-09	-2.01356	-0.111463	4.04055e-07	-2.01464	-0.178681
44116741	chr17:44116741:A:G	2.79196e-09	-1.93562	0.136531	5.68108e-07	-1.96498	0.112419
44116997	chr17:44116997:G:A	4.0727e-09	-1.42153	-3.22959e-10	7.9539e-07	-1.51604	-3.22959e-10
44118029	chr17:44118029:G:A	1.2609e-08	-2.81986e-10	-0.291426	2.5481e-06	-2.81986e-10	-0.35177
44118081	chr17:44118081:G:A	1.41809e-08	-2.81986e-10	-0.173939	2.90849e-06	-2.81986e-10	-0.219486
44118516	chr17:44118516:C:A	4.77111e-09	-2.81986e-10	-1.26326	1.02678e-06	-2.81986e-10	-1.26069
44118684	chr17:44118684:C:T	4.54234e-09	-2.81986e-10	-1.3124	9.76301e-07	-2.81986e-10	-1.3111
44119541	chr17:44119541:T:C	2.28106e-09	-2.0012	-3.22959e-10	5.04815e-07	-1.97068	-3.22959e-10
44119613	chr17:44119613:G:A	2.26444e-09	-2.00851	-3.22959e-10	4.93697e-07	-1.99295	-3.22959e-10
44119845	chr17:44119845:A:C	3.24951e-09	-0.901072	-0.746262	5.80483e-07	-1.11841	-0.712602
44119913	chr17:44119913:A:G	1.63749e-09	-1.06314	-1.26953	2.66434e-07	-1.33902	-1.27073
44120041	chr17:44120041:C:T	3.46862e-09	-1.58208	-3.22959e-10	1.53688e-06	-0.857365	-3.22959e-10
44120061	chr17:44120061:A:G	1.50032e-08	-2.81986e-10	-0.117578	3.2141e-06	-2.81986e-10	-0.119572
44120243	chr17:44120243:C:A	6.56255e-09	-2.81986e-10	-0.944459	1.41591e-06	-2.81986e-10	-0.939344
44120512	chr17:44120512:A:G	4.76547e-09	-2.81986e-10	-1.26444	1.02806e-06	-2.81986e-10	-1.25944
44120516	chr17:44120516:G:A	1.13036e-08	-2.81986e-10	-0.400714	2.33512e-06	-2.81986e-10	-0.439056
44120802	chr17:44120802:T:C	1.75227e-09	-0.960941	-1.30398	2.65893e-07	-1.30656	-1.30522
44120961	chr17:44120961:G:A	6.6186e-09	-2.81986e-10	-0.935954	1.42806e-06	-2.81986e-10	-0.930802
44121037	chr17:44121037:T:G	4.79204e-09	-2.81986e-10	-1.25888	1.02872e-06	-2.81986e-10	-1.2588
44121238	chr17:44121238:G:A	4.58438e-09	-2.81986e-10	-1.30318	9.79495e-07	-2.81986e-10	-1.30784
44121355	chr17:44121355:G:A	7.25676e-09	-2.81986e-10	-0.843905	1.53957e-06	-2.81986e-10	-0.855614
44122308	chr17:44122308:G:A	1.36528e-09	-1.86241	-0.652073	2.82509e-07	-1.91777	-0.633399
44122726	chr17:44122726:G:A	2.60775e-09	-1.86735	-3.22959e-10	4.82737e-07	-2.0154	-3.22959e-10
44123061	chr17:44123061:A:G	1.40543e-08	-2.81986e-10	-0.182907	3.0076e-06	-2.81986e-10	-0.185978
44124100	chr17:44124100:C:T	5.55693e-09	-2.81986e-10	-1.11079	1.18348e-06	-2.81986e-10	-1.11866
44124110	chr17:44124110:T:C	2.0068e-09	-1.09348	-1.03582	2.12797e-07	-1.78461	-1.04992
44124588	chr17:44124588:C:A	1.94381e-09	-0.858413	-1.30278	3.48129e-07	-1.04434	-1.29796
44125134	chr17:44125134:C:T	4.61621e-09	-2.81986e-10	-1.29626	9.82823e-07	-2.81986e-10	-1.30445
44125750	chr17:44125750:G:A	1.6897e-08	-2.81986e-10	0.00130023	3.39366e-06	-2.81986e-10	-0.0652095
44125796	chr17:44125796:G:A	2.40646e-08	0.354902	-3.22959e-10	2.6419e-06	-0.315622	-3.22959e-10
44126014	chr17:44126014:G:A	6.28812e-09	-2.81986e-10	-0.987177	1.32145e-06	-2.81986e-10	-1.00839
44126242	chr17:44126242:A:T	6.46735e-09	-2.81986e-10	-0.959073	1.41394e-06	-2.81986e-10	-0.940739
44126275	chr17:44126275:C:T	4.95366e-09	-2.81986e-10	-1.22571	1.05371e-06	-2.81986e-10	-1.2348
44126695	chr17:44126695:G:A	2.65298e-08	-2.81986e-10	0.452429	5.40076e-06	-2.81986e-10	0.39942
44127231	chr17:44127231:C:T	2.89909e-09	-1.76144	-3.22959e-10	7.95778e-07	-1.51555	-3.22959e-10
44128225	chr17:44128225:G:A	2.9446e-09	-1.18317	-0.562692	5.36115e-07	-1.36653	-0.543993
44128503	chr17:44128503:T:C	6.81791e-09	-2.81986e-10	-0.906285	1.42934e-06	-2.81986e-10	-0.929905
44128508	chr17:44128508:A:G	1.99621e-09	-0.83349	-1.3011	3.01082e-07	-1.18339	-1.30411
44128986	chr17:44128986:C:T	3.11474e-08	-2.81986e-10	0.612893	6.40111e-06	-2.81986e-10	0.569353
44129102	chr17:44129102:A:G	2.05559e-08	0.122152	0.0751582	9.10055e-06	0.784883	0.136332
44129752	chr17:44129752:T:A	7.07468e-09	-2.81986e-10	-0.869316	1.55097e-06	-2.81986e-10	-0.848236
44130516	chr17:44130516:C:T	3.46789e-09	-1.00272	-0.579569	6.19081e-07	-1.20502	-0.561622
44130635	chr17:44130635:G:A	4.87475e-09	-2.81986e-10	-1.24177	1.06515e-06	-2.81986e-10	-1.224
44130804	chr17:44130804:G:A	3.71213e-09	-0.251086	-1.26315	5.90068e-07	-0.554091	-1.26055
44131333	chr17:44131333:C:T	1.52656e-08	-2.81986e-10	-0.100239	3.07502e-06	-2.81986e-10	-0.163809
44131711	chr17:44131711:G:A	1.66087e-08	-2.81986e-10	-0.0159137	3.34046e-06	-2.81986e-10	-0.0810093
44132383	chr17:44132383:C:G	3.25225e-09	-0.358564	-1.28793	4.68973e-07	-0.755291	-1.28904
44132453	chr17:44132453:G:A	2.57377e-09	-1.88047	-3.22959e-10	5.72165e-07	-1.84545	-3.22959e-10
44132850	chr17:44132850:TTTTTCTTTTTC:T	4.54996e-09	-2.81986e-10	-1.31072	9.75081e-07	-2.81986e-10	-1.31235
44132930	chr17:44132930:T:C	2.83363e-09	-0.51405	-1.27023	4.16765e-07	-0.890609	-1.27174
44133698	chr17:44133698:G:A	4.70217e-09	-2.81986e-10	-1.27781	1.00739e-06	-2.81986e-10	-1.27976
44133938	chr17:44133938:A:AC	2.68943e-09	-0.92831	-0.908199	4.37021e-07	-1.21912	-0.895776
44134316	chr17:44134316:T:G	2.24524e-09	-2.01702	-3.22959e-10	4.94385e-07	-1.99156	-3.22959e-10
44134342	chr17:44134342:G:A	8.4697e-09	-0.689343	-3.22959e-10	1.89472e-06	-0.648048	-3.22959e-10
44134449	chr17:44134449:C:A	4.58247e-09	-2.81986e-10	-1.3036	9.81039e-07	-2.81986e-10	-1.30626
44134638	chr17:44134638:A:G	5.09196e-09	-2.81986e-10	-1.19817	1.09316e-06	-2.81986e-10	-1.19804
44135175	chr17:44135175:C:T	4.56158e-09	-2.81986e-10	-1.30817	9.77161e-07	-2.81986e-10	-1.31022
44135331	chr17:44135331:T:C	5.75654e-09	-2.81986e-10	-1.0755	1.22496e-06	-2.81986e-10	-1.08421
44135399	chr17:44135399:C:T	7.43443e-09	-2.81986e-10	-0.819716	1.63176e-06	-2.81986e-10	-0.797461
44135797	chr17:44135797:G:A	4.70985e-09	-2.81986e-10	-1.27618	9.98668e-07	-2.81986e-10	-1.28845
44135848	chr17:44135848:C:T	2.76855e-09	-0.541979	-1.26554	4.08903e-07	-0.914368	-1.26703
44135979	chr17:44135979:G:A	2.99138e-09	-0.445774	-1.28433	4.3655e-07	-0.830494	-1.28548
44136400	chr17:44136400:G:A	1.72269e-08	-2.81986e-10	0.0206348	3.45448e-06	-2.81986e-10	-0.0474474
44136664	chr17:44136664:T:C	7.42159e-10	-2.01154	-1.11249	1.58459e-07	-2.01864	-1.11074
44136753	chr17:44136753:G:A	2.31498e-09	-1.98644	-3.22959e-10	4.83985e-07	-2.01282	-3.22959e-10
44137226	chr17:44137226:G:C	5.03481e-09	-2.81986e-10	-1.20946	1.0695e-06	-2.81986e-10	-1.21993
44137248	chr17:44137248:G:C	4.55596e-09	-2.81986e-10	-1.3094	9.75951e-07	-2.81986e-10	-1.31146
44137306	chr17:44137306:T:C	6.12422e-09	-2.81986e-10	-1.01359	1.32354e-06	-2.81986e-10	-1.00681
44138043	chr17:44138043:T:C	7.88646e-09	-2.81986e-10	-0.76069	1.73187e-06	-2.81986e-10	-0.737919
44138520	chr17:44138520:G:A	4.74732e-09	-2.81986e-10	-1.26826	1.02117e-06	-2.81986e-10	-1.26617
44138611	chr17:44138611:T:C	5.89271e-09	-2.81986e-10	-1.05212	1.30881e-06	-2.81986e-10	-1.018
44138772	chr17:44138772:G:A	1.71902e-08	-2.81986e-10	0.0185013	3.52961e-06	-2.81986e-10	-0.0259306
44139220	chr17:44139220:G:T	2.99841e-09	-0.798792	-0.928965	4.78808e-07	-1.10655	-0.917026
44140356	chr17:44140356:A:G	2.30414e-09	-0.946093	-1.04504	4.16025e-07	-1.14327	-1.02085
44140416	chr17:44140416:C:T	4.92613e-09	-2.81986e-10	-1.23128	1.04838e-06	-2.81986e-10	-1.23987
44140419	chr17:44140419:C:T	3.21697e-08	-2.81986e-10	0.645187	6.77466e-06	-2.81986e-10	0.62607
44140972	chr17:44140972:T:C	6.9875e-09	-2.81986e-10	-0.881716	1.48134e-06	-2.81986e-10	-0.894171
44141773	chr17:44141773:G:A	6.59475e-09	-2.81986e-10	-0.939565	1.37016e-06	-2.81986e-10	-0.972192
44142119	chr17:44142119:C:T	6.87627e-09	-2.81986e-10	-0.897762	1.49863e-06	-2.81986e-10	-0.882567
44142266	chr17:44142266:C:T	4.713e-09	-2.81986e-10	-1.27551	1.01636e-06	-2.81986e-10	-1.27089
44142405	chr17:44142405:G:T	3.04985e-09	-0.453075	-1.25767	4.45416e-07	-0.837029	-1.25884
44142464	chr17:44142464:T:C	2.36897e-09	-0.881663	-1.08172	4.28406e-07	-1.07627	-1.05854
44143220	chr17:44143220:G:A	4.81641e-09	-2.81986e-10	-1.25381	1.02813e-06	-2.81986e-10	-1.25938
44143337	chr17:44143337:C:T	3.63045e-09	-1.53648	-3.22959e-10	6.86051e-07	-1.66392	-3.22959e-10
44143542	chr17:44143542:G:A	3.1918e-09	-0.392319	-1.27293	4.61536e-07	-0.78632	-1.27399
44144432	chr17:44144432:C:T	4.53927e-09	-2.81986e-10	-1.31307	9.73215e-07	-2.81986e-10	-1.31427
44144556	chr17:44144556:A:G	4.20908e-09	-1.01803	-0.370559	7.5312e-07	-1.21888	-0.351768
44145011	chr17:44145011:C:T	5.48046e-09	-2.81986e-10	-1.12465	1.16817e-06	-2.81986e-10	-1.13168
44145409	chr17:44145409:C:T	7.93088e-09	-2.81986e-10	-0.755074	1.74338e-06	-2.81986e-10	-0.731295
44145700	chr17:44145700:T:C	3.65338e-09	-1.04045	-0.489737	6.53754e-07	-1.23969	-0.472455
44145766	chr17:44145766:T:A	3.02689e-09	-0.902862	-0.81544	4.89235e-07	-1.19964	-0.802392
44146070	chr17:44146070:G:A	4.78568e-09	-2.81986e-10	-1.26021	1.02008e-06	-2.81986e-10	-1.26724
44146546	chr17:44146546:G:A	7.5757e-10	-2.01455	-1.08893	1.62105e-07	-2.01778	-1.08885
44146655	chr17:44146655:A:G	7.51504e-10	-2.01503	-1.09649	1.6092e-07	-2.01754	-1.09643
44147213	chr17:44147213:C:G	7.45614e-10	-2.01017	-1.10922	1.58667e-07	-2.01875	-1.10931
44147301	chr17:44147301:G:A	7.9383e-09	-2.81986e-10	-0.754139	1.74534e-06	-2.81986e-10	-0.730169
44147349	chr17:44147349:G:A	5.87852e-09	-2.81986e-10	-1.05453	1.30545e-06	-2.81986e-10	-1.02057
44147667	chr17:44147667:C:T	5.36154e-09	-2.81986e-10	-1.14659	1.15127e-06	-2.81986e-10	-1.14625
44147882	chr17:44147882:G:A	7.07081e-09	-2.81986e-10	-0.869863	1.48142e-06	-2.81986e-10	-0.894116
44148179	chr17:44148179:A:C	2.4983e-09	-1.00262	-0.907604	4.55257e-07	-1.19503	-0.878984
44149178	chr17:44149178:G:T	4.55664e-09	-2.81986e-10	-1.30925	9.76576e-07	-2.81986e-10	-1.31082
44151463	chr17:44151463:C:T	7.8279e-09	-2.81986e-10	-0.768144	1.72023e-06	-2.81986e-10	-0.744664
44152334	chr17:44152334:C:A	7.42184e-10	-2.01175	-1.11224	1.58295e-07	-2.0186	-1.11181
44152565	chr17:44152565:C:T	3.33259e-08	-2.81986e-10	0.680498	6.7551e-06	-2.81986e-10	0.623179
44153140	chr17:44153140:G:A	4.58712e-09	-2.81986e-10	-1.30259	9.9179e-07	-2.81986e-10	-1.29536
44153305	chr17:44153305:T:A	2.97275e-09	-1.73635	-3.22959e-10	7.90138e-07	-1.52267	-3.22959e-10
44153549	chr17:44153549:C:T	4.53348e-09	-2.81986e-10	-1.31435	9.73086e-07	-2.81986e-10	-1.3144
44153879	chr17:44153879:C:G	6.91212e-09	-2.81986e-10	-0.892562	1.44906e-06	-2.81986e-10	-0.916206
44153920	chr17:44153920:C:T	6.17411e-09	-1.00547	-3.22959e-10	8.20059e-07	-1.4855	-3.22959e-10
44154462	chr17:44154462:C:T	7.21669e-09	-2.81986e-10	-0.849442	1.51113e-06	-2.81986e-10	-0.874259
44155037	chr17:44155037:G:A	2.49439e-09	-1.91179	-3.22959e-10	6.00006e-07	-1.79794	-3.22959e-10
44155074	chr17:44155074:C:G	2.67964e-09	-0.958553	-0.881604	4.86902e-07	-1.15505	-0.851763
44155570	chr17:44155570:T:G	7.47736e-10	-2.01426	-1.10228	1.59944e-07	-2.0179	-1.10215
44155683	chr17:44155683:C:T	1.30433e-08	-2.81986e-10	-0.257562	2.73278e-06	-2.81986e-10	-0.281802
44155892	chr17:44155892:T:A	6.64303e-09	-2.81986e-10	-0.93227	1.47503e-06	-2.81986e-10	-0.89844
44156122	chr17:44156122:A:G	7.73865e-09	-2.81986e-10	-0.779611	1.70049e-06	-2.81986e-10	-0.756204
44156410	chr17:44156410:G:A	4.64818e-09	-2.81986e-10	-1.28936	1.00773e-06	-2.81986e-10	-1.27942
44156449	chr17:44156449:C:T	3.37538e-08	-2.81986e-10	0.693255	7.10904e-06	-2.81986e-10	0.674248
44156726	chr17:44156726:T:C	6.57685e-09	-2.81986e-10	-0.942282	1.43594e-06	-2.81986e-10	-0.9253
44156835	chr17:44156835:G:A	3.19927e-09	-1.66292	-3.22959e-10	9.99344e-07	-1.28778	-3.22959e-10
44156962	chr17:44156962:C:T	9.51288e-10	-1.82976	-1.04602	1.68891e-07	-2.01268	-1.05294
44157558	chr17:44157558:C:T	4.68106e-09	-2.81986e-10	-1.28231	1.00649e-06	-2.81986e-10	-1.28065
44157974	chr17:44157974:G:A	9.38142e-09	-2.81986e-10	-0.587108	2.06904e-06	-2.81986e-10	-0.560034
44158081	chr17:44158081:T:G	5.7164e-09	-2.81986e-10	-1.0825	1.21614e-06	-2.81986e-10	-1.09144
44158894	chr17:44158894:G:A	1.45057e-08	-2.81986e-10	-0.151295	3.04645e-06	-2.81986e-10	-0.173143
44159180	chr17:44159180:G:A	4.52863e-09	-2.81986e-10	-1.31542	9.7216e-07	-2.81986e-10	-1.31535
44160162	chr17:44160162:T:C	4.55658e-09	-2.81986e-10	-1.30927	9.76565e-07	-2.81986e-10	-1.31083
44160337	chr17:44160337:G:T	6.99293e-09	-2.81986e-10	-0.880939	1.44942e-06	-2.81986e-10	-0.915954
44160370	chr17:44160370:A:G	2.25064e-09	-2.01462	-3.22959e-10	4.81117e-07	-2.01876	-3.22959e-10
44160517	chr17:44160517:G:A	7.4576e-09	-2.81986e-10	-0.816605	1.56071e-06	-2.81986e-10	-0.841979
44160779	chr17:44160779:C:T	4.63745e-09	-2.81986e-10	-1.29167	9.92067e-07	-2.81986e-10	-1.29508
44161074	chr17:44161074:C:T	8.08774e-09	-2.81986e-10	-0.735488	1.7784e-06	-2.81986e-10	-0.711407
44161257	chr17:44161257:C:T	2.99871e-09	-0.448655	-1.279	4.3727e-07	-0.834828	-1.2795
44161369	chr17:44161369:A:C	2.68116e-09	-1.83959	-3.22959e-10	7.0973e-07	-1.62999	-3.22959e-10
44161981	chr17:44161981:T:C	2.48008e-09	-0.64865	-1.2689	3.8186e-07	-0.971904	-1.27792
44162102	chr17:44162102:C:T	5.2601e-09	-2.81986e-10	-1.16569	1.10694e-06	-2.81986e-10	-1.18552
44162193	chr17:44162193:C:T	2.30835e-09	-0.800574	-1.18873	3.86267e-07	-1.04444	-1.1939
44164339	chr17:44164339:G:A	2.92802e-09	-0.469941	-1.28157	4.28441e-07	-0.852225	-1.2825
44165119	chr17:44165119:C:A	8.31764e-09	-2.81986e-10	-0.70746	1.83013e-06	-2.81986e-10	-0.682735
44165158	chr17:44165158:C:T	4.6262e-09	-2.81986e-10	-1.2941	9.89056e-07	-2.81986e-10	-1.29812
44165261	chr17:44165261:A:G	1.97384e-09	-0.996478	-1.14938	3.55725e-07	-1.18891	-1.13181
44165288	chr17:44165288:G:A	3.11261e-09	-0.707623	-0.982752	4.74606e-07	-1.04306	-0.989329
44165356	chr17:44165356:T:G	7.04898e-10	-2.01227	-1.16327	1.50383e-07	-2.01856	-1.16313
44165391	chr17:44165391:C:G	1.45049e-09	-1.90206	-0.551881	2.73353e-07	-2.01811	-0.565996
44165665	chr17:44165665:G:A	5.11511e-09	-2.81986e-10	-1.19364	1.09797e-06	-2.81986e-10	-1.19366
44165816	chr17:44165816:G:T	4.69656e-09	-2.81986e-10	-1.27901	1.01631e-06	-2.81986e-10	-1.27094
44166982	chr17:44166982:T:A	5.66616e-09	-2.81986e-10	-1.09133	1.18006e-06	-2.81986e-10	-1.12155
44167665	chr17:44167665:C:T	1.46369e-09	-1.13652	-1.30836	2.66838e-07	-1.30356	-1.30468
44167873	chr17:44167873:T:C	1.66895e-09	-1.19373	-1.11992	3.07639e-07	-1.36685	-1.0991
44168828	chr17:44168828:T:C	2.34655e-09	-1.97289	-3.22959e-10	6.44868e-07	-1.72583	-3.22959e-10
44168921	chr17:44168921:G:A	3.25759e-09	-0.528424	-1.11643	4.88128e-07	-0.893142	-1.11115
44168925	chr17:44168925:G:A	4.53543e-09	-2.81986e-10	-1.31392	9.73486e-07	-2.81986e-10	-1.31399
44169205	chr17:44169205:C:G	1.24423e-08	-2.81986e-10	-0.304734	2.60766e-06	-2.81986e-10	-0.328666
44169288	chr17:44169288:A:G	4.06575e-09	-0.680926	-0.742314	6.75618e-07	-0.929995	-0.749252
44169802	chr17:44169802:G:A	4.55344e-09	-2.81986e-10	-1.30995	9.76154e-07	-2.81986e-10	-1.31125
44170009	chr17:44170009:C:G	7.54798e-10	-2.01876	-1.08839	1.63598e-07	-2.00945	-1.08801
44170306	chr17:44170306:G:A	6.65495e-09	-2.81986e-10	-0.930478	1.44896e-06	-2.81986e-10	-0.916275
44170768	chr17:44170768:C:G	2.24675e-09	-2.01635	-3.22959e-10	4.81873e-07	-2.01719	-3.22959e-10
44170837	chr17:44170837:C:T	5.6543e-09	-2.81986e-10	-1.09342	1.17577e-06	-2.81986e-10	-1.1252
44170950	chr17:44170950:G:A	6.66128e-09	-2.81986e-10	-0.929526	1.4802e-06	-2.81986e-10	-0.894945
44170978	chr17:44170978:A:T	9.67227e-10	-1.76841	-1.09075	1.64077e-07	-1.99786	-1.09668
44171735	chr17:44171735:C:T	4.55947e-09	-2.81986e-10	-1.30863	9.79312e-07	-2.81986e-10	-1.30802
44171739	chr17:44171739:G:C	5.17664e-09	-2.81986e-10	-1.18168	1.11552e-06	-2.81986e-10	-1.1778
44171823	chr17:44171823:T:C	7.51384e-09	-2.81986e-10	-0.809092	1.65021e-06	-2.81986e-10	-0.786215
44172609	chr17:44172609:T:C	4.29512e-08	-2.81986e-10	0.934227	8.96106e-06	-2.81986e-10	0.90577
44173010	chr17:44173010:G:T	4.66576e-09	-2.81986e-10	-1.28559	1.00116e-06	-2.81986e-10	-1.28596
44173216	chr17:44173216:G:A	5.21208e-09	-2.81986e-10	-1.17486	1.11927e-06	-2.81986e-10	-1.17444
44173629	chr17:44173629:AC:A	4.87878e-09	-1.24094	-3.22959e-10	2.03387e-06	-0.577177	-3.22959e-10
44173727	chr17:44173727:T:C	2.01312e-09	-0.90522	-1.22093	3.39759e-07	-1.14383	-1.22281
44173956	chr17:44173956:C:T	4.61532e-09	-2.81986e-10	-1.29646	9.99042e-07	-2.81986e-10	-1.28808
44174795	chr17:44174795:G:A	5.14268e-09	-0.566219	-0.622045	7.48359e-07	-0.946876	-0.630115
44175259	chr17:44175259:G:A	7.51049e-10	-2.01774	-1.09438	1.61754e-07	-2.0148	-1.09399
44176151	chr17:44176151:T:C	4.75616e-09	-0.585689	-0.680708	6.93968e-07	-0.960319	-0.692129
44176868	chr17:44176868:G:A	1.49413e-08	-0.121711	-3.22959e-10	1.77922e-06	-0.710945	-3.22959e-10
44176887	chr17:44176887:C:T	7.38015e-09	-2.81986e-10	-0.827044	1.49703e-06	-2.81986e-10	-0.883634
44176913	chr17:44176913:A:G	2.21168e-09	-0.753798	-1.27829	3.5101e-07	-1.05485	-1.27921
44177049	chr17:44177049:A:G	4.90798e-09	-0.528994	-0.705983	7.08401e-07	-0.917935	-0.713929
44177498	chr17:44177498:C:G	7.73698e-09	-2.81986e-10	-0.779827	1.69988e-06	-2.81986e-10	-0.756561
44177601	chr17:44177601:AC:A	2.27032e-09	-2.00592	-3.22959e-10	5.68226e-07	-1.85236	-3.22959e-10
44177827	chr17:44177827:AGGATGGGTAGAGT:A	5.82666e-09	-2.81986e-10	-1.06339	1.23912e-06	-2.81986e-10	-1.07272
44177874	chr17:44177874:G:A	5.91088e-09	-2.81986e-10	-1.04904	1.2868e-06	-2.81986e-10	-1.03496
44178033	chr17:44178033:A:T	3.3761e-07	-2.81986e-10	2.99605	6.86881e-05	-2.81986e-10	2.94246
44178715	chr17:44178715:C:T	2.54513e-08	-2.81986e-10	0.410927	5.389e-06	-2.81986e-10	0.39724
44179062	chr17:44179062:G:A	3.62882e-09	-0.715004	-0.821927	5.51853e-07	-1.0511	-0.830491
44179236	chr17:44179236:A:G	1.99593e-09	-0.875733	-1.259	3.35484e-07	-1.11875	-1.26055
44182095	chr17:44182095:G:A	7.7553e-10	-1.7939	-1.28615	1.97497e-07	-1.61495	-1.2942
44183352	chr17:44183352:G:A	6.81078e-09	-2.81986e-10	-0.907332	1.45498e-06	-2.81986e-10	-0.912128
44183823	chr17:44183823:A:T	6.02302e-09	-2.81986e-10	-1.03025	1.27983e-06	-2.81986e-10	-1.04039
44183921	chr17:44183921:C:A	4.48088e-09	-0.576561	-0.749458	6.5017e-07	-0.962251	-0.75539
44183933	chr17:44183933:C:T	4.58515e-09	-2.81986e-10	-1.30302	9.8131e-07	-2.81986e-10	-1.30599
44183967	chr17:44183967:C:A	5.07628e-09	-2.81986e-10	-1.20126	1.08968e-06	-2.81986e-10	-1.20124
44183983	chr17:44183983:G:A	7.91565e-09	-2.81986e-10	-0.756996	1.73946e-06	-2.81986e-10	-0.733547
44183984	chr17:44183984:G:A	5.77558e-09	-2.81986e-10	-1.0722	1.22842e-06	-2.81986e-10	-1.08139
44184136	chr17:44184136:C:G	2.82028e-09	-1.789	-3.22959e-10	1.08972e-06	-1.2012	-3.22959e-10
44184220	chr17:44184220:T:G	2.24089e-09	-0.987252	-1.03171	4.04235e-07	-1.18587	-1.00701
44184472	chr17:44184472:G:A	1.10187e-09	-2.00311	-0.72572	2.3183e-07	-2.01844	-0.730431
44184576	chr17:44184576:T:G	4.57448e-09	-2.81986e-10	-1.30535	9.7636e-07	-2.81986e-10	-1.31104
44184699	chr17:44184699:C:T	2.25423e-09	-2.01303	-3.22959e-10	4.93906e-07	-1.99253	-3.22959e-10
44185196	chr17:44185196:G:A	4.56519e-09	-2.81986e-10	-1.30738	9.7511e-07	-2.81986e-10	-1.31232
44185391	chr17:44185391:G:A	2.24674e-09	-2.01636	-3.22959e-10	5.12721e-07	-1.95514	-3.22959e-10
44185501	chr17:44185501:C:G	7.24313e-10	-2.01876	-1.12961	1.56848e-07	-2.01002	-1.12958
44185558	chr17:44185558:C:T	4.57397e-09	-2.81986e-10	-1.30546	9.82047e-07	-2.81986e-10	-1.30524
44186254	chr17:44186254:G:A	2.69151e-09	-1.83574	-3.22959e-10	4.96692e-07	-1.98691	-3.22959e-10
44186379	chr17:44186379:T:C	4.68471e-09	-2.81986e-10	-1.28153	1.02108e-06	-2.81986e-10	-1.26626
44186432	chr17:44186432:C:A	5.71195e-09	-2.81986e-10	-1.08328	1.21524e-06	-2.81986e-10	-1.09218
44186505	chr17:44186505:G:C	1.19803e-09	-1.99271	-0.652452	2.50032e-07	-2.01565	-0.657633
44187307	chr17:44187307:AG:A	6.7702e-09	-2.81986e-10	-0.913308	1.44468e-06	-2.81986e-10	-0.919229
44187518	chr17:44187518:G:A	6.37671e-09	-2.81986e-10	-0.973186	1.36096e-06	-2.81986e-10	-0.978931
44187561	chr17:44187561:C:T	5.08683e-09	-2.81986e-10	-1.19918	1.09194e-06	-2.81986e-10	-1.19917
44188074	chr17:44188074:C:T	4.41335e-09	-0.655708	-0.685495	6.46845e-07	-1.02951	-0.693254
44188794	chr17:44188794:A:G	1.09143e-08	-2.81986e-10	-0.43576	2.30045e-06	-2.81986e-10	-0.454014
44189680	chr17:44189680:C:T	7.28351e-10	-2.01756	-1.12525	1.56715e-07	-2.01514	-1.12531
44189736	chr17:44189736:C:G	5.08526e-09	-2.81986e-10	-1.19949	1.09167e-06	-2.81986e-10	-1.19941
44190344	chr17:44190344:C:T	8.4468e-09	-2.81986e-10	-0.692051	1.86029e-06	-2.81986e-10	-0.666384
44190639	chr17:44190639:A:T	1.9288e-07	-2.81986e-10	2.43623	3.92407e-05	-2.81986e-10	2.38259
44190906	chr17:44190906:C:T	1.35941e-09	-1.48059	-1.0382	1.89905e-07	-1.90112	-1.04724
44191227	chr17:44191227:G:A	7.24922e-10	-2.01873	-1.12879	1.56868e-07	-2.01097	-1.1285
44191472	chr17:44191472:TAA:T	5.99944e-09	-2.81986e-10	-1.03417	1.28772e-06	-2.81986e-10	-1.03425
44191649	chr17:44191649:T:C	2.06192e-09	-0.787237	-1.31496	3.57328e-07	-1.0029	-1.31333
44192319	chr17:44192319:G:A	2.07197e-07	-2.81986e-10	2.50783	4.21326e-05	-2.81986e-10	2.4537
44192700	chr17:44192700:G:T	1.35901e-09	-2.01867	-0.500413	2.77403e-07	-2.0126	-0.556798
44192994	chr17:44192994:A:G	4.92393e-09	-2.81986e-10	-1.23173	1.0498e-06	-2.81986e-10	-1.23852
44193328	chr17:44193328:G:A	6.88295e-09	-2.81986e-10	-0.896791	1.53161e-06	-2.81986e-10	-0.860799
44193554	chr17:44193554:C:T	8.59399e-09	-2.81986e-10	-0.674775	1.89254e-06	-2.81986e-10	-0.649202
44193678	chr17:44193678:G:A	2.24144e-09	-2.01872	-3.22959e-10	4.92918e-07	-1.99453	-3.22959e-10
44193823	chr17:44193823:G:A	1.54085e-09	-1.87687	-0.516641	2.82994e-07	-2.01868	-0.530767
44194677	chr17:44194677:G:A	4.84032e-09	-2.81986e-10	-1.24886	1.06757e-06	-2.81986e-10	-1.22174
44194873	chr17:44194873:G:A	2.00682e-08	-2.81986e-10	0.173296	4.30236e-06	-2.81986e-10	0.172045
44195102	chr17:44195102:G:A	4.53723e-09	-2.81986e-10	-1.31352	9.731e-07	-2.81986e-10	-1.31439
44195218	chr17:44195218:G:A	8.44574e-10	-1.84806	-1.1467	1.59395e-07	-1.99786	-1.12563
44195422	chr17:44195422:G:A	4.70497e-09	-2.81986e-10	-1.27722	1.02272e-06	-2.81986e-10	-1.26466
44195634	chr17:44195634:T:C	2.29922e-07	-2.81986e-10	2.6119	4.72074e-05	-2.81986e-10	2.56743
44196670	chr17:44196670:C:T	4.5286e-09	-2.81986e-10	-1.31542	9.72112e-07	-2.81986e-10	-1.3154
44196703	chr17:44196703:G:A	2.34092e-09	-1.97529	-3.22959e-10	6.20747e-07	-1.76395	-3.22959e-10
44198285	chr17:44198285:G:A	8.64712e-09	-0.668612	-3.22959e-10	1.93545e-06	-0.626782	-3.22959e-10
44198466	chr17:44198466:C:G	2.24842e-09	-2.01561	-3.22959e-10	4.87243e-07	-2.00611	-3.22959e-10
44198890	chr17:44198890:G:A	4.5881e-09	-2.81986e-10	-1.30237	9.82155e-07	-2.81986e-10	-1.30513
44199955	chr17:44199955:C:T	5.51141e-09	-2.81986e-10	-1.11902	1.17554e-06	-2.81986e-10	-1.12539
44201038	chr17:44201038:T:A	1.60852e-09	-1.17874	-1.17178	1.88576e-07	-1.7763	-1.17908
44201473	chr17:44201473:A:G	1.71525e-09	-1.38554	-0.900739	2.28149e-07	-1.85403	-0.910851
44201548	chr17:44201548:G:C	1.25466e-09	-1.51452	-1.08445	2.3633e-07	-1.6326	-1.09705
44201582	chr17:44201582:G:A	6.96624e-09	-0.884763	-3.22959e-10	1.28646e-06	-1.03522	-3.22959e-10
44201610	chr17:44201610:A:G	5.46972e-09	-2.81986e-10	-1.12661	1.17476e-06	-2.81986e-10	-1.12606
44201763	chr17:44201763:G:A	5.63824e-09	-2.81986e-10	-1.09627	1.20171e-06	-2.81986e-10	-1.10337
44201897	chr17:44201897:A:G	2.25603e-09	-2.01223	-3.22959e-10	4.94738e-07	-1.99085	-3.22959e-10
44202121	chr17:44202121:T:C	1.91849e-08	-2.81986e-10	0.128283	3.83995e-06	-2.81986e-10	0.0583407
44202194	chr17:44202194:C:G	6.12015e-09	-1.01425	-3.22959e-10	1.13905e-06	-1.15693	-3.22959e-10
44202375	chr17:44202375:C:T	5.89647e-09	-2.81986e-10	-1.05148	1.3021e-06	-2.81986e-10	-1.02314
44202504	chr17:44202504:G:A	6.35266e-09	-0.976965	-3.22959e-10	1.17919e-06	-1.12229	-3.22959e-10
44202639	chr17:44202639:T:A	6.19086e-09	-1.00277	-3.22959e-10	1.15117e-06	-1.14634	-3.22959e-10
44202860	chr17:44202860:A:G	6.81092e-09	-2.81986e-10	-0.907311	1.51247e-06	-2.81986e-10	-0.873376
44203821	chr17:44203821:GC:G	8.11304e-09	-2.81986e-10	-0.732366	1.69495e-06	-2.81986e-10	-0.759467
44203914	chr17:44203914:G:T	1.4352e-09	-1.25422	-1.21031	2.958e-07	-1.30524	-1.19995
44203939	chr17:44203939:G:A	2.24488e-09	-2.01718	-3.22959e-10	4.89283e-07	-2.00193	-3.22959e-10
44204074	chr17:44204074:A:G	5.28156e-09	-2.81986e-10	-1.16162	1.1105e-06	-2.81986e-10	-1.1823
44204125	chr17:44204125:A:G	1.03978e-09	-1.96565	-0.821175	2.16355e-07	-1.99232	-0.825633
44204368	chr17:44204368:G:A	1.1169e-08	-2.81986e-10	-0.412694	2.27185e-06	-2.81986e-10	-0.466526
44204460	chr17:44204460:C:T	6.62472e-09	-2.81986e-10	-0.935031	1.36025e-06	-2.81986e-10	-0.979449
44204597	chr17:44204597:T:C	4.65867e-09	-2.81986e-10	-1.28711	1.01143e-06	-2.81986e-10	-1.27576
44204857	chr17:44204857:G:GA	2.3502e-09	-1.97134	-3.22959e-10	6.73565e-07	-1.68229	-3.22959e-10
44204959	chr17:44204959:T:G	1.30507e-08	-2.81986e-10	-0.256999	2.85804e-06	-2.81986e-10	-0.236983
44205401	chr17:44205401:C:T	3.35726e-07	-2.81986e-10	2.99046	6.90153e-05	-2.81986e-10	2.94721
44205669	chr17:44205669:C:T	3.51034e-09	-1.51021	-0.0599181	6.89901e-07	-1.62511	-0.033218
44205803	chr17:44205803:A:G	5.1811e-09	-1.18082	-3.22959e-10	8.9075e-07	-1.40281	-3.22959e-10
44206880	chr17:44206880:G:A	9.48085e-09	-2.81986e-10	-0.576565	2.06514e-06	-2.81986e-10	-0.561921
44206926	chr17:44206926:C:T	2.89629e-08	0.540177	-3.22959e-10	2.44235e-06	-0.394158	-3.22959e-10
44207155	chr17:44207155:G:A	4.63592e-09	-2.81986e-10	-1.292	9.94603e-07	-2.81986e-10	-1.29253
44208372	chr17:44208372:T:C	1.07497e-09	-1.60359	-1.14995	2.16625e-07	-1.68895	-1.12776
44208510	chr17:44208510:CAG:C	1.08526e-09	-1.62468	-1.11934	2.19465e-07	-1.70829	-1.09539
44208614	chr17:44208614:C:A	4.5555e-09	-2.81986e-10	-1.3095	9.78528e-07	-2.81986e-10	-1.30883
44209043	chr17:44209043:TCTGTAGCC:T	5.38666e-09	-2.81986e-10	-1.14191	1.1427e-06	-2.81986e-10	-1.15372
44209754	chr17:44209754:C:T	4.66779e-09	-2.81986e-10	-1.28515	1.01762e-06	-2.81986e-10	-1.26965
44209806	chr17:44209806:C:G	2.28059e-09	-2.00141	-3.22959e-10	5.2201e-07	-1.93719	-3.22959e-10
44209847	chr17:44209847:G:A	7.31357e-09	-0.836106	-3.22959e-10	1.65231e-06	-0.784946	-3.22959e-10
44210065	chr17:44210065:C:T	2.30814e-09	-1.9894	-3.22959e-10	5.34779e-07	-1.91302	-3.22959e-10
44210151	chr17:44210151:C:T	6.72431e-10	-1.92689	-1.29581	1.32565e-07	-2.00108	-1.30672
44210332	chr17:44210332:G:A	4.88181e-09	-1.24032	-3.22959e-10	9.27745e-07	-1.36212	-3.22959e-10
44210759	chr17:44210759:CT:TT	4.90717e-09	-2.81986e-10	-1.23514	1.04559e-06	-2.81986e-10	-1.24254
44211020	chr17:44211020:G:A	5.55918e-08	-2.81986e-10	1.1922	1.10838e-05	-2.81986e-10	1.11837
44211293	chr17:44211293:G:A	4.70997e-09	-2.81986e-10	-1.27616	9.9802e-07	-2.81986e-10	-1.2891
44211766	chr17:44211766:G:A	1.37365e-08	-2.81986e-10	-0.205782	3.00811e-06	-2.81986e-10	-0.185807
44213064	chr17:44213064:CCTGT:C	5.7153e-09	-2.81986e-10	-1.08269	1.23227e-06	-2.81986e-10	-1.07826
44213411	chr17:44213411:C:T	5.41949e-09	-2.81986e-10	-1.13584	1.16696e-06	-2.81986e-10	-1.13271
44213492	chr17:44213492:G:A	6.76426e-09	-0.914186	-3.22959e-10	8.68621e-07	-1.42797	-3.22959e-10
44213643	chr17:44213643:G:A	4.5376e-09	-2.81986e-10	-1.31344	9.7358e-07	-2.81986e-10	-1.31389
44213949	chr17:44213949:C:CT	5.57459e-09	-2.81986e-10	-1.10762	1.2034e-06	-2.81986e-10	-1.10197
44214290	chr17:44214290:A:G	4.73808e-09	-2.81986e-10	-1.27021	1.01204e-06	-2.81986e-10	-1.27515
44215035	chr17:44215035:T:G	3.15614e-08	-2.81986e-10	0.626097	6.35118e-06	-2.81986e-10	0.561521
44215328	chr17:44215328:G:A	4.64299e-09	-1.29048	-3.22959e-10	8.87548e-07	-1.40641	-3.22959e-10
44215877	chr17:44215877:C:T	1.7854e-08	-2.81986e-10	0.0563916	3.47026e-06	-2.81986e-10	-0.0428893
44216260	chr17:44216260:G:A	6.31468e-09	-0.982961	-3.22959e-10	3.67718e-06	0.0150279	-3.22959e-10
44216442	chr17:44216442:T:C	4.88423e-09	-2.81986e-10	-1.23983	1.06221e-06	-2.81986e-10	-1.22677
44216847	chr17:44216847:G:A	6.34045e-10	-2.01787	-1.26361	1.44477e-07	-1.96402	-1.25774
44217094	chr17:44217094:A:G	6.36171e-10	-2.0125	-1.26563	1.48056e-07	-1.93728	-1.26001
44217329	chr17:44217329:C:G	2.62325e-08	-2.81986e-10	0.441161	5.6168e-06	-2.81986e-10	0.438644
44217343	chr17:44217343:G:A	4.55401e-09	-2.81986e-10	-1.30983	9.73843e-07	-2.81986e-10	-1.31362
44217354	chr17:44217354:G:A	6.31828e-10	-2.01559	-1.26939	1.45452e-07	-1.95108	-1.26395
44217650	chr17:44217650:C:G	5.60469e-09	-2.81986e-10	-1.10223	1.2032e-06	-2.81986e-10	-1.10213
44218063	chr17:44218063:C:A	6.64037e-09	-2.81986e-10	-0.93267	1.43103e-06	-2.81986e-10	-0.928722
44218457	chr17:44218457:C:G	4.56209e-09	-2.81986e-10	-1.30806	9.74848e-07	-2.81986e-10	-1.31259
44220251	chr17:44220251:C:T	1.86105e-08	-2.81986e-10	0.0978882	4.24136e-06	-2.81986e-10	0.157765
44220319	chr17:44220319:A:G	4.81208e-09	-2.81986e-10	-1.25471	1.02733e-06	-2.81986e-10	-1.26016
44220521	chr17:44220521:A:G	7.61299e-10	-1.84518	-1.25338	2.22203e-07	-1.52343	-1.26785
44221488	chr17:44221488:A:T	4.57929e-09	-1.30429	-3.22959e-10	8.75291e-07	-1.42032	-3.22959e-10
44221709	chr17:44221709:A:G	5.35102e-09	-1.14855	-3.22959e-10	9.95304e-07	-1.29183	-3.22959e-10
44221932	chr17:44221932:A:G	9.94612e-10	-1.87921	-0.952036	1.88e-07	-1.99273	-0.9657
44222665	chr17:44222665:C:T	2.35922e-09	-1.96751	-3.22959e-10	4.8588e-07	-2.00891	-3.22959e-10
44222910	chr17:44222910:C:T	6.26332e-10	-2.01251	-1.28121	1.51595e-07	-1.899	-1.27467
44223171	chr17:44223171:G:T	2.40546e-09	-1.9481	-3.22959e-10	5.77071e-07	-1.83691	-3.22959e-10
44223178	chr17:44223178:G:A	5.45651e-09	-2.81986e-10	-1.12903	1.1567e-06	-2.81986e-10	-1.14155
44224350	chr17:44224350:A:G	6.31005e-10	-2.0145	-1.27178	1.39732e-07	-1.98882	-1.26633
44224554	chr17:44224554:C:T	6.30111e-10	-2.01567	-1.27203	1.54429e-07	-1.89058	-1.26456
44224601	chr17:44224601:A:T	4.91261e-09	-2.81986e-10	-1.23403	1.02765e-06	-2.81986e-10	-1.25984
44225014	chr17:44225014:C:T	6.32139e-10	-2.01782	-1.26666	1.42386e-07	-1.97533	-1.26101
44225539	chr17:44225539:G:A	6.61762e-10	-2.0065	-1.23219	1.43633e-07	-2.00246	-1.22515
44225937	chr17:44225937:C:T	6.42433e-10	-2.01789	-1.25044	1.44859e-07	-1.97537	-1.24375
44226406	chr17:44226406:C:T	2.37648e-09	-1.96022	-3.22959e-10	4.9128e-07	-1.99786	-3.22959e-10
44227275	chr17:44227275:A:G	4.68026e-09	-2.81986e-10	-1.28248	1.00569e-06	-2.81986e-10	-1.28144
44227276	chr17:44227276:G:A	6.67784e-10	-2.01823	-1.2114	1.51322e-07	-1.97193	-1.20354
44227520	chr17:44227520:A:G	4.62736e-09	-1.29385	-3.22959e-10	8.84783e-07	-1.40953	-3.22959e-10
44227892	chr17:44227892:C:T	2.41032e-09	-1.94608	-3.22959e-10	5.78833e-07	-1.83386	-3.22959e-10
44227959	chr17:44227959:C:T	4.4253e-09	-1.3385	-3.22959e-10	8.49262e-07	-1.45051	-3.22959e-10
44228267	chr17:44228267:T:A	2.24983e-09	-2.01498	-3.22959e-10	4.84167e-07	-2.01245	-3.22959e-10
44228331	chr17:44228331:G:A	6.13151e-10	-2.01753	-1.29745	1.387e-07	-1.96931	-1.29325
44228338	chr17:44228338:A:G	6.09187e-10	-2.01613	-1.30534	1.36494e-07	-1.9764	-1.30219
44228370	chr17:44228370:G:A	4.5956e-09	-1.30074	-3.22959e-10	8.79238e-07	-1.41582	-3.22959e-10
44228498	chr17:44228498:G:A	4.6682e-09	-2.81986e-10	-1.28506	9.91754e-07	-2.81986e-10	-1.2954
44228580	chr17:44228580:G:T	5.12104e-09	-2.81986e-10	-1.19248	1.09295e-06	-2.81986e-10	-1.19823
44229136	chr17:44229136:C:T	5.896e-09	-2.81986e-10	-1.05156	1.28507e-06	-2.81986e-10	-1.03631
44229470	chr17:44229470:G:A	7.39818e-10	-1.89257	-1.23462	1.4764e-07	-1.96746	-1.23263
44229609	chr17:44229609:C:T	4.57456e-09	-2.81986e-10	-1.30533	9.74432e-07	-2.81986e-10	-1.31302
44229684	chr17:44229684:G:A	4.6879e-09	-2.81986e-10	-1.28085	9.9517e-07	-2.81986e-10	-1.29196
44230015	chr17:44230015:G:A	4.94794e-09	-2.81986e-10	-1.22687	1.07753e-06	-2.81986e-10	-1.21245
44230018	chr17:44230018:G:A	1.87441e-09	-2.01573	-0.181812	4.28989e-07	-1.99837	-0.135072
44230294	chr17:44230294:G:A	7.41925e-09	-2.81986e-10	-0.821761	1.59589e-06	-2.81986e-10	-0.819686
44230859	chr17:44230859:C:G	6.67655e-09	-2.81986e-10	-0.927237	1.43446e-06	-2.81986e-10	-0.92633
44230946	chr17:44230946:A:AT	4.55097e-09	-2.81986e-10	-1.3105	9.77531e-07	-2.81986e-10	-1.30984
44231554	chr17:44231554:C:T	4.87513e-09	-2.81986e-10	-1.24169	1.02899e-06	-2.81986e-10	-1.25854
44232298	chr17:44232298:A:T	4.6259e-09	-2.81986e-10	-1.29417	9.88338e-07	-2.81986e-10	-1.29885
44232387	chr17:44232387:T:C	4.67402e-09	-2.81986e-10	-1.28382	9.97585e-07	-2.81986e-10	-1.28954
44233051	chr17:44233051:A:G	4.62319e-09	-2.81986e-10	-1.29475	9.87825e-07	-2.81986e-10	-1.29937
44233094	chr17:44233094:G:A	4.86784e-09	-2.81986e-10	-1.24319	1.02755e-06	-2.81986e-10	-1.25994
44233162	chr17:44233162:C:T	7.56694e-09	-2.81986e-10	-0.802049	1.62747e-06	-2.81986e-10	-0.800094
44234145	chr17:44234145:G:A	2.36481e-09	-1.96514	-3.22959e-10	5.61773e-07	-1.86378	-3.22959e-10
44234454	chr17:44234454:T:C	6.30334e-09	-2.81986e-10	-0.984759	1.35428e-06	-2.81986e-10	-0.983846
44234712	chr17:44234712:C:T	3.55274e-09	-1.55812	-3.22959e-10	6.90668e-07	-1.65722	-3.22959e-10
44234929	chr17:44234929:C:T	3.28143e-08	-2.81986e-10	0.665025	6.62363e-06	-2.81986e-10	0.603524
44235493	chr17:44235493:G:A	1.3585e-09	-1.38394	-1.13551	2.54789e-07	-1.491	-1.16344
44235605	chr17:44235605:C:T	6.40456e-10	-1.98674	-1.28467	1.57822e-07	-1.83907	-1.29434
44236276	chr17:44236276:A:G	7.9211e-10	-1.90965	-1.14924	2.26787e-07	-1.59615	-1.17471
44236741	chr17:44236741:G:T	4.53829e-09	-2.81986e-10	-1.31329	9.75967e-07	-2.81986e-10	-1.31145
44237031	chr17:44237031:G:A	4.56221e-09	-2.81986e-10	-1.30803	9.7942e-07	-2.81986e-10	-1.30791
44237199	chr17:44237199:C:T	6.98053e-10	-1.89438	-1.29092	2.02853e-07	-1.58109	-1.3013
44237933	chr17:44237933:T:C	4.61286e-09	-2.81986e-10	-1.29699	9.94997e-07	-2.81986e-10	-1.29213
44238024	chr17:44238024:C:T	2.32987e-09	-1.98002	-3.22959e-10	5.47744e-07	-1.88907	-3.22959e-10
44239882	chr17:44239882:G:A	4.53006e-09	-2.81986e-10	-1.3151	9.76784e-07	-2.81986e-10	-1.31061
44240233	chr17:44240233:G:A	1.47177e-08	-2.81986e-10	-0.136789	3.15896e-06	-2.81986e-10	-0.136877
44240591	chr17:44240591:C:T	4.62685e-09	-2.81986e-10	-1.29396	9.95134e-07	-2.81986e-10	-1.292
44240946	chr17:44240946:G:A	1.8765e-09	-1.20367	-0.992764	1.16722e-06	-0.167186	-0.965305
44242117	chr17:44242117:C:T	4.70511e-09	-2.81986e-10	-1.27719	9.97588e-07	-2.81986e-10	-1.28953
44242354	chr17:44242354:G:A	4.62426e-09	-2.81986e-10	-1.29452	9.83913e-07	-2.81986e-10	-1.30334
44242565	chr17:44242565:G:A	4.67429e-09	-2.81986e-10	-1.28376	1.00944e-06	-2.81986e-10	-1.27772
44242834	chr17:44242834:G:T	4.55329e-09	-2.81986e-10	-1.30999	9.73557e-07	-2.81986e-10	-1.31392
44243364	chr17:44243364:A:C	6.02553e-10	-2.01856	-1.31386	1.37534e-07	-1.95828	-1.31272
44243383	chr17:44243383:C:T	6.27946e-10	-1.99452	-1.29662	1.53341e-07	-1.85835	-1.30387
44243894	chr17:44243894:C:T	3.45665e-09	-1.58554	-3.22959e-10	7.72431e-07	-1.54533	-3.22959e-10
44244010	chr17:44244010:T:TG	5.3187e-09	-2.81986e-10	-1.15461	1.17331e-06	-2.81986e-10	-1.12729
44244380	chr17:44244380:G:A	9.3087e-10	-1.93048	-0.966993	1.90937e-07	-1.96382	-0.979107
44244382	chr17:44244382:C:G	5.31081e-09	-2.81986e-10	-1.15609	1.12716e-06	-2.81986e-10	-1.16741
44244764	chr17:44244764:C:A	6.50429e-10	-1.96002	-1.29594	1.64963e-07	-1.78464	-1.30451
44245210	chr17:44245210:T:C	4.6389e-09	-2.81986e-10	-1.29136	1.00101e-06	-2.81986e-10	-1.28611
44245589	chr17:44245589:TTCTG:T	1.2818e-08	-2.81986e-10	-0.274987	2.75733e-06	-2.81986e-10	-0.272856
44246008	chr17:44246008:G:A	6.89624e-10	-1.90192	-1.29553	1.9629e-07	-1.61035	-1.30493
44246175	chr17:44246175:C:T	4.93939e-09	-2.81986e-10	-1.2286	1.07574e-06	-2.81986e-10	-1.21412
44246463	chr17:44246463:C:G	7.35126e-10	-1.85497	-1.27858	2.18709e-07	-1.51527	-1.29187
44246735	chr17:44246735:G:C	5.16586e-09	-2.81986e-10	-1.18377	1.1005e-06	-2.81986e-10	-1.19136
44246757	chr17:44246757:AGT:A	1.65044e-09	-1.13662	-1.18818	3.10786e-07	-1.24727	-1.2085
44247355	chr17:44247355:C:A	4.56068e-09	-2.81986e-10	-1.30837	9.81591e-07	-2.81986e-10	-1.3057
44247705	chr17:44247705:A:G	6.44981e-10	-1.99152	-1.27286	1.63627e-07	-1.80922	-1.28806
44247931	chr17:44247931:G:A	3.7772e-09	-1.49685	-3.22959e-10	6.47621e-07	-1.72157	-3.22959e-10
44247988	chr17:44247988:T:C	9.65497e-10	-1.67762	-1.18333	2.06397e-07	-1.66093	-1.20414
44248737	chr17:44248737:C:T	7.36862e-09	-0.828608	-3.22959e-10	9.22537e-07	-1.36775	-3.22959e-10
44249354	chr17:44249354:AT:A	5.00688e-09	-2.81986e-10	-1.21503	1.07241e-06	-2.81986e-10	-1.21721
44249561	chr17:44249561:C:T	2.30978e-09	-1.98869	-3.22959e-10	5.37726e-07	-1.90753	-3.22959e-10
44250050	chr17:44250050:G:A	2.93968e-09	-1.74754	-3.22959e-10	5.04797e-07	-1.97072	-3.22959e-10
44250109	chr17:44250109:C:T	5.031e-09	-2.81986e-10	-1.21022	1.07578e-06	-2.81986e-10	-1.21407
44250123	chr17:44250123:C:T	2.44483e-09	-1.93186	-3.22959e-10	5.47445e-07	-1.88961	-3.22959e-10
44250125	chr17:44250125:G:T	6.44109e-10	-1.97516	-1.29057	1.6631e-07	-1.77896	-1.30207
44250832	chr17:44250832:A:G	3.03359e-09	-1.71609	-3.22959e-10	6.97969e-07	-1.6467	-3.22959e-10
44251230	chr17:44251230:C:T	4.54861e-09	-2.81986e-10	-1.31102	9.8172e-07	-2.81986e-10	-1.30557
44251636	chr17:44251636:A:C	6.26992e-10	-2.01749	-1.27517	1.42503e-07	-1.95031	-1.2852
44252330	chr17:44252330:C:T	2.40193e-09	-1.94957	-3.22959e-10	5.35715e-07	-1.91127	-3.22959e-10
44252754	chr17:44252754:C:T	8.3043e-10	-1.72477	-1.28688	1.68234e-07	-1.79401	-1.27551
44252803	chr17:44252803:A:C	6.53596e-10	-1.95087	-1.30024	1.66603e-07	-1.7699	-1.30936
44253329	chr17:44253329:G:A	5.20885e-09	-2.81986e-10	-1.17548	1.09756e-06	-2.81986e-10	-1.19403
44254066	chr17:44254066:C:A	1.16474e-08	-2.81986e-10	-0.370756	2.43727e-06	-2.81986e-10	-0.39624
44254600	chr17:44254600:G:A	6.87402e-09	-2.81986e-10	-0.89809	1.41141e-06	-2.81986e-10	-0.942527
44255219	chr17:44255219:A:G	4.53958e-09	-2.81986e-10	-1.313	9.75792e-07	-2.81986e-10	-1.31163
44255435	chr17:44255435:C:T	1.05338e-09	-1.88551	-0.88832	1.98591e-07	-2.00922	-0.894403
44255440	chr17:44255440:T:C	7.6353e-10	-1.7817	-1.31394	1.59683e-07	-1.80714	-1.31455
44255703	chr17:44255703:C:T	2.54207e-09	-1.89286	-3.22959e-10	4.86235e-07	-2.00818	-3.22959e-10
44256236	chr17:44256236:TG:T	1.22898e-09	-1.30665	-1.313	1.52853e-07	-1.85208	-1.31332
44256374	chr17:44256374:AAGGCTGG:A	7.56582e-09	-0.802198	-3.22959e-10	1.23531e-06	-1.07579	-3.22959e-10
44256644	chr17:44256644:C:T	6.12048e-10	-2.0017	-1.31508	1.5571e-07	-1.83215	-1.31473
44256974	chr17:44256974:G:A	8.00829e-10	-1.73891	-1.30903	1.63614e-07	-1.78392	-1.31344
44257284	chr17:44257284:A:G	2.26029e-09	-2.01034	-3.22959e-10	4.8323e-07	-2.01438	-3.22959e-10
44257582	chr17:44257582:T:C	9.31675e-10	-1.58142	-1.31519	1.40469e-07	-1.93481	-1.31508
44257767	chr17:44257767:C:T	3.25264e-09	-0.487946	-1.15843	3.50932e-06	1.10668	-1.13838
44258019	chr17:44258019:G:A	2.24551e-09	-2.0169	-3.22959e-10	4.81268e-07	-2.01845	-3.22959e-10
44258029	chr17:44258029:G:A	4.61658e-09	-2.81986e-10	-1.29618	9.86935e-07	-2.81986e-10	-1.30027
44258317	chr17:44258317:G:A	9.49264e-10	-1.71524	-1.16267	1.50121e-07	-2.01412	-1.16931
44258576	chr17:44258576:C:T	4.68702e-09	-2.81986e-10	-1.28104	1.00208e-06	-2.81986e-10	-1.28504
44258781	chr17:44258781:C:T	9.43873e-10	-1.61023	-1.27337	1.953e-07	-1.65394	-1.26639
44259056	chr17:44259056:G:A	7.92455e-10	-1.76185	-1.29661	2.1501e-07	-1.53269	-1.2915
44259679	chr17:44259679:G:A	4.76863e-09	-2.81986e-10	-1.26378	1.02985e-06	-2.81986e-10	-1.2577
44259723	chr17:44259723:C:T	6.72134e-10	-1.97007	-1.25306	1.39951e-07	-1.98741	-1.26617
44259736	chr17:44259736:C:T	4.67163e-09	-2.81986e-10	-1.28433	1.01022e-06	-2.81986e-10	-1.27696
44260362	chr17:44260362:G:A	4.75704e-09	-2.81986e-10	-1.26621	1.01235e-06	-2.81986e-10	-1.27485
44260608	chr17:44260608:G:A	1.67526e-09	-1.5803	-0.729577	2.81011e-07	-1.824	-0.732479
44260880	chr17:44260880:A:G	6.52777e-10	-1.93768	-1.31467	1.36992e-07	-1.96037	-1.31458
44260984	chr17:44260984:T:C	7.35805e-10	-1.97406	-1.15857	1.78082e-07	-1.86608	-1.14655
44261085	chr17:44261085:G:A	1.21013e-09	-1.55302	-1.08209	3.46635e-07	-1.27579	-1.07081
44261114	chr17:44261114:G:A	7.50198e-10	-1.95953	-1.15373	1.8363e-07	-1.8406	-1.14136
44261126	chr17:44261126:C:T	6.27612e-10	-1.98412	-1.30755	1.41406e-07	-1.93168	-1.31156
44261411	chr17:44261411:TG:T	4.83807e-09	-2.81986e-10	-1.24932	1.03796e-06	-2.81986e-10	-1.24986
44261515	chr17:44261515:G:A	6.14541e-09	-2.81986e-10	-1.01013	1.30824e-06	-2.81986e-10	-1.01844
44261577	chr17:44261577:T:C	2.27637e-09	-1.67082	-0.33244	6.17685e-07	-1.45088	-0.31802
44261625	chr17:44261625:C:T	2.54597e-09	-1.89133	-3.22959e-10	4.87651e-07	-2.00527	-3.22959e-10
44261750	chr17:44261750:G:GC	6.96822e-10	-1.9989	-1.18816	1.50373e-07	-1.98905	-1.19271
44262304	chr17:44262304:C:T	1.06036e-09	-1.85383	-0.913402	1.91908e-07	-2.01831	-0.919546
44262377	chr17:44262377:C:T	9.12433e-10	-1.65375	-1.26373	2.41339e-07	-1.44022	-1.26845
44262581	chr17:44262581:G:T	5.96264e-09	-1.04033	-3.22959e-10	1.95629e-06	-0.61607	-3.22959e-10
44262587	chr17:44262587:G:C	7.06486e-09	-2.81986e-10	-0.870705	1.44205e-06	-2.81986e-10	-0.921052
44262740	chr17:44262740:C:T	2.60917e-09	-1.8668	-3.22959e-10	8.04712e-07	-1.50439	-3.22959e-10
44262855	chr17:44262855:C:T	4.74571e-09	-2.81986e-10	-1.2686	1.02926e-06	-2.81986e-10	-1.25828
44263934	chr17:44263934:A:AT	1.03949e-08	-2.81986e-10	-0.484528	2.14118e-06	-2.81986e-10	-0.525762
44263937	chr17:44263937:A:T	1.01871e-08	-2.81986e-10	-0.504712	2.10638e-06	-2.81986e-10	-0.542147
44264167	chr17:44264167:A:C	2.2473e-09	-2.01611	-3.22959e-10	5.79267e-07	-1.83311	-3.22959e-10
44264459	chr17:44264459:G:T	6.52964e-09	-2.81986e-10	-0.949487	1.46254e-06	-2.81986e-10	-0.906944
44264672	chr17:44264672:C:T	5.02491e-09	-2.81986e-10	-1.21143	1.08692e-06	-2.81986e-10	-1.20377
44264909	chr17:44264909:C:T	5.26709e-09	-2.81986e-10	-1.16436	1.11209e-06	-2.81986e-10	-1.18088
44264923	chr17:44264923:G:A	7.76041e-09	-2.81986e-10	-0.776804	1.63285e-06	-2.81986e-10	-0.796794
44265276	chr17:44265276:T:C	4.91241e-09	-2.81986e-10	-1.23407	1.0615e-06	-2.81986e-10	-1.22744
44265431	chr17:44265431:G:A	4.56843e-09	-2.81986e-10	-1.30667	9.82393e-07	-2.81986e-10	-1.30488
44265432	chr17:44265432:C:T	4.58361e-09	-2.81986e-10	-1.30335	9.86023e-07	-2.81986e-10	-1.3012
44265531	chr17:44265531:A:G	5.03312e-09	-2.81986e-10	-1.2098	1.06922e-06	-2.81986e-10	-1.22019
44265553	chr17:44265553:A:G	4.82673e-09	-2.81986e-10	-1.25167	1.04001e-06	-2.81986e-10	-1.24789
44265934	chr17:44265934:T:C	6.23963e-09	-2.81986e-10	-0.994918	1.30584e-06	-2.81986e-10	-1.02027
44266333	chr17:44266333:C:A	1.30751e-09	-1.79677	-0.760946	2.68322e-07	-1.79947	-0.803221
44266425	chr17:44266425:G:A	3.14942e-09	-1.67862	-3.22959e-10	9.49789e-07	-1.33863	-3.22959e-10
44266929	chr17:44266929:A:G	2.3849e-07	-2.81986e-10	2.64849	4.75959e-05	-2.81986e-10	2.57563
44267222	chr17:44267222:G:A	5.99966e-09	-2.81986e-10	-1.03414	1.37872e-06	-2.81986e-10	-0.965964
44267285	chr17:44267285:C:T	5.70985e-09	-2.81986e-10	-1.08365	1.19794e-06	-2.81986e-10	-1.10652
44267342	chr17:44267342:G:A	4.7731e-09	-2.81986e-10	-1.26284	1.0255e-06	-2.81986e-10	-1.26193
44267435	chr17:44267435:G:A	3.3352e-07	-2.81986e-10	2.98386	6.62863e-05	-2.81986e-10	2.90686
44268171	chr17:44268171:C:T	4.56908e-09	-2.81986e-10	-1.30653	9.82445e-07	-2.81986e-10	-1.30483
44268611	chr17:44268611:A:G	9.6759e-10	-2.00961	-0.849179	3.2917e-07	-1.5335	-0.864803
44269032	chr17:44269032:G:A	3.03498e-08	-2.81986e-10	0.58695	6.68101e-06	-2.81986e-10	0.612151
44269821	chr17:44269821:C:T	6.38071e-10	-1.96205	-1.31309	2.22304e-07	-1.47708	-1.31375
44270016	chr17:44270016:C:T	2.15218e-09	-1.69912	-0.360233	4.41127e-07	-1.70168	-0.403864
44270372	chr17:44270372:C:T	3.22384e-09	-1.65527	-3.22959e-10	5.39551e-07	-1.90414	-3.22959e-10
44270443	chr17:44270443:T:C	4.67813e-09	-2.81986e-10	-1.28294	1.01235e-06	-2.81986e-10	-1.27485
44270678	chr17:44270678:C:T	4.64156e-09	-2.81986e-10	-1.29079	1.00346e-06	-2.81986e-10	-1.28367
44270698	chr17:44270698:G:A	4.65785e-09	-2.81986e-10	-1.28728	1.0006e-06	-2.81986e-10	-1.28652
44270701	chr17:44270701:T:A	4.79123e-09	-2.81986e-10	-1.25905	1.02957e-06	-2.81986e-10	-1.25798
44270831	chr17:44270831:C:T	5.32003e-09	-2.81986e-10	-1.15436	1.1859e-06	-2.81986e-10	-1.11662
44271357	chr17:44271357:C:T	8.80955e-10	-1.64359	-1.309	1.42422e-07	-1.92565	-1.31043
44271679	chr17:44271679:C:T	4.67248e-09	-2.81986e-10	-1.28415	1.01089e-06	-2.81986e-10	-1.27629
44272140	chr17:44272140:C:A	4.62319e-09	-2.81986e-10	-1.29475	1.0019e-06	-2.81986e-10	-1.28523
44272639	chr17:44272639:G:A	2.46184e-09	-1.92493	-3.22959e-10	4.81674e-07	-2.01761	-3.22959e-10
44272740	chr17:44272740:G:A	4.5287e-09	-2.81986e-10	-1.3154	9.73087e-07	-2.81986e-10	-1.3144
44273062	chr17:44273062:C:T	4.52941e-09	-2.81986e-10	-1.31525	9.72907e-07	-2.81986e-10	-1.31459
44273315	chr17:44273315:G:A	4.64715e-09	-2.81986e-10	-1.28958	1.00985e-06	-2.81986e-10	-1.27732
44274393	chr17:44274393:G:T	1.33287e-09	-1.2501	-1.2884	1.37805e-07	-1.96655	-1.30248
44274446	chr17:44274446:T:C	1.18296e-08	-2.81986e-10	-0.355232	2.70363e-06	-2.81986e-10	-0.292524
44276014	chr17:44276014:A:G	6.63384e-09	-2.81986e-10	-0.933655	1.41219e-06	-2.81986e-10	-0.941981
44276017	chr17:44276017:C:T	9.23896e-10	-1.68697	-1.21803	1.91037e-07	-1.71043	-1.23198
44276218	chr17:44276218:T:C	6.10603e-09	-2.81986e-10	-1.01656	1.27694e-06	-2.81986e-10	-1.04265
44276472	chr17:44276472:A:G	3.89447e-09	-0.961065	-0.505216	7.48584e-07	-1.11523	-0.461465
44276571	chr17:44276571:G:C	6.43774e-09	-2.81986e-10	-0.963661	1.44493e-06	-2.81986e-10	-0.919056
44276659	chr17:44276659:C:G	4.53022e-09	-2.81986e-10	-1.31507	9.72092e-07	-2.81986e-10	-1.31542
44276978	chr17:44276978:C:T	5.78794e-09	-2.81986e-10	-1.07006	1.21203e-06	-2.81986e-10	-1.09482
44277113	chr17:44277113:C:T	4.70935e-09	-2.81986e-10	-1.27629	1.02997e-06	-2.81986e-10	-1.25759
44277116	chr17:44277116:G:A	3.29463e-09	-0.32349	-1.31006	1.71231e-06	0.561006	-1.31028
44277325	chr17:44277325:G:A	4.53994e-09	-2.81986e-10	-1.31293	9.79046e-07	-2.81986e-10	-1.3083
44277727	chr17:44277727:A:G	3.61869e-09	-1.53973	-3.22959e-10	8.4177e-07	-1.45937	-3.22959e-10
44278330	chr17:44278330:C:T	1.68952e-09	-1.99173	-0.309668	3.42138e-07	-2.01864	-0.341025
44278955	chr17:44278955:A:G	6.21186e-09	-2.81986e-10	-0.999378	1.24977e-06	-2.81986e-10	-1.06416
44278983	chr17:44278983:TGTTTA:T	2.53126e-09	-1.89712	-3.22959e-10	6.88476e-07	-1.66039	-3.22959e-10
44279035	chr17:44279035:C:G	4.60953e-09	-2.81986e-10	-1.29771	9.99865e-07	-2.81986e-10	-1.28725
44279245	chr17:44279245:T:C	2.49887e-08	-1.96117	2.35376	4.2127e-06	-2.01308	2.16407
44279436	chr17:44279436:A:C	1.86534e-09	-1.98586	-0.21654	3.7113e-07	-2.01815	-0.260171
44279458	chr17:44279458:T:C	5.16128e-09	-2.81986e-10	-1.18465	1.11191e-06	-2.81986e-10	-1.18104
44280094	chr17:44280094:T:C	4.64759e-09	-2.81986e-10	-1.28949	9.94667e-07	-2.81986e-10	-1.29247
44280242	chr17:44280242:T:C	4.5613e-09	-2.81986e-10	-1.30823	9.86029e-07	-2.81986e-10	-1.30119
44280392	chr17:44280392:C:T	4.54838e-09	-2.81986e-10	-1.31107	9.8197e-07	-2.81986e-10	-1.30531
44280405	chr17:44280405:G:A	1.89782e-09	-1.98188	-0.203254	3.76331e-07	-2.01753	-0.246878
44280618	chr17:44280618:C:T	2.67537e-09	-1.84175	-3.22959e-10	7.85985e-07	-1.52794	-3.22959e-10
44280771	chr17:44280771:G:A	1.33335e-08	-2.81986e-10	-0.235556	2.93525e-06	-2.81986e-10	-0.210328
44280965	chr17:44280965:A:G	2.30416e-09	-1.99112	-3.22959e-10	5.38283e-07	-1.90649	-3.22959e-10
44281049	chr17:44281049:G:A	4.72457e-09	-2.81986e-10	-1.27306	1.03052e-06	-2.81986e-10	-1.25705
44281472	chr17:44281472:C:T	8.20352e-09	-2.81986e-10	-0.721275	1.86587e-06	-2.81986e-10	-0.66339
44281670	chr17:44281670:T:G	7.08682e-09	-2.81986e-10	-0.867602	1.60059e-06	-2.81986e-10	-0.81675
44281896	chr17:44281896:C:T	5.42319e-09	0.179501	-1.31465	3.13383e-06	1.16852	-1.31339
44282155	chr17:44282155:T:C	4.67912e-09	-2.81986e-10	-1.28273	1.02152e-06	-2.81986e-10	-1.26583
44282638	chr17:44282638:C:T	6.55739e-09	-2.81986e-10	-0.945245	1.46455e-06	-2.81986e-10	-0.905575
44282656	chr17:44282656:C:T	1.05141e-08	-2.81986e-10	-0.473118	2.39657e-06	-2.81986e-10	-0.413082
44282712	chr17:44282712:T:G	5.10862e-07	-2.81986e-10	3.41026	9.63147e-05	-2.81986e-10	3.2805
44282742	chr17:44282742:C:T	7.83852e-09	0.414972	-1.18176	5.14525e-06	1.53214	-1.18118
44283264	chr17:44283264:T:C	6.26616e-09	-2.81986e-10	-0.990675	1.32066e-06	-2.81986e-10	-1.00899
44283320	chr17:44283320:C:T	4.9731e-09	-2.81986e-10	-1.22179	1.04263e-06	-2.81986e-10	-1.24537
44283331	chr17:44283331:C:T	1.75989e-08	-2.01876	2.06076	3.26214e-06	-1.99849	1.89376
44283666	chr17:44283666:C:T	6.4973e-09	-2.81986e-10	-0.954451	1.32189e-06	-2.81986e-10	-1.00806
44283672	chr17:44283672:C:T	5.00858e-09	-2.81986e-10	-1.21469	1.04921e-06	-2.81986e-10	-1.23908
44283992	chr17:44283992:T:C	9.85014e-10	-1.85483	-0.986111	1.95408e-07	-1.95132	-0.968461
44284621	chr17:44284621:T:C	2.04778e-09	-1.56545	-0.543626	4.23047e-07	-1.66075	-0.486645
44284679	chr17:44284679:C:T	3.6405e-09	-1.53372	-3.22959e-10	1.62712e-06	-0.800306	-3.22959e-10
44284695	chr17:44284695:C:T	5.46527e-09	-2.81986e-10	-1.12743	1.1113e-06	-2.81986e-10	-1.18159
44284736	chr17:44284736:A:G	7.75198e-10	-1.96914	-1.11134	1.81441e-07	-1.91569	-1.07825
44284915	chr17:44284915:C:T	4.52891e-09	-2.81986e-10	-1.31536	9.72095e-07	-2.81986e-10	-1.31542
44284935	chr17:44284935:A:G	1.66329e-09	-1.55921	-0.757832	3.30237e-07	-1.65973	-0.73533
44285139	chr17:44285139:C:T	8.68971e-09	-2.81986e-10	-0.663698	1.66478e-06	-2.81986e-10	-0.777426
44285748	chr17:44285748:G:A	4.56778e-09	-0.599905	-0.706906	2.08163e-06	0.136268	-0.690235
44285937	chr17:44285937:C:T	7.73841e-09	-2.81986e-10	-0.779643	1.58923e-06	-2.81986e-10	-0.823872
44285960	chr17:44285960:C:T	7.02313e-09	-2.81986e-10	-0.876629	1.51007e-06	-2.81986e-10	-0.87496
44286048	chr17:44286048:T:G	4.99811e-09	-2.81986e-10	-1.21678	1.0466e-06	-2.81986e-10	-1.24157
44286097	chr17:44286097:G:A	3.21677e-09	-1.65746	-3.22959e-10	5.20258e-07	-1.94055	-3.22959e-10
44286484	chr17:44286484:G:A	7.95706e-09	-2.81986e-10	-0.751779	1.80803e-06	-2.81986e-10	-0.694879
44286640	chr17:44286640:C:T	7.06739e-09	-2.81986e-10	-0.870348	1.44677e-06	-2.81986e-10	-0.917787
44286833	chr17:44286833:C:T	6.7838e-09	-2.81986e-10	-0.911302	1.38798e-06	-2.81986e-10	-0.959273
44287255	chr17:44287255:G:A	4.86318e-09	-2.81986e-10	-1.24415	1.02384e-06	-2.81986e-10	-1.26356
44287547	chr17:44287547:G:A	4.61137e-09	-2.81986e-10	-1.29731	9.93139e-07	-2.81986e-10	-1.294
44287614	chr17:44287614:G:A	4.8783e-09	-2.81986e-10	-1.24104	1.02656e-06	-2.81986e-10	-1.26091
44287628	chr17:44287628:C:T	5.18737e-09	-2.81986e-10	-1.17961	1.14445e-06	-2.81986e-10	-1.15219
44287818	chr17:44287818:G:A	5.1336e-09	-2.81986e-10	-1.19003	1.13156e-06	-2.81986e-10	-1.16352
44288018	chr17:44288018:G:A	4.60497e-09	-2.81986e-10	-1.2987	9.76766e-07	-2.81986e-10	-1.31063
44288231	chr17:44288231:T:A	1.39094e-08	-1.99766	1.80439	2.7086e-06	-1.93235	1.64166
44288429	chr17:44288429:T:G	4.84658e-09	-2.81986e-10	-1.24756	1.02074e-06	-2.81986e-10	-1.26659
44288492	chr17:44288492:C:T	5.37965e-09	-2.81986e-10	-1.14322	1.152e-06	-2.81986e-10	-1.14562
44288645	chr17:44288645:C:T	4.90569e-09	-2.81986e-10	-1.23544	1.0313e-06	-2.81986e-10	-1.2563
44289075	chr17:44289075:G:A	5.22499e-09	-2.81986e-10	-1.17239	1.15362e-06	-2.81986e-10	-1.14422
44289100	chr17:44289100:T:G	5.48713e-09	-2.81986e-10	-1.12343	1.18976e-06	-2.81986e-10	-1.11337
44289135	chr17:44289135:C:T	2.18132e-08	-1.76775	2.02443	3.51784e-06	-1.89747	1.8682
44289209	chr17:44289209:C:G	2.78887e-09	-1.40369	-0.396517	5.72255e-07	-1.50759	-0.337702
44289247	chr17:44289247:A:G	5.23553e-09	-2.81986e-10	-1.17037	1.15613e-06	-2.81986e-10	-1.14204
44289402	chr17:44289402:T:G	5.12739e-09	-2.81986e-10	-1.19124	1.0727e-06	-2.81986e-10	-1.21694
44289404	chr17:44289404:T:G	5.04842e-09	-2.81986e-10	-1.20676	1.11133e-06	-2.81986e-10	-1.18156
44289664	chr17:44289664:C:A	4.5364e-09	-2.81986e-10	-1.3137	9.75647e-07	-2.81986e-10	-1.31177
44289847	chr17:44289847:C:T	4.06924e-09	-0.539958	-0.882425	2.21108e-07	-1.9062	-0.890022
44290415	chr17:44290415:A:G	4.59826e-09	-2.81986e-10	-1.30016	9.89288e-07	-2.81986e-10	-1.29789
44290422	chr17:44290422:AAAAAC:A	4.87658e-09	-2.81986e-10	-1.24139	1.06752e-06	-2.81986e-10	-1.22178
44290629	chr17:44290629:G:A	1.22069e-09	-1.53993	-1.0865	2.46013e-07	-1.64112	-1.04837
44290814	chr17:44290814:T:C	2.01997e-09	-0.842635	-1.28012	7.14612e-07	-0.351974	-1.27116
44291217	chr17:44291217:T:C	8.65763e-09	-2.81986e-10	-0.667397	1.74933e-06	-2.81986e-10	-0.727885
44291613	chr17:44291613:T:C	4.97856e-09	-2.81986e-10	-1.2207	1.05134e-06	-2.81986e-10	-1.23706
44291639	chr17:44291639:G:T	7.60817e-09	-0.796616	-3.22959e-10	1.52877e-06	-0.862654	-3.22959e-10
44292040	chr17:44292040:A:G	1.08772e-09	-1.4734	-1.26836	4.99024e-07	-0.711675	-1.27055
44292357	chr17:44292357:G:A	1.6464e-08	-0.994235	0.969573	1.59531e-06	-1.63329	0.813238
44292568	chr17:44292568:C:T	4.71806e-09	-2.81986e-10	-1.27444	1.00917e-06	-2.81986e-10	-1.27799
44292644	chr17:44292644:A:T	2.16068e-09	-0.743234	-1.31218	4.05452e-07	-0.875492	-1.31438
44292700	chr17:44292700:G:C	3.03704e-09	-0.58571	-1.12924	7.06088e-07	-0.4633	-1.17184
44292732	chr17:44292732:C:T	5.12007e-09	-2.81986e-10	-1.19267	1.07043e-06	-2.81986e-10	-1.21906
44292809	chr17:44292809:T:C	5.96468e-09	-1.94787	0.907885	1.09557e-06	-1.98604	0.790193
44292848	chr17:44292848:G:A	3.00503e-09	-0.609516	-1.11604	6.99002e-07	-0.486367	-1.15885
44292865	chr17:44292865:T:C	3.13203e-09	-0.591152	-1.09301	7.2561e-07	-0.468189	-1.13967
44293159	chr17:44293159:A:G	1.90685e-08	-2.81986e-10	0.122197	3.71371e-06	-2.81986e-10	0.0249118
44293308	chr17:44293308:A:T	2.97785e-09	-0.608497	-1.12614	6.9457e-07	-0.483825	-1.16776
44293416	chr17:44293416:T:C	1.03869e-08	-0.485288	-3.22959e-10	5.10712e-06	0.343517	-3.22959e-10
44293433	chr17:44293433:A:G	4.91237e-09	-1.94457	0.710493	9.03849e-07	-2.0166	0.628385
44293759	chr17:44293759:G:A	9.88014e-10	-1.52247	-1.31542	4.44285e-07	-0.783053	-1.31536
44294620	chr17:44294620:CA:C	5.20643e-09	-2.81986e-10	-1.17594	1.08447e-06	-2.81986e-10	-1.20603
44294700	chr17:44294700:T:C	4.62e-09	-1.89537	0.599928	8.19121e-07	-2.00379	0.517149
44295093	chr17:44295093:A:C	4.95413e-09	-2.81986e-10	-1.22562	1.04824e-06	-2.81986e-10	-1.24001
44295171	chr17:44295171:G:A	4.54155e-09	-2.81986e-10	-1.31257	9.73192e-07	-2.81986e-10	-1.31429
44295290	chr17:44295290:A:T	8.88848e-10	-1.63504	-1.30862	3.71012e-07	-0.971411	-1.30723
44295293	chr17:44295293:C:T	1.78329e-07	-2.81986e-10	2.35779	3.47039e-05	-2.81986e-10	2.25973
44295403	chr17:44295403:A:G	4.21145e-09	-0.319584	-1.06845	9.82351e-07	-0.186912	-1.11801
44295432	chr17:44295432:G:A	4.48343e-09	-0.297798	-1.02765	1.04121e-06	-0.16542	-1.08132
44295673	chr17:44295673:T:C	7.70781e-09	-0.783604	-3.22959e-10	8.06968e-07	-1.50159	-3.22959e-10
44295703	chr17:44295703:C:T	4.86844e-09	-0.133713	-1.10935	1.14803e-06	0.00810474	-1.15717
44295837	chr17:44295837:A:T	8.10966e-10	-1.74743	-1.28794	3.69465e-07	-0.992659	-1.29016
44295961	chr17:44295961:A:G	4.26334e-09	-0.33103	-1.04476	9.92174e-07	-0.196146	-1.09883
44295971	chr17:44295971:C:T	7.58765e-09	-0.799316	-3.22959e-10	8.00266e-07	-1.50993	-3.22959e-10
44296175	chr17:44296175:T:C	7.50697e-09	-0.810006	-3.22959e-10	7.9337e-07	-1.51859	-3.22959e-10
44296291	chr17:44296291:T:C	7.64814e-09	-2.81986e-10	-0.791376	1.54294e-06	-2.81986e-10	-0.853431
44296309	chr17:44296309:C:G	4.56145e-09	-2.81986e-10	-1.3082	9.76215e-07	-2.81986e-10	-1.31119
44296535	chr17:44296535:G:A	4.53946e-09	-2.81986e-10	-1.31303	9.73092e-07	-2.81986e-10	-1.3144
44296783	chr17:44296783:A:G	4.35475e-09	-0.266594	-1.08798	1.02093e-06	-0.128068	-1.13833
44297298	chr17:44297298:C:T	3.15547e-09	-0.549221	-1.12748	7.36094e-07	-0.424442	-1.16907
44297532	chr17:44297532:G:C	2.9754e-09	-0.589428	-1.14603	6.94273e-07	-0.466582	-1.18543
44297703	chr17:44297703:A:C	4.52951e-09	-2.81986e-10	-1.31523	9.7463e-07	-2.81986e-10	-1.31282
44297786	chr17:44297786:C:T	8.73802e-10	-1.65574	-1.305	3.64004e-07	-0.991708	-1.306
44297874	chr17:44297874:G:A	2.82161e-09	-0.508752	-1.27978	7.16526e-07	-0.327607	-1.29285
44297946	chr17:44297946:C:T	9.5528e-10	-2.01731	-0.854281	2.18862e-07	-1.97374	-0.83269
44298285	chr17:44298285:G:A	4.53397e-09	-2.81986e-10	-1.31424	9.7235e-07	-2.81986e-10	-1.31516
44298346	chr17:44298346:CA:C	4.6053e-09	-2.81986e-10	-1.29863	9.91756e-07	-2.81986e-10	-1.2954
44298644	chr17:44298644:C:A	2.24348e-09	-2.01781	-3.22959e-10	7.59711e-07	-1.56194	-3.22959e-10
44298937	chr17:44298937:G:T	5.04138e-09	-2.81986e-10	-1.20816	1.06864e-06	-2.81986e-10	-1.22073
44299021	chr17:44299021:C:T	1.15361e-08	-2.81986e-10	-0.380353	2.58312e-06	-2.81986e-10	-0.338121
44299206	chr17:44299206:C:T	5.13889e-09	-2.81986e-10	-1.189	1.08826e-06	-2.81986e-10	-1.20254
44299224	chr17:44299224:T:C	6.64411e-09	-2.81986e-10	-0.932107	1.39421e-06	-2.81986e-10	-0.954792
44299711	chr17:44299711:C:T	4.55606e-09	-2.81986e-10	-1.30938	9.84983e-07	-2.81986e-10	-1.30225
44300142	chr17:44300142:A:G	5.42223e-09	-2.81986e-10	-1.13533	1.14547e-06	-2.81986e-10	-1.15131
44300246	chr17:44300246:C:G	5.26947e-09	-2.81986e-10	-1.16391	1.11433e-06	-2.81986e-10	-1.17886
44300361	chr17:44300361:G:A	5.14034e-09	-2.81986e-10	-1.18872	1.08852e-06	-2.81986e-10	-1.2023
44300404	chr17:44300404:C:G	5.23859e-09	-2.81986e-10	-1.16979	1.10821e-06	-2.81986e-10	-1.18438
44301878	chr17:44301878:T:C	4.96102e-09	-2.81986e-10	-1.22423	1.05575e-06	-2.81986e-10	-1.23287
44301967	chr17:44301967:G:A	5.13502e-09	-2.81986e-10	-1.18975	1.09148e-06	-2.81986e-10	-1.19959
44302007	chr17:44302007:T:A	6.04094e-09	-2.81986e-10	-1.02728	1.23546e-06	-2.81986e-10	-1.07568
44302154	chr17:44302154:C:A	4.53105e-09	-2.81986e-10	-1.31488	9.75606e-07	-2.81986e-10	-1.31182
44302585	chr17:44302585:A:G	3.72986e-09	-1.9646	0.455131	7.25594e-07	-2.01847	0.410584
44302594	chr17:44302594:G:A	4.64716e-09	-2.81986e-10	-1.28958	1.00962e-06	-2.81986e-10	-1.27754
44302634	chr17:44302634:G:A	7.47341e-09	-0.814487	-3.22959e-10	1.37328e-06	-0.969918	-3.22959e-10
44302709	chr17:44302709:T:C	9.65917e-10	-1.99521	-0.865308	2.49002e-07	-1.8307	-0.846712
44302766	chr17:44302766:T:C	4.83634e-09	-2.81986e-10	-1.24968	1.03435e-06	-2.81986e-10	-1.25335
44302937	chr17:44302937:C:T	6.99213e-09	-0.881054	-3.22959e-10	7.18052e-07	-1.61833	-3.22959e-10
44303116	chr17:44303116:G:T	4.34488e-09	-0.298674	-1.05817	3.02474e-07	-1.38412	-1.09876
44303154	chr17:44303154:G:T	4.82602e-09	-2.81986e-10	-1.25182	1.03513e-06	-2.81986e-10	-1.25259
44303312	chr17:44303312:A:G	5.43063e-09	-2.81986e-10	-1.13378	1.14678e-06	-2.81986e-10	-1.15016
44303509	chr17:44303509:G:A	4.60839e-09	-2.81986e-10	-1.29796	1.01782e-06	-2.81986e-10	-1.26946
44303867	chr17:44303867:C:T	4.55416e-09	-2.81986e-10	-1.3098	9.85108e-07	-2.81986e-10	-1.30212
44304087	chr17:44304087:G:A	3.52748e-09	-0.474673	-1.09058	2.64251e-07	-1.48955	-1.12843
44304278	chr17:44304278:T:C	5.19897e-09	-2.81986e-10	-1.17738	1.11827e-06	-2.81986e-10	-1.17534
44304426	chr17:44304426:G:A	6.32495e-09	-0.981337	-3.22959e-10	1.19159e-06	-1.11183	-3.22959e-10
44304446	chr17:44304446:A:G	8.2506e-10	-1.83434	-1.1838	2.11172e-07	-1.62848	-1.21372
44304475	chr17:44304475:A:G	4.71172e-09	-2.81986e-10	-1.27578	1.02798e-06	-2.81986e-10	-1.25952
44304481	chr17:44304481:T:C	4.89123e-09	-2.81986e-10	-1.2384	1.07004e-06	-2.81986e-10	-1.21942
44304553	chr17:44304553:C:T	7.27337e-09	-0.841619	-3.22959e-10	1.33591e-06	-0.997509	-3.22959e-10
44304560	chr17:44304560:C:T	4.83258e-09	-2.81986e-10	-1.25046	1.03472e-06	-2.81986e-10	-1.25299
44304584	chr17:44304584:G:A	1.21817e-09	-1.48435	-1.14414	4.92918e-07	-0.871168	-1.12336
44305036	chr17:44305036:C:T	7.04295e-10	-2.00837	-1.16803	1.83785e-07	-1.84343	-1.13768
44305602	chr17:44305602:G:A	5.30863e-09	-2.81986e-10	-1.1565	1.12247e-06	-2.81986e-10	-1.17159
44306005	chr17:44306005:G:A	5.06675e-09	-2.81986e-10	-1.20314	1.0867e-06	-2.81986e-10	-1.20398
44306473	chr17:44306473:G:A	5.23363e-09	-2.81986e-10	-1.17073	1.12244e-06	-2.81986e-10	-1.17162
44306826	chr17:44306826:G:A	4.55843e-09	-2.81986e-10	-1.30886	9.79508e-07	-2.81986e-10	-1.30782
44306904	chr17:44306904:A:G	5.37728e-09	-2.81986e-10	-1.14366	1.1362e-06	-2.81986e-10	-1.15943
44306946	chr17:44306946:G:A	4.76993e-09	-2.81986e-10	-1.26351	1.04647e-06	-2.81986e-10	-1.24169
44306999	chr17:44306999:A:T	2.85082e-09	-2.01098	0.232751	6.64582e-07	-1.91308	0.217359
44307690	chr17:44307690:G:A	5.6114e-09	-2.81986e-10	-1.10104	1.29755e-06	-2.81986e-10	-1.02664
44307733	chr17:44307733:G:A	4.78301e-09	-2.81986e-10	-1.26077	1.02497e-06	-2.81986e-10	-1.26246
44308277	chr17:44308277:G:A	9.38806e-10	-1.57787	-1.31111	1.37464e-07	-1.95691	-1.3146
44309444	chr17:44309444:A:G	7.28749e-09	-0.839679	-3.22959e-10	1.36805e-06	-0.973735	-3.22959e-10
44309870	chr17:44309870:T:C	5.44028e-09	-1.13201	-3.22959e-10	1.01051e-06	-1.27666	-3.22959e-10
44309947	chr17:44309947:C:T	4.72554e-09	-2.81986e-10	-1.27286	1.0325e-06	-2.81986e-10	-1.25513
44310406	chr17:44310406:C:T	5.76547e-09	-2.81986e-10	-1.07395	1.21111e-06	-2.81986e-10	-1.09558
44310664	chr17:44310664:C:G	4.80891e-09	-2.81986e-10	-1.25537	1.05145e-06	-2.81986e-10	-1.23695
44310955	chr17:44310955:G:A	5.56079e-09	-2.81986e-10	-1.1101	1.28397e-06	-2.81986e-10	-1.03717
44312040	chr17:44312040:C:T	6.14599e-09	-2.81986e-10	-1.01004	1.43934e-06	-2.81986e-10	-0.922936
44312195	chr17:44312195:G:A	5.5223e-09	-2.81986e-10	-1.11704	1.16518e-06	-2.81986e-10	-1.13425
44312223	chr17:44312223:T:G	5.18542e-09	-2.81986e-10	-1.17999	1.11095e-06	-2.81986e-10	-1.18191
44312300	chr17:44312300:C:T	5.22709e-09	-2.81986e-10	-1.17198	1.12462e-06	-2.81986e-10	-1.16967
44312396	chr17:44312396:C:T	4.53831e-09	-2.81986e-10	-1.31328	9.75541e-07	-2.81986e-10	-1.31188
44312446	chr17:44312446:C:T	3.95127e-09	-0.398799	-1.053	2.86372e-07	-1.44357	-1.09401
44313592	chr17:44313592:C:T	5.3608e-09	-2.81986e-10	-1.14673	1.12805e-06	-2.81986e-10	-1.16663
44313742	chr17:44313742:C:T	2.30725e-09	-1.98978	-3.22959e-10	4.8153e-07	-2.01791	-3.22959e-10
44313803	chr17:44313803:T:G	5.83216e-09	-2.81986e-10	-1.06245	1.22833e-06	-2.81986e-10	-1.08147
44313882	chr17:44313882:C:T	5.86247e-09	-2.81986e-10	-1.05727	1.23126e-06	-2.81986e-10	-1.07908
44315072	chr17:44315072:C:T	4.36257e-09	-0.298623	-1.05415	3.03392e-07	-1.38478	-1.09507
44315111	chr17:44315111:G:A	7.76478e-09	-2.81986e-10	-0.77624	1.61894e-06	-2.81986e-10	-0.805348
44315254	chr17:44315254:T:C	2.54365e-09	-2.01479	0.122548	5.85475e-07	-1.92891	0.106456
44315880	chr17:44315880:G:C	1.94677e-09	-2.01631	-0.143359	4.65225e-07	-1.94019	-0.112168
44316094	chr17:44316094:A:C	1.86015e-09	-2.00303	-0.202152	4.04243e-07	-2.00531	-0.187546
44316126	chr17:44316126:C:T	1.56494e-09	-1.62313	-0.754862	3.80213e-07	-1.56752	-0.686625
44316631	chr17:44316631:G:A	2.25826e-09	-2.01124	-3.22959e-10	4.88505e-07	-2.00352	-3.22959e-10
44317093	chr17:44317093:A:G	3.00793e-09	-1.976	0.251414	7.21046e-07	-1.86889	0.254714
44318738	chr17:44318738:G:A	4.76384e-09	-1.26478	-3.22959e-10	8.93817e-07	-1.39937	-3.22959e-10
44318814	chr17:44318814:G:A	4.54199e-09	-2.81986e-10	-1.31247	9.73647e-07	-2.81986e-10	-1.31383
44319303	chr17:44319303:T:C	1.06234e-09	-1.52238	-1.24299	1.47879e-07	-1.9366	-1.26188
44319528	chr17:44319528:C:T	2.79597e-09	-0.517474	-1.28019	4.11853e-07	-0.881803	-1.29241
44320684	chr17:44320684:A:G	2.92988e-09	-1.9882	0.237322	6.0492e-07	-2.01359	0.223811
44320789	chr17:44320789:C:T	1.2809e-08	-0.275687	-3.22959e-10	2.33691e-06	-0.438289	-3.22959e-10
44321389	chr17:44321389:C:A	2.40892e-09	-1.99455	0.0478879	5.05176e-07	-2.0109	0.0409284
44321434	chr17:44321434:G:A	1.32303e-09	-1.52015	-1.02577	2.16629e-07	-1.72878	-1.08791
44321839	chr17:44321839:C:G	5.17762e-09	-2.81986e-10	-1.18149	1.11033e-06	-2.81986e-10	-1.18246
44321855	chr17:44321855:C:T	3.57915e-09	-1.55071	-3.22959e-10	7.01717e-07	-1.64134	-3.22959e-10
44322074	chr17:44322074:C:T	5.1798e-09	-2.81986e-10	-1.18107	1.08126e-06	-2.81986e-10	-1.20899
44322142	chr17:44322142:C:T	9.33391e-10	-1.59853	-1.29624	1.89538e-07	-1.66344	-1.28685
44322292	chr17:44322292:C:A	1.34018e-08	-2.81986e-10	-0.230448	3.11759e-06	-2.81986e-10	-0.15006
44322386	chr17:44322386:C:T	1.09241e-09	-1.42629	-1.31117	2.15936e-07	-1.50569	-1.31421
44322961	chr17:44322961:C:T	6.63619e-10	-1.92687	-1.30901	2.73288e-07	-1.27432	-1.31003
44323049	chr17:44323049:G:A	2.43161e-09	-2.00554	0.0682506	5.27222e-07	-1.98089	0.0536378
44323112	chr17:44323112:A:G	2.54423e-09	-1.98768	0.0956656	5.31252e-07	-2.00069	0.0810488
44323634	chr17:44323634:G:A	4.59909e-09	-0.180165	-1.11982	3.0843e-07	-1.30866	-1.15472
44323784	chr17:44323784:G:A	2.33728e-09	-1.97685	-3.22959e-10	5.88042e-07	-1.81808	-3.22959e-10
44323917	chr17:44323917:G:A	3.25794e-09	-1.64474	-3.22959e-10	6.50712e-07	-1.71681	-3.22959e-10
44324340	chr17:44324340:T:C	2.51204e-09	-2.01678	0.112033	5.57348e-07	-1.96641	0.0947264
44324440	chr17:44324440:G:A	4.55352e-09	-2.81986e-10	-1.30994	9.81752e-07	-2.81986e-10	-1.30554
44324475	chr17:44324475:T:C	1.62658e-08	-2.81986e-10	-0.0367736	3.0985e-06	-2.81986e-10	-0.156201
44324523	chr17:44324523:G:A	4.78962e-09	-2.81986e-10	-1.25939	1.01817e-06	-2.81986e-10	-1.26912
44324570	chr17:44324570:T:C	5.0503e-09	-2.81986e-10	-1.20639	1.08272e-06	-2.81986e-10	-1.20765
44324596	chr17:44324596:C:A	5.42756e-09	-2.81986e-10	-1.13435	1.21404e-06	-2.81986e-10	-1.09317
44324806	chr17:44324806:C:T	7.09789e-10	-1.85853	-1.31009	3.23936e-07	-1.10334	-1.31099
44324948	chr17:44324948:C:T	5.33513e-09	-2.81986e-10	-1.15153	1.19102e-06	-2.81986e-10	-1.11231
44325561	chr17:44325561:G:C	4.52931e-09	-2.81986e-10	-1.31527	9.72739e-07	-2.81986e-10	-1.31476
44326155	chr17:44326155:C:A	6.80782e-10	-1.89703	-1.31332	2.93071e-07	-1.20055	-1.31391
44326478	chr17:44326478:C:A	4.53073e-09	-2.81986e-10	-1.31496	9.73316e-07	-2.81986e-10	-1.31417
44326600	chr17:44326600:G:C	4.97588e-09	-2.81986e-10	-1.22124	1.05475e-06	-2.81986e-10	-1.23382
44326990	chr17:44326990:C:T	4.84886e-09	-2.81986e-10	-1.2471	1.0331e-06	-2.81986e-10	-1.25455
44327310	chr17:44327310:C:T	4.58941e-09	-2.81986e-10	-1.30209	9.78459e-07	-2.81986e-10	-1.3089
44327447	chr17:44327447:G:A	4.55828e-09	-2.81986e-10	-1.30889	9.74172e-07	-2.81986e-10	-1.31329
44327597	chr17:44327597:G:C	5.58634e-09	-2.81986e-10	-1.10551	1.29056e-06	-2.81986e-10	-1.03204
44327751	chr17:44327751:C:T	5.53817e-09	-2.81986e-10	-1.11417	1.1659e-06	-2.81986e-10	-1.13363
44327975	chr17:44327975:A:G	4.60398e-09	-2.81986e-10	-1.29892	9.87193e-07	-2.81986e-10	-1.30001
44328609	chr17:44328609:G:A	5.20417e-09	-2.81986e-10	-1.17638	1.15847e-06	-2.81986e-10	-1.14002
44328884	chr17:44328884:G:C	5.55027e-09	-2.81986e-10	-1.11199	1.28087e-06	-2.81986e-10	-1.03958
44328934	chr17:44328934:C:T	4.61623e-09	-2.81986e-10	-1.29626	9.97832e-07	-2.81986e-10	-1.28929
44329192	chr17:44329192:C:T	9.91967e-10	-1.99606	-0.837846	2.79132e-07	-1.77393	-0.789264
44329201	chr17:44329201:A:G	4.57833e-09	-2.81986e-10	-1.3045	9.85602e-07	-2.81986e-10	-1.30162
44329505	chr17:44329505:A:G	2.99655e-09	-2.00884	0.280459	6.52926e-07	-1.97497	0.261559
44329755	chr17:44329755:G:T	2.64318e-09	-2.00108	0.147229	5.65678e-07	-1.98778	0.130932
44329991	chr17:44329991:C:T	6.67666e-10	-1.93136	-1.29844	2.7255e-07	-1.28767	-1.29939
44330034	chr17:44330034:C:T	4.53606e-09	-2.81986e-10	-1.31378	9.74905e-07	-2.81986e-10	-1.31253
44330997	chr17:44330997:C:CTGAGGTGCCTTTAT	2.24286e-08	-2.81986e-10	0.284498	4.51768e-06	-2.81986e-10	0.22088
44331157	chr17:44331157:C:G	5.39884e-09	-2.81986e-10	-1.13966	1.15509e-06	-2.81986e-10	-1.14294
44331748	chr17:44331748:A:G	5.07494e-09	-2.81986e-10	-1.20152	1.08797e-06	-2.81986e-10	-1.2028
44331964	chr17:44331964:T:C	5.4745e-09	-2.81986e-10	-1.12574	1.17769e-06	-2.81986e-10	-1.12357
44332583	chr17:44332583:T:C	7.05038e-08	1.42983	-3.22959e-10	1.88109e-05	1.64732	-3.22959e-10
44332620	chr17:44332620:G:A	1.11499e-08	-2.81986e-10	-0.414407	2.22378e-06	-2.81986e-10	-0.487911
44332812	chr17:44332812:A:G	2.4566e-09	-1.96601	0.0389473	4.94928e-07	-2.01023	0.0197669
44332841	chr17:44332841:C:T	4.94419e-09	-2.81986e-10	-1.22763	1.03666e-06	-2.81986e-10	-1.25111
44333443	chr17:44333443:A:G	4.94902e-09	-1.22665	-3.22959e-10	9.26964e-07	-1.36296	-3.22959e-10
44333592	chr17:44333592:C:G	5.46435e-09	-2.81986e-10	-1.12759	1.15111e-06	-2.81986e-10	-1.14639
44333733	chr17:44333733:C:T	3.65445e-09	-0.526976	-1.00292	2.80187e-07	-1.51196	-1.04746
44333749	chr17:44333749:G:A	5.1474e-09	-2.81986e-10	-1.18735	1.07569e-06	-2.81986e-10	-1.21416
44333901	chr17:44333901:C:T	1.82767e-09	-0.931071	-1.29173	4.52814e-07	-0.787814	-1.29158
44334116	chr17:44334116:C:T	5.06494e-09	-2.81986e-10	-1.2035	1.11451e-06	-2.81986e-10	-1.1787
44334162	chr17:44334162:T:C	4.62173e-09	-2.81986e-10	-1.29507	9.88404e-07	-2.81986e-10	-1.29878
44334169	chr17:44334169:T:A	5.06984e-09	-2.81986e-10	-1.20253	1.1157e-06	-2.81986e-10	-1.17764
44334995	chr17:44334995:G:A	4.76515e-09	-2.81986e-10	-1.26451	1.02518e-06	-2.81986e-10	-1.26225
44335382	chr17:44335382:G:A	5.90165e-09	-2.81986e-10	-1.05061	1.22467e-06	-2.81986e-10	-1.08445
44335481	chr17:44335481:G:A	3.31901e-08	-2.81986e-10	0.676414	7.55233e-06	-2.81986e-10	0.734737
44335610	chr17:44335610:GT:G	5.89495e-09	-2.81986e-10	-1.05174	1.22335e-06	-2.81986e-10	-1.08553
44335836	chr17:44335836:G:A	6.95455e-09	-2.81986e-10	-0.886442	1.36723e-06	-2.81986e-10	-0.974334
44336005	chr17:44336005:C:A	7.4242e-08	-2.81986e-10	1.48149	1.8074e-05	-2.81986e-10	1.60735
44336101	chr17:44336101:A:G	4.71086e-09	-2.81986e-10	-1.27597	1.03248e-06	-2.81986e-10	-1.25515
44336113	chr17:44336113:C:T	7.97347e-10	-1.89766	-1.15464	1.8298e-07	-1.8511	-1.13439
44336777	chr17:44336777:C:T	6.97484e-10	-1.88126	-1.30485	3.05998e-07	-1.16506	-1.30624
44337576	chr17:44337576:C:T	3.68952e-09	-1.52034	-3.22959e-10	7.20535e-07	-1.61488	-3.22959e-10
44337875	chr17:44337875:T:A	2.40058e-09	-1.95013	-3.22959e-10	5.66435e-07	-1.85551	-3.22959e-10
44338062	chr17:44338062:C:T	1.66631e-09	-2.00049	-0.314743	4.33274e-07	-1.80888	-0.314621
44338108	chr17:44338108:A:G	4.92219e-09	-2.81986e-10	-1.23209	1.04388e-06	-2.81986e-10	-1.24417
44339591	chr17:44339591:G:A	4.53392e-09	-2.81986e-10	-1.31425	9.72833e-07	-2.81986e-10	-1.31466
44340058	chr17:44340058:G:A	1.23611e-09	-1.33208	-1.28179	2.42815e-07	-1.4291	-1.27347
44340071	chr17:44340071:A:G	4.56903e-09	-2.81986e-10	-1.30654	9.79764e-07	-2.81986e-10	-1.30756
44340455	chr17:44340455:C:T	2.24213e-09	-2.01841	-3.22959e-10	5.24364e-07	-1.93269	-3.22959e-10
44340626	chr17:44340626:T:G	2.87373e-09	-0.644544	-1.12568	2.34571e-07	-1.57348	-1.16364
44340853	chr17:44340853:G:A	1.01301e-08	-2.81986e-10	-0.510326	2.02799e-06	-2.81986e-10	-0.580076
44341044	chr17:44341044:T:C	4.69755e-09	-2.81986e-10	-1.2788	1.02739e-06	-2.81986e-10	-1.2601
44341235	chr17:44341235:C:T	1.01571e-09	-1.61711	-1.19314	2.56323e-07	-1.46675	-1.18168
44341599	chr17:44341599:G:A	7.67551e-10	-1.97464	-1.11575	1.58335e-07	-2.009	-1.12117
44341813	chr17:44341813:A:T	4.98331e-09	-2.81986e-10	-1.21974	1.07844e-06	-2.81986e-10	-1.2116
44342375	chr17:44342375:G:A	1.09945e-09	-1.5098	-1.22123	2.77172e-07	-1.35976	-1.21048
44342417	chr17:44342417:A:G	4.21114e-09	-0.438163	-0.949942	3.09864e-07	-1.46025	-0.998487
44342963	chr17:44342963:C:T	1.13512e-09	-1.484	-1.21511	2.87322e-07	-1.3307	-1.20357
44343174	chr17:44343174:G:A	3.93457e-09	-0.463138	-0.9929	2.91711e-07	-1.48087	-1.03824
44343224	chr17:44343224:G:C	6.42311e-09	0.347478	-1.31341	3.88366e-07	-0.92493	-1.308
44343271	chr17:44343271:C:T	5.23823e-09	-2.81986e-10	-1.16986	1.12033e-06	-2.81986e-10	-1.1735
44343308	chr17:44343308:C:T	1.02126e-09	-1.56264	-1.24216	2.55077e-07	-1.4211	-1.23221
44343433	chr17:44343433:G:A	5.36323e-09	-2.81986e-10	-1.14627	1.14672e-06	-2.81986e-10	-1.15022
44343693	chr17:44343693:C:A	4.52867e-09	-2.81986e-10	-1.31541	9.74347e-07	-2.81986e-10	-1.31311
44344054	chr17:44344054:G:C	1.20227e-07	-2.81986e-10	1.96354	2.45309e-05	-2.81986e-10	1.91282
44344219	chr17:44344219:T:G	1.07368e-08	-2.81986e-10	-0.452158	2.14424e-06	-2.81986e-10	-0.524336
44344244	chr17:44344244:A:G	5.37105e-09	-1.14482	-3.22959e-10	1.01638e-06	-1.27087	-3.22959e-10
44344321	chr17:44344321:T:C	4.72193e-09	-2.81986e-10	-1.27362	9.87837e-07	-2.81986e-10	-1.29936
44344473	chr17:44344473:G:A	4.53524e-09	-2.81986e-10	-1.31396	9.76e-07	-2.81986e-10	-1.31141
44344494	chr17:44344494:T:C	7.3332e-10	-1.97456	-1.16146	1.5133e-07	-2.00929	-1.16613
44345007	chr17:44345007:TC:T	9.01859e-10	-1.94917	-0.97997	1.9334e-07	-1.96273	-0.967701
44345270	chr17:44345270:G:T	5.85173e-09	-2.81986e-10	-1.0591	1.21754e-06	-2.81986e-10	-1.09029
44345304	chr17:44345304:T:C	9.47102e-09	-2.81986e-10	-0.577602	2.02987e-06	-2.81986e-10	-0.579147
44345570	chr17:44345570:G:A	4.62944e-09	-2.81986e-10	-1.2934	9.83885e-07	-2.81986e-10	-1.30337
44345895	chr17:44345895:C:T	7.16904e-10	-2.01803	-1.14063	1.54928e-07	-2.01848	-1.13343
44346297	chr17:44346297:A:G	9.84954e-10	-1.61747	-1.22352	4.15483e-07	-0.967221	-1.19821
44347064	chr17:44347064:C:T	4.60576e-09	-2.81986e-10	-1.29853	9.81588e-07	-2.81986e-10	-1.3057
44347820	chr17:44347820:C:T	5.86897e-08	-2.81986e-10	1.24643	1.17065e-05	-2.81986e-10	1.17303
44348203	chr17:44348203:A:G	5.10617e-09	-2.81986e-10	-1.19539	1.0392e-06	-2.81986e-10	-1.24867
44349083	chr17:44349083:A:G	1.05101e-08	-2.81986e-10	-0.473501	2.14121e-06	-2.81986e-10	-0.525746
44349206	chr17:44349206:G:A	4.5321e-09	-2.81986e-10	-1.31465	9.72415e-07	-2.81986e-10	-1.31509
44349219	chr17:44349219:C:T	5.4677e-09	-2.81986e-10	-1.12698	1.20266e-06	-2.81986e-10	-1.10258
44349572	chr17:44349572:G:A	8.16457e-10	-2.01819	-1.01043	1.9699e-07	-1.88324	-1.02848
44349783	chr17:44349783:G:C	7.66633e-09	-2.81986e-10	-0.789	1.54066e-06	-2.81986e-10	-0.854908
44350524	chr17:44350524:C:T	4.62278e-08	-2.81986e-10	1.00774	1.05596e-05	-2.81986e-10	1.06992
44350525	chr17:44350525:G:A	4.62246e-09	-2.81986e-10	-1.29491	9.98588e-07	-2.81986e-10	-1.28853
44350637	chr17:44350637:G:A	4.68716e-09	-2.81986e-10	-1.28101	1.01425e-06	-2.81986e-10	-1.27297
44352471	chr17:44352471:G:C	5.24344e-09	-2.81986e-10	-1.16886	1.18407e-06	-2.81986e-10	-1.11817
44352621	chr17:44352621:C:T	4.6977e-09	-2.81986e-10	-1.27877	1.02481e-06	-2.81986e-10	-1.26261
44352876	chr17:44352876:C:T	0.000336522	11.2157	-1.31513	5.50225e-07	-0.663769	-1.22078
44353078	chr17:44353078:G:A	5.04835e-09	-2.81986e-10	-1.20678	1.01055e-06	-2.81986e-10	-1.27662
44353663	chr17:44353663:CGGGCCCCCGG:C	6.61267e-09	-2.81986e-10	-0.936851	1.27873e-06	-2.81986e-10	-1.04125
44354156	chr17:44354156:C:T	1.09231e-08	0.791089	-1.22605	1.32188e-07	-2.0044	-1.30624
44354429	chr17:44354429:C:T	8.79871e-09	-2.81986e-10	-0.651233	2.1244e-06	-2.81986e-10	-0.533631
44355218	chr17:44355218:G:A	2.82327e-08	-2.81986e-10	0.514643	6.47053e-06	-2.81986e-10	0.580139
44355406	chr17:44355406:G:A	2.73187e-09	-1.82085	-3.22959e-10	9.74755e-07	-1.31269	-3.22959e-10
44355407	chr17:44355407:A:C	2.75266e-09	-1.81327	-3.22959e-10	9.62066e-07	-1.32579	-3.22959e-10
44356087	chr17:44356087:G:A	1.25461e-08	-0.29643	-3.22959e-10	0.785344	12.2868	-3.22959e-10
44356497	chr17:44356497:C:T	1.05356e-08	-2.81986e-10	-0.471077	2.08851e-06	-2.81986e-10	-0.55067
44356544	chr17:44356544:G:T	1.79191e-08	-2.81986e-10	0.0600277	4.03505e-06	-2.81986e-10	0.107899
44357287	chr17:44357287:C:T	5.42319e-08	1.16743	-3.22959e-10	8.61757e-07	-1.4359	-3.22959e-10
44357653	chr17:44357653:A:C	1.98765e-08	-2.81986e-10	0.163698	3.43525e-06	-2.81986e-10	-0.0530285
44358115	chr17:44358115:C:T	1.09953e-08	-2.81986e-10	-0.428367	2.17364e-06	-2.81986e-10	-0.510718
44358499	chr17:44358499:C:T	1.29832e-08	-2.81986e-10	-0.26218	1.97953e-06	-2.81986e-10	-0.604259
44358852	chr17:44358852:G:A	1.29862e-06	5.43934	-1.09612	6.44031e-05	4.05288	-1.17483
44359632	chr17:44359632:G:A	2.01314e-07	3.76831	-1.28928	0.000504388	6.23692	-1.30069
44360285	chr17:44360285:A:G	2.79391e-08	-2.81986e-10	0.50419	6.44191e-06	-2.81986e-10	0.575706
44360386	chr17:44360386:G:A	0.355443	18.012	-1.14897	6.19479e-07	-0.461612	-1.30438
44360607	chr17:44360607:C:G	6.63301e-09	-2.81986e-10	-0.93378	1.35658e-06	-2.81986e-10	-0.982155
44360616	chr17:44360616:C:T	6.56443e-09	-2.81986e-10	-0.944172	1.20207e-06	-2.81986e-10	-1.10307
44360971	chr17:44360971:C:T	4.64968e-09	-2.81986e-10	-1.28904	9.75665e-07	-2.81986e-10	-1.31175
44361278	chr17:44361278:C:G	1.34681e-08	-2.81986e-10	-0.225516	2.80572e-06	-2.81986e-10	-0.255457
44362101	chr17:44362101:G:A	6.15671e-09	-1.0083	-3.22959e-10	6.36383e-07	-1.73907	-3.22959e-10
44363269	chr17:44363269:G:A	2.70342e-09	-1.83132	-3.22959e-10	4.81778e-07	-2.01739	-3.22959e-10
44364037	chr17:44364037:G:A	8.67936e-09	-2.81986e-10	-0.66489	1.56411e-06	-2.81986e-10	-0.839802
44364277	chr17:44364277:T:C	4.59157e-09	-2.81986e-10	-1.30162	1.00017e-06	-2.81986e-10	-1.28695
44364623	chr17:44364623:G:A	7.68814e-09	-2.81986e-10	-0.786159	1.85219e-06	-2.81986e-10	-0.67075
44364781	chr17:44364781:C:T	6.9153e-09	-2.81986e-10	-0.892102	1.60068e-06	-2.81986e-10	-0.816688
44364824	chr17:44364824:A:G	6.35914e-09	-2.81986e-10	-0.975945	1.30167e-06	-2.81986e-10	-1.02347
44364875	chr17:44364875:C:A	6.91031e-09	-2.81986e-10	-0.892824	1.59941e-06	-2.81986e-10	-0.817486
44365615	chr17:44365615:A:G	7.49658e-09	-2.81986e-10	-0.811392	1.33512e-06	-2.81986e-10	-0.998095
44366416	chr17:44366416:T:C	0.13314	16.3826	-0.501556	3.65532e-07	-1.12754	-1.16599
44366495	chr17:44366495:C:T	5.75185e-09	-2.81986e-10	-1.07632	1.26909e-06	-2.81986e-10	-1.04882
44366650	chr17:44366650:T:C	5.17891e-09	-2.81986e-10	-1.18124	1.17187e-06	-2.81986e-10	-1.12852
44366891	chr17:44366891:G:T	3.98499e-08	-2.81986e-10	0.85928	9.27971e-06	-2.81986e-10	0.940711
44367330	chr17:44367330:C:G	5.14826e-09	-2.81986e-10	-1.18718	1.03771e-06	-2.81986e-10	-1.2501
44367957	chr17:44367957:G:A	7.50696e-09	-2.81986e-10	-0.810008	1.79848e-06	-2.81986e-10	-0.700179
44368042	chr17:44368042:C:T	6.07523e-09	-2.81986e-10	-1.02162	1.42451e-06	-2.81986e-10	-0.933289
44369005	chr17:44369005:T:C	1.34271e-08	-2.81986e-10	-0.228561	2.01704e-06	-2.81986e-10	-0.585489
44370039	chr17:44370039:G:A	2.24691e-08	-2.81986e-10	0.286302	5.71217e-06	-2.81986e-10	0.455481
44370054	chr17:44370054:C:T	9.14685e-09	-2.81986e-10	-0.612429	1.82444e-06	-2.81986e-10	-0.685844
44370112	chr17:44370112:C:T	1.00383e-08	-2.81986e-10	-0.519432	1.99133e-06	-2.81986e-10	-0.598314
44370113	chr17:44370113:G:A	5.90734e-09	-2.81986e-10	-1.04964	1.11652e-06	-2.81986e-10	-1.1769
44370201	chr17:44370201:C:T	2.89352e-07	2.84181	-3.22959e-10	5.89837e-06	0.487557	-3.22959e-10
44370497	chr17:44370497:G:A	6.95408e-09	-2.81986e-10	-0.886509	1.25735e-06	-2.81986e-10	-1.05811
44370812	chr17:44370812:A:G	5.48059e-06	7.08015	-1.29702	1.68479e-07	-1.90508	-1.16298
44370842	chr17:44370842:A:AG	2.48216e-05	8.32698	-1.03335	1.42165e-07	-1.98293	-1.25496
44371417	chr17:44371417:G:A	7.99931e-09	-2.81986e-10	-0.746483	1.45229e-06	-2.81986e-10	-0.913976
44371717	chr17:44371717:CAG:C	3.79721e-09	-0.180201	-1.31137	1.46024e-07	-1.90013	-1.31097
44372088	chr17:44372088:C:G	5.6657e-09	-2.81986e-10	-1.09141	1.50594e-06	-2.81986e-10	-0.877705
44372148	chr17:44372148:C:T	9.97098e-09	-2.81986e-10	-0.52616	1.94161e-06	-2.81986e-10	-0.6236
44372421	chr17:44372421:G:A	0.066963	15.8891	-0.695312	2.80673e-07	-1.31444	-1.24325
44372698	chr17:44372698:G:A	1.02196e-08	-2.81986e-10	-0.501532	2.02447e-06	-2.81986e-10	-0.581809
44372749	chr17:44372749:C:T	4.67575e-09	-2.81986e-10	-1.28345	1.04201e-06	-2.81986e-10	-1.24597
44372843	chr17:44372843:A:T	2.29453e-08	-2.81986e-10	0.307273	5.84657e-06	-2.81986e-10	0.478736
44372866	chr17:44372866:C:G	7.63428e-09	-2.81986e-10	-0.79319	1.39667e-06	-2.81986e-10	-0.95303
44373125	chr17:44373125:G:A	6.70301e-09	-2.81986e-10	-0.923282	1.53773e-06	-2.81986e-10	-0.856811
44373294	chr17:44373294:C:T	9.02468e-08	-2.81986e-10	1.67671	2.4828e-05	-2.81986e-10	1.92485
44373379	chr17:44373379:G:A	2.61798e-09	-1.86343	-3.22959e-10	4.81129e-07	-2.01874	-3.22959e-10
44373937	chr17:44373937:G:A	0.112906	16.3365	-0.62029	3.15617e-07	-1.22532	-1.21502
44375484	chr17:44375484:G:A	6.92028e-09	-2.81986e-10	-0.891382	1.60192e-06	-2.81986e-10	-0.815917
44375697	chr17:44375697:A:C	0.123572	16.6718	-0.865321	3.15741e-07	-1.14872	-1.29123
44375704	chr17:44375704:G:T	2.37533e-08	-2.81986e-10	0.341884	6.05422e-06	-2.81986e-10	0.513636
44376902	chr17:44376902:T:C	7.60877e-06	7.38071	-1.26949	1.298e-07	-2.01685	-1.31203
44376974	chr17:44376974:A:G	6.03404e-08	2.56833	-1.29416	4.61055e-05	3.81771	-1.2739
44377095	chr17:44377095:G:C	0.0689172	16.0493	-0.826723	2.77781e-07	-1.28567	-1.28237
44377438	chr17:44377438:C:T	0.0676966	16.0629	-0.858198	2.764e-07	-1.28286	-1.29017
44377605	chr17:44377605:C:A	6.10277e-09	-2.81986e-10	-1.0171	1.09167e-06	-2.81986e-10	-1.19941
44377654	chr17:44377654:TGAGCCCCTG:T	0.0689861	15.9583	-0.73477	2.80788e-07	-1.30231	-1.25497
44377758	chr17:44377758:C:T	5.95889e-09	-2.81986e-10	-1.04095	1.16255e-06	-2.81986e-10	-1.13651
44378038	chr17:44378038:TAAC:T	9.55255e-09	-2.81986e-10	-0.569031	1.73541e-06	-2.81986e-10	-0.735877
44378177	chr17:44378177:G:A	6.69596e-09	-2.81986e-10	-0.924334	1.35536e-06	-2.81986e-10	-0.983054
44378349	chr17:44378349:G:A	8.59119e-08	1.62748	-3.22959e-10	2.59431e-06	-0.333798	-3.22959e-10
44378968	chr17:44378968:C:T	7.21549e-09	-2.81986e-10	-0.849608	1.36507e-06	-2.81986e-10	-0.975913
44379214	chr17:44379214:A:G	7.83326e-09	-0.76746	-3.22959e-10	3.59729e-06	-0.00693835	-3.22959e-10
44379505	chr17:44379505:C:T	4.78205e-09	-2.81986e-10	-1.26097	1.06781e-06	-2.81986e-10	-1.22151
44379719	chr17:44379719:C:T	1.08741e-08	-2.81986e-10	-0.439455	1.94822e-06	-2.81986e-10	-0.620203
44380309	chr17:44380309:G:T	8.89261e-09	-2.81986e-10	-0.640618	1.78768e-06	-2.81986e-10	-0.706202
44381490	chr17:44381490:C:T	5.71187e-09	-2.81986e-10	-1.08329	1.252e-06	-2.81986e-10	-1.06238
44382013	chr17:44382013:T:C	5.03072e-09	-2.81986e-10	-1.21028	1.13832e-06	-2.81986e-10	-1.15757
44382049	chr17:44382049:C:A	7.32716e-09	-2.81986e-10	-0.83425	1.35932e-06	-2.81986e-10	-0.980137
44382230	chr17:44382230:A:G	5.49845e-08	-2.81986e-10	1.18121	9.83631e-06	-2.81986e-10	0.998962
44382373	chr17:44382373:T:C	4.58465e-09	-2.81986e-10	-1.30312	9.75182e-07	-2.81986e-10	-1.31225
44382726	chr17:44382726:G:T	1.49812e-08	-2.81986e-10	-0.119043	2.87028e-06	-2.81986e-10	-0.232711
44382729	chr17:44382729:T:C	4.36572e-07	3.94307	-0.689954	5.96616e-06	1.41419	-0.915207
44382806	chr17:44382806:C:T	5.76212e-09	-2.81986e-10	-1.07453	1.17611e-06	-2.81986e-10	-1.12491
44382890	chr17:44382890:C:A	2.67853e-07	3.72733	-0.962732	5.87326e-06	1.62593	-1.14264
44382953	chr17:44382953:C:T	5.46598e-09	-2.81986e-10	-1.1273	1.23748e-06	-2.81986e-10	-1.07404
44384298	chr17:44384298:TG:T	7.33632e-09	-2.81986e-10	-0.833001	1.70462e-06	-2.81986e-10	-0.75378
44384738	chr17:44384738:G:C	4.81534e-07	3.35114	-3.22959e-10	8.48882e-06	0.85163	-3.22959e-10
44385391	chr17:44385391:C:A	7.78976e-09	-2.81986e-10	-0.773029	1.49566e-06	-2.81986e-10	-0.884551
44385469	chr17:44385469:C:T	7.57396e-09	-2.81986e-10	-0.801122	1.52818e-06	-2.81986e-10	-0.863044
44386969	chr17:44386969:T:A	4.80746e-06	6.90997	-1.25789	3.20762e-07	-1.10971	-1.31447
44387547	chr17:44387547:T:C	1.04837e-05	7.51152	-1.07978	3.97336e-07	-0.927884	-1.28221
44387967	chr17:44387967:A:C	5.45125e-09	-2.81986e-10	-1.12999	1.20598e-06	-2.81986e-10	-1.09982
44388672	chr17:44388672:C:T	6.29467e-09	-2.81986e-10	-0.986136	1.43818e-06	-2.81986e-10	-0.923738
44388675	chr17:44388675:C:T	7.18236e-06	7.02122	-0.967676	3.49272e-07	-1.1049	-1.23413
44388820	chr17:44388820:T:C	4.53071e-09	-2.81986e-10	-1.31496	9.73072e-07	-2.81986e-10	-1.31442
44389113	chr17:44389113:CA:C	6.28377e-09	-2.81986e-10	-0.987868	1.43549e-06	-2.81986e-10	-0.925616
44389891	chr17:44389891:C:T	4.63492e-09	-2.81986e-10	-1.29222	9.86333e-07	-2.81986e-10	-1.30088
44390359	chr17:44390359:G:A	6.78143e-09	-2.81986e-10	-0.91165	1.50516e-06	-2.81986e-10	-0.878219
44390743	chr17:44390743:T:C	5.65446e-09	-2.81986e-10	-1.09339	1.28454e-06	-2.81986e-10	-1.03672
44390771	chr17:44390771:G:A	2.93276e-09	-1.7499	-3.22959e-10	4.84345e-07	-2.01208	-3.22959e-10
44390822	chr17:44390822:C:T	5.46031e-09	-2.81986e-10	-1.12833	1.20812e-06	-2.81986e-10	-1.09805
44390985	chr17:44390985:A:G	7.39562e-09	-2.81986e-10	-0.82495	1.36876e-06	-2.81986e-10	-0.973214
44390998	chr17:44390998:C:T	8.60756e-09	-2.81986e-10	-0.673198	1.73475e-06	-2.81986e-10	-0.736255
44391157	chr17:44391157:G:A	5.75039e-09	-2.81986e-10	-1.07657	1.25997e-06	-2.81986e-10	-1.05603
44392597	chr17:44392597:T:C	5.2867e-09	-2.81986e-10	-1.16064	1.04173e-06	-2.81986e-10	-1.24623
44392598	chr17:44392598:G:A	5.36453e-09	-2.81986e-10	-1.14603	1.05201e-06	-2.81986e-10	-1.23641
44392642	chr17:44392642:A:G	5.44111e-09	-2.81986e-10	-1.13186	1.20361e-06	-2.81986e-10	-1.10179
44392644	chr17:44392644:GAATT:G	5.46417e-09	-2.81986e-10	-1.12763	1.20906e-06	-2.81986e-10	-1.09728
44392694	chr17:44392694:A:G	3.44472e-09	-1.589	-3.22959e-10	5.61991e-07	-1.86339	-3.22959e-10
44393680	chr17:44393680:C:T	1.46751e-08	-2.81986e-10	-0.139688	2.63776e-06	-2.81986e-10	-0.317188
44393702	chr17:44393702:G:A	5.96224e-09	-2.81986e-10	-1.04039	1.16837e-06	-2.81986e-10	-1.13151
44393894	chr17:44393894:C:T	6.11689e-09	-2.81986e-10	-1.01478	1.17204e-06	-2.81986e-10	-1.12838
44394009	chr17:44394009:G:A	1.77584e-09	-0.976102	-1.27546	1.48974e-07	-1.96634	-1.22476
44394103	chr17:44394103:T:G	5.66851e-09	-2.81986e-10	-1.09091	1.15918e-06	-2.81986e-10	-1.1394
44394108	chr17:44394108:A:G	2.81174e-08	1.82071	-1.31017	1.38495e-07	-1.963	-1.30105
44394676	chr17:44394676:C:T	6.76864e-09	-2.81986e-10	-0.913538	1.601e-06	-2.81986e-10	-0.816494
44394677	chr17:44394677:T:G	1.86232e-05	7.4033	-0.396972	5.6682e-07	-0.977848	-0.876985
44394850	chr17:44394850:C:T	4.85283e-09	-2.81986e-10	-1.24628	1.08823e-06	-2.81986e-10	-1.20256
44395220	chr17:44395220:C:T	1.16529e-05	7.52663	-0.989154	4.08574e-07	-0.938445	-1.24376
44395858	chr17:44395858:T:C	6.41026e-09	-2.81986e-10	-0.967939	1.46765e-06	-2.81986e-10	-0.903457
44396604	chr17:44396604:T:C	4.62949e-09	-2.81986e-10	-1.29339	1.00698e-06	-2.81986e-10	-1.28016
44397244	chr17:44397244:G:A	8.4172e-09	-2.81986e-10	-0.695561	1.69885e-06	-2.81986e-10	-0.757165
44398189	chr17:44398189:C:T	3.75635e-09	-1.50239	-3.22959e-10	5.16704e-07	-1.94741	-3.22959e-10
44398594	chr17:44398594:A:C	6.50671e-09	-0.953004	-3.22959e-10	4.89412e-07	-2.00167	-3.22959e-10
44399914	chr17:44399914:T:C	5.57477e-09	-2.81986e-10	-1.10759	1.28643e-06	-2.81986e-10	-1.03525
44400017	chr17:44400017:T:C	7.59938e-09	-0.797772	-3.22959e-10	3.40271e-06	-0.0625462	-3.22959e-10
44401138	chr17:44401138:T:A	4.54012e-09	-2.81986e-10	-1.31289	9.83088e-07	-2.81986e-10	-1.30418
44401903	chr17:44401903:C:T	5.03313e-09	-2.81986e-10	-1.2098	1.25338e-06	-2.81986e-10	-1.06127
44401970	chr17:44401970:C:T	5.35533e-09	-2.81986e-10	-1.14775	1.2094e-06	-2.81986e-10	-1.097
44402164	chr17:44402164:A:T	2.25107e-09	-2.01443	-3.22959e-10	6.31186e-07	-1.74727	-3.22959e-10
44402945	chr17:44402945:G:A	2.20606e-07	3.82806	-1.25752	0.000742142	6.55163	-1.22921
44403227	chr17:44403227:C:T	6.00333e-09	-2.81986e-10	-1.03352	1.19193e-06	-2.81986e-10	-1.11155
44403716	chr17:44403716:G:A	1.36667e-08	-2.81986e-10	-0.210878	2.62861e-06	-2.81986e-10	-0.320666
44403835	chr17:44403835:A:G	4.53782e-09	-2.81986e-10	-1.31339	9.75805e-07	-2.81986e-10	-1.31161
44403974	chr17:44403974:G:A	8.43894e-09	-2.81986e-10	-0.692981	1.70225e-06	-2.81986e-10	-0.755166
44404125	chr17:44404125:C:G	6.23795e-06	7.09864	-1.18607	3.42744e-07	-1.0617	-1.29619
44404273	chr17:44404273:G:T	4.65569e-09	-2.81986e-10	-1.28775	1.00826e-06	-2.81986e-10	-1.27889
44404704	chr17:44404704:T:C	3.23791e-09	-1.65091	-3.22959e-10	5.42079e-07	-1.89946	-3.22959e-10
44404923	chr17:44404923:G:A	8.53334e-08	2.93513	-1.3144	1.37526e-07	-2.01639	-1.25467
44404932	chr17:44404932:G:A	6.18652e-09	-2.81986e-10	-1.00347	1.41159e-06	-2.81986e-10	-0.942399
44405009	chr17:44405009:C:A	6.27271e-09	-2.81986e-10	-0.98963	1.19664e-06	-2.81986e-10	-1.1076
44405865	chr17:44405865:T:A	6.73743e-06	7.18859	-1.19899	3.51139e-07	-1.0327	-1.30099
44406163	chr17:44406163:T:A	2.85441e-05	7.92772	-0.494348	5.94308e-07	-0.734509	-1.07297
44406581	chr17:44406581:A:G	5.14049e-09	-2.81986e-10	-1.18869	1.06495e-06	-2.81986e-10	-1.22419
44406616	chr17:44406616:C:G	5.1287e-09	-2.81986e-10	-1.19099	1.05859e-06	-2.81986e-10	-1.23018
44407160	chr17:44407160:T:C	8.22751e-09	-2.81986e-10	-0.718355	1.61428e-06	-2.81986e-10	-0.808231
44407857	chr17:44407857:A:C	5.6245e-09	0.215156	-1.31386	2.69336e-07	-1.29161	-1.3073
44408242	chr17:44408242:GGT:G	2.8623e-05	7.91844	-0.482316	5.9634e-07	-0.738088	-1.06598
44408347	chr17:44408347:G:A	4.81661e-09	-2.81986e-10	-1.25377	1.06337e-06	-2.81986e-10	-1.22567
44409400	chr17:44409400:A:G	8.14726e-10	-1.84017	-1.19057	1.47487e-07	-1.97839	-1.22274
44410191	chr17:44410191:G:T	6.33031e-09	-2.81986e-10	-0.98049	1.20542e-06	-2.81986e-10	-1.10029
44410546	chr17:44410546:AGCT:A	6.88325e-09	-2.81986e-10	-0.896748	1.52829e-06	-2.81986e-10	-0.862969
44410617	chr17:44410617:T:G	4.77393e-09	-1.26267	-3.22959e-10	5.5918e-07	-1.8684	-3.22959e-10
44410853	chr17:44410853:T:C	5.51758e-09	-2.81986e-10	-1.1179	1.13193e-06	-2.81986e-10	-1.16319
44411658	chr17:44411658:T:C	4.64381e-09	-2.81986e-10	-1.2903	1.0053e-06	-2.81986e-10	-1.28183
44411818	chr17:44411818:G:A	5.5522e-09	-2.81986e-10	-1.11164	1.24976e-06	-2.81986e-10	-1.06417
44411983	chr17:44411983:C:T	4.58088e-09	-2.81986e-10	-1.30395	9.90214e-07	-2.81986e-10	-1.29695
44411998	chr17:44411998:C:T	2.60979e-08	1.75118	-1.31516	1.39902e-07	-1.96955	-1.28438
44412072	chr17:44412072:G:A	4.79987e-09	-1.25725	-3.22959e-10	6.09669e-07	-1.78196	-3.22959e-10
44412218	chr17:44412218:C:T	7.28182e-09	-0.840457	-3.22959e-10	4.99705e-07	-1.98086	-3.22959e-10
44412418	chr17:44412418:C:T	8.25186e-10	-1.80335	-1.21464	1.42377e-07	-1.99304	-1.24336
44412990	chr17:44412990:A:C	6.54047e-09	-2.81986e-10	-0.947829	1.44927e-06	-2.81986e-10	-0.916061
44413189	chr17:44413189:G:A	6.14202e-09	-2.81986e-10	-1.01068	1.17727e-06	-2.81986e-10	-1.12392
44413571	chr17:44413571:G:A	7.00245e-09	-2.81986e-10	-0.879578	1.41512e-06	-2.81986e-10	-0.939902
44415188	chr17:44415188:C:T	2.90546e-05	7.85563	-0.404533	6.06468e-07	-0.760398	-1.02683
44415304	chr17:44415304:T:C	6.40657e-09	-2.81986e-10	-0.968515	1.46674e-06	-2.81986e-10	-0.904075
44415492	chr17:44415492:A:G	3.1497e-05	7.93089	-0.399085	6.23546e-07	-0.735567	-1.02389
44415573	chr17:44415573:A:T	7.45247e-09	-2.81986e-10	-0.817293	1.49633e-06	-2.81986e-10	-0.884101
44415649	chr17:44415649:A:C	2.2524e-09	-2.01384	-3.22959e-10	5.41811e-07	-1.89996	-3.22959e-10
44416127	chr17:44416127:G:A	4.96805e-09	-2.81986e-10	-1.22281	1.12105e-06	-2.81986e-10	-1.17285
44416364	chr17:44416364:G:A	6.72172e-09	-2.81986e-10	-0.920494	1.49123e-06	-2.81986e-10	-0.887515
44416817	chr17:44416817:G:A	1.18146e-09	-1.38737	-1.27172	1.38885e-07	-2.01872	-1.24251
44417340	chr17:44417340:T:C	2.73475e-05	7.82267	-0.432129	5.877e-07	-0.776298	-1.04236
44417343	chr17:44417343:C:T	5.98999e-09	-2.81986e-10	-1.03575	1.15355e-06	-2.81986e-10	-1.14428
44417466	chr17:44417466:G:A	5.90553e-09	-2.81986e-10	-1.04995	1.34775e-06	-2.81986e-10	-0.988684
44418322	chr17:44418322:C:T	4.05311e-05	8.18747	-0.40348	6.86043e-07	-0.637668	-1.02627
44418627	chr17:44418627:A:G	6.486e-09	-2.81986e-10	-0.956193	1.47157e-06	-2.81986e-10	-0.900791
44419706	chr17:44419706:G:A	2.53861e-09	-1.89422	-3.22959e-10	4.81751e-07	-2.01745	-3.22959e-10
44419832	chr17:44419832:T:A	4.59303e-09	-2.81986e-10	-1.3013	1.00929e-06	-2.81986e-10	-1.27787
44420008	chr17:44420008:C:A	3.30924e-05	7.96851	-0.387294	6.3744e-07	-0.720188	-1.01723
44420369	chr17:44420369:G:A	2.07312e-05	7.56074	-0.447186	5.80045e-07	-0.922261	-0.909509
44420753	chr17:44420753:AT:A	6.99206e-09	-2.81986e-10	-0.881063	1.55339e-06	-2.81986e-10	-0.846677
44421369	chr17:44421369:T:C	9.46173e-09	-2.81986e-10	-0.578583	1.89178e-06	-2.81986e-10	-0.649601
44421434	chr17:44421434:C:T	6.66884e-09	-2.81986e-10	-0.928392	1.47904e-06	-2.81986e-10	-0.895726
44421639	chr17:44421639:C:T	3.26274e-09	-1.64327	-3.22959e-10	5.25806e-07	-1.92994	-3.22959e-10
44421724	chr17:44421724:T:C	6.3518e-09	-2.81986e-10	-0.9771	1.44224e-06	-2.81986e-10	-0.920923
44421872	chr17:44421872:G:A	5.50872e-09	-2.81986e-10	-1.11951	1.21965e-06	-2.81986e-10	-1.08856
44422710	chr17:44422710:C:T	5.66618e-09	-2.81986e-10	-1.09132	1.16897e-06	-2.81986e-10	-1.131
44422946	chr17:44422946:C:T	6.77218e-09	-2.81986e-10	-0.913015	1.50392e-06	-2.81986e-10	-0.879044
44422954	chr17:44422954:G:A	6.80258e-09	-2.81986e-10	-0.908537	1.50959e-06	-2.81986e-10	-0.875284
44423042	chr17:44423042:G:A	9.33663e-09	-2.81986e-10	-0.591893	1.75564e-06	-2.81986e-10	-0.724287
44423044	chr17:44423044:G:A	2.96773e-05	8.24892	-0.776623	4.68895e-06	1.4381	-1.18002
44423234	chr17:44423234:C:T	6.33898e-06	7.13174	-1.20311	3.44704e-07	-1.04978	-1.30241
44423742	chr17:44423742:C:G	1.3303e-08	-2.81986e-10	-0.237846	2.56263e-06	-2.81986e-10	-0.346086
44423904	chr17:44423904:T:C	6.31895e-09	-2.81986e-10	-0.982285	1.2644e-06	-2.81986e-10	-1.05252
44424324	chr17:44424324:C:A	7.44902e-06	7.29133	-1.20133	3.63192e-07	-0.998192	-1.30175
44424761	chr17:44424761:A:C	2.49727e-05	7.77706	-0.477357	6.45892e-07	-0.792662	-0.931581
44425022	chr17:44425022:AAAC:A	7.23169e-06	7.26526	-1.20487	3.5965e-07	-1.00677	-1.30298
44425511	chr17:44425511:C:T	7.56216e-09	-2.81986e-10	-0.802682	1.76174e-06	-2.81986e-10	-0.720816
44425676	chr17:44425676:G:A	5.06086e-09	-2.81986e-10	-1.2043	1.04721e-06	-2.81986e-10	-1.24099
44426239	chr17:44426239:G:C	7.00055e-09	-2.81986e-10	-0.87985	1.5554e-06	-2.81986e-10	-0.845388
44427511	chr17:44427511:A:G	8.01329e-09	-2.81986e-10	-0.744736	1.57547e-06	-2.81986e-10	-0.832565
44428872	chr17:44428872:T:A	5.52985e-09	-2.81986e-10	-1.11568	1.07636e-06	-2.81986e-10	-1.21354
44428917	chr17:44428917:G:A	6.07187e-09	-2.81986e-10	-1.02217	1.24499e-06	-2.81986e-10	-1.06799
44429029	chr17:44429029:T:C	1.0988e-05	7.5036	-1.02488	3.99285e-07	-0.945188	-1.26001
44429226	chr17:44429226:C:T	6.96809e-09	-2.81986e-10	-0.884497	1.54792e-06	-2.81986e-10	-0.850204
44429360	chr17:44429360:T:C	6.90741e-09	-2.01854	1.12529	1.83852e-06	-1.91132	1.23316
44429460	chr17:44429460:A:C	3.36205e-05	8.02745	-0.430398	6.34474e-07	-0.700676	-1.0414
44429471	chr17:44429471:A:G	4.9918e-09	-2.81986e-10	-1.21804	1.02647e-06	-2.81986e-10	-1.261
44429478	chr17:44429478:T:C	2.62077e-09	-1.86237	-3.22959e-10	5.0473e-07	-1.97085	-3.22959e-10
44429533	chr17:44429533:C:T	6.86092e-09	-2.81986e-10	-0.899997	1.52334e-06	-2.81986e-10	-0.866217
44429592	chr17:44429592:C:T	8.63223e-06	7.17124	-0.933824	3.8469e-07	-1.02561	-1.21683
44429614	chr17:44429614:A:G	1.47897e-08	-2.81986e-10	-0.131909	2.79805e-06	-2.81986e-10	-0.258196
44429713	chr17:44429713:A:C	6.48547e-09	-2.81986e-10	-0.956274	1.49081e-06	-2.81986e-10	-0.887799
44429734	chr17:44429734:C:T	1.02398e-08	-2.81986e-10	-0.49956	1.74163e-06	-2.81986e-10	-0.732295
44429942	chr17:44429942:T:C	6.09492e-09	-2.81986e-10	-1.01838	1.16929e-06	-2.81986e-10	-1.13073
44429978	chr17:44429978:A:G	3.7504e-05	8.01179	-0.305428	6.76996e-07	-0.707097	-0.970113
44430476	chr17:44430476:C:T	1.44195e-05	7.78014	-1.02964	4.3912e-07	-0.848027	-1.26208
44430542	chr17:44430542:T:C	4.89283e-09	-1.23807	-3.22959e-10	6.49505e-07	-1.71866	-3.22959e-10
44430613	chr17:44430613:A:C	6.60056e-09	-2.81986e-10	-0.938685	1.26595e-06	-2.81986e-10	-1.05129
44431573	chr17:44431573:A:ATT	8.56524e-06	7.42552	-1.19589	3.79755e-07	-0.955449	-1.2999
44432010	chr17:44432010:A:T	8.87583e-09	-2.81986e-10	-0.642507	1.67833e-06	-2.81986e-10	-0.769321
44432295	chr17:44432295:G:A	9.62075e-09	-2.81986e-10	-0.561916	1.65487e-06	-2.81986e-10	-0.783395
44432303	chr17:44432303:T:C	5.07727e-09	-2.81986e-10	-1.20106	1.15113e-06	-2.81986e-10	-1.14637
44432459	chr17:44432459:C:T	7.53414e-09	-0.806394	-3.22959e-10	5.81625e-07	-1.82905	-3.22959e-10
44432622	chr17:44432622:G:A	3.18783e-05	7.96472	-0.420874	6.2309e-07	-0.723611	-1.03657
44433821	chr17:44433821:C:T	8.31243e-09	-0.708087	-3.22959e-10	3.8813e-06	0.0690501	-3.22959e-10
44433843	chr17:44433843:A:T	6.40882e-09	-2.81986e-10	-0.968164	1.4673e-06	-2.81986e-10	-0.903694
44433848	chr17:44433848:G:C	4.94933e-09	-2.81986e-10	-1.22659	1.08423e-06	-2.81986e-10	-1.20625
44433854	chr17:44433854:G:C	1.4244e-08	-2.81986e-10	-0.169506	2.73495e-06	-2.81986e-10	-0.281004
44434150	chr17:44434150:A:G	1.15626e-05	7.49859	-0.968906	4.09701e-07	-0.945262	-1.23418
44434372	chr17:44434372:C:T	5.07122e-09	-2.81986e-10	-1.20226	1.04897e-06	-2.81986e-10	-1.23931
44436081	chr17:44436081:T:C	2.74206e-07	2.78804	-3.22959e-10	4.84335e-06	0.290487	-3.22959e-10
44436891	chr17:44436891:G:A	2.13397e-05	7.61001	-0.467523	5.37172e-07	-0.846739	-1.06182
44436986	chr17:44436986:T:C	6.41409e-09	-2.81986e-10	-0.967341	1.4686e-06	-2.81986e-10	-0.902809
44437982	chr17:44437982:C:T	5.30005e-09	-2.81986e-10	-1.15812	1.07059e-06	-2.81986e-10	-1.21891
44438730	chr17:44438730:T:C	3.77741e-09	-1.8627	0.365896	1.79832e-06	-1.13263	0.432367
44438957	chr17:44438957:G:A	4.58686e-09	-2.81986e-10	-1.30264	9.98803e-07	-2.81986e-10	-1.28832
44439351	chr17:44439351:CCTT:C	4.88405e-09	-2.81986e-10	-1.23986	1.094e-06	-2.81986e-10	-1.19728
44439714	chr17:44439714:T:C	5.63382e-09	-2.81986e-10	-1.09705	1.28088e-06	-2.81986e-10	-1.03957
44439986	chr17:44439986:T:C	6.47408e-09	0.325582	-1.28361	1.60077e-07	-1.8967	-1.22252
44440035	chr17:44440035:G:A	1.01135e-09	-1.96924	-0.845316	1.8951e-07	-1.8899	-1.06054
44440785	chr17:44440785:C:T	2.74728e-09	-1.81523	-3.22959e-10	4.99924e-07	-1.98042	-3.22959e-10
44441390	chr17:44441390:C:CT	1.31943e-05	7.6637	-1.002	4.25372e-07	-0.892041	-1.24987
44441636	chr17:44441636:A:C	5.73704e-09	-2.81986e-10	-1.0789	1.18225e-06	-2.81986e-10	-1.1197
44441707	chr17:44441707:C:T	6.88722e-09	-2.81986e-10	-0.89617	1.59373e-06	-2.81986e-10	-0.821042
44442180	chr17:44442180:G:A	8.28799e-10	-1.95003	-1.06359	1.80142e-07	-1.82401	-1.17712
44442248	chr17:44442248:C:T	2.24407e-09	-2.01755	-3.22959e-10	5.41219e-07	-1.90105	-3.22959e-10
44442344	chr17:44442344:ATGC:A	6.28995e-09	-2.81986e-10	-0.986885	1.19896e-06	-2.81986e-10	-1.10566
44442859	chr17:44442859:C:G	7.56162e-09	-2.81986e-10	-0.802753	1.7616e-06	-2.81986e-10	-0.720897
44443110	chr17:44443110:A:G	6.11474e-09	-2.81986e-10	-1.01514	1.17234e-06	-2.81986e-10	-1.12812
44443291	chr17:44443291:T:C	6.98671e-09	-2.81986e-10	-0.881828	1.55222e-06	-2.81986e-10	-0.847433
44443626	chr17:44443626:C:T	4.56941e-09	-2.81986e-10	-1.30645	9.72397e-07	-2.81986e-10	-1.31511
44443667	chr17:44443667:T:C	9.26888e-09	-2.81986e-10	-0.599176	1.60414e-06	-2.81986e-10	-0.81453
44444239	chr17:44444239:T:C	9.05656e-07	5.24039	-1.25756	2.08251e-07	-1.54103	-1.31511
44444456	chr17:44444456:A:G	1.43903e-08	-2.81986e-10	-0.159281	2.76156e-06	-2.81986e-10	-0.271324
44444782	chr17:44444782:GA:G	6.67781e-09	-2.81986e-10	-0.927049	1.26925e-06	-2.81986e-10	-1.04869
44444810	chr17:44444810:T:C	7.04005e-09	-2.81986e-10	-0.874223	1.56451e-06	-2.81986e-10	-0.839545
44444862	chr17:44444862:G:A	2.89416e-05	7.88061	-0.433408	6.08164e-07	-0.741617	-1.04281
44445518	chr17:44445518:C:T	4.54555e-09	-2.81986e-10	-1.31169	9.79243e-07	-2.81986e-10	-1.30809
44445539	chr17:44445539:C:T	8.80409e-09	-0.650622	-3.22959e-10	6.44537e-07	-1.72634	-3.22959e-10
44446036	chr17:44446036:C:T	4.70265e-09	-2.81986e-10	-1.27771	1.02114e-06	-2.81986e-10	-1.2662
44446090	chr17:44446090:C:T	2.2824e-09	-2.00061	-3.22959e-10	4.95061e-07	-1.99019	-3.22959e-10
44446191	chr17:44446191:C:T	6.99976e-09	-2.81986e-10	-0.879963	1.55526e-06	-2.81986e-10	-0.845478
44446260	chr17:44446260:G:A	2.12391e-07	3.83765	-1.30506	0.000673332	6.53612	-1.311
44447074	chr17:44447074:G:C	1.50339e-08	-2.81986e-10	-0.115528	4.1646e-06	-2.81986e-10	0.139502
44447101	chr17:44447101:G:A	2.24849e-09	-2.01558	-3.22959e-10	5.58074e-07	-1.87038	-3.22959e-10
44447662	chr17:44447662:A:C	6.33995e-09	-2.81986e-10	-0.978967	1.21565e-06	-2.81986e-10	-1.09184
44447993	chr17:44447993:G:A	1.1574e-08	-2.81986e-10	-0.377075	1.93433e-06	-2.81986e-10	-0.627359
44448104	chr17:44448104:C:T	6.89723e-09	-2.81986e-10	-0.894718	1.5316e-06	-2.81986e-10	-0.860809
44448292	chr17:44448292:T:C	6.11869e-09	-2.81986e-10	-1.01449	1.17295e-06	-2.81986e-10	-1.1276
44448718	chr17:44448718:C:G	5.56163e-09	-2.81986e-10	-1.10995	1.1398e-06	-2.81986e-10	-1.15627
44448767	chr17:44448767:C:T	1.86211e-07	3.19646	-0.795418	3.00632e-06	0.73585	-0.922253
44449047	chr17:44449047:G:A	7.80337e-09	-2.81986e-10	-0.771283	1.56227e-06	-2.81986e-10	-0.840976
44449060	chr17:44449060:T:G	1.65294e-05	7.44724	-0.560187	4.83397e-07	-0.902692	-1.11135
44449272	chr17:44449272:T:C	3.64669e-09	-0.236033	-1.29598	2.10233e-07	-1.56805	-1.27861
44449554	chr17:44449554:T:C	7.69764e-09	-2.81986e-10	-0.784924	1.54322e-06	-2.81986e-10	-0.853246
44450560	chr17:44450560:T:C	8.67582e-09	-2.81986e-10	-0.665298	1.73399e-06	-2.81986e-10	-0.736695
44450826	chr17:44450826:T:C	6.88812e-09	-2.81986e-10	-0.89604	1.58685e-06	-2.81986e-10	-0.825368
44451368	chr17:44451368:C:T	2.26447e-09	-2.0085	-3.22959e-10	1.10009e-06	-1.19173	-3.22959e-10
44451719	chr17:44451719:T:C	6.52745e-09	-2.81986e-10	-0.949822	1.23361e-06	-2.81986e-10	-1.07718
44451923	chr17:44451923:T:G	1.41988e-08	-2.81986e-10	-0.172683	3.16929e-06	-2.81986e-10	-0.133611
44451971	chr17:44451971:G:A	1.34345e-08	-2.81986e-10	-0.228016	2.43256e-06	-2.81986e-10	-0.398177
44452733	chr17:44452733:T:C	5.17276e-09	-2.81986e-10	-1.18243	1.09322e-06	-2.81986e-10	-1.19799
44453541	chr17:44453541:G:A	5.17163e-09	-2.81986e-10	-1.18265	1.05469e-06	-2.81986e-10	-1.23388
44455118	chr17:44455118:G:A	6.24969e-09	-2.81986e-10	-0.993306	1.38178e-06	-2.81986e-10	-0.963746
44455128	chr17:44455128:T:G	3.17577e-09	-1.67029	-3.22959e-10	7.98072e-07	-1.51268	-3.22959e-10
44455192	chr17:44455192:T:C	5.45028e-09	-2.81986e-10	-1.13017	1.20536e-06	-2.81986e-10	-1.10034
44455393	chr17:44455393:C:T	6.83344e-06	7.2067	-1.20296	3.74324e-07	-0.967681	-1.30207
44455943	chr17:44455943:C:T	1.5241e-08	-2.81986e-10	-0.101847	3.41642e-06	-2.81986e-10	-0.0585262
44456036	chr17:44456036:A:G	3.17267e-05	8.00689	-0.467811	6.5377e-07	-0.651239	-1.06088
44456850	chr17:44456850:G:C	9.08119e-09	-2.81986e-10	-0.619633	2.12356e-06	-2.81986e-10	-0.534025
44457883	chr17:44457883:C:A	1.41662e-08	-2.81986e-10	-0.174982	2.55287e-06	-2.81986e-10	-0.3499
44457898	chr17:44457898:G:A	8.17523e-09	-2.81986e-10	-0.72473	1.63058e-06	-2.81986e-10	-0.798186
44458007	chr17:44458007:C:T	6.49984e-09	-2.81986e-10	-0.954061	1.4896e-06	-2.81986e-10	-0.888613
44458128	chr17:44458128:G:A	2.34457e-09	-1.97374	-3.22959e-10	5.42147e-07	-1.89934	-3.22959e-10
44458133	chr17:44458133:C:T	4.65202e-09	-1.28854	-3.22959e-10	1.84484e-06	-0.674725	-3.22959e-10
44458177	chr17:44458177:G:A	8.69128e-09	-2.81986e-10	-0.663518	1.83155e-06	-2.81986e-10	-0.681956
44458647	chr17:44458647:A:G	5.53602e-09	-2.81986e-10	-1.11456	1.13522e-06	-2.81986e-10	-1.1603
44458699	chr17:44458699:A:T	4.54551e-09	-2.81986e-10	-1.3117	9.79958e-07	-2.81986e-10	-1.30737
44458779	chr17:44458779:C:T	3.24209e-05	8.00023	-0.43951	6.66607e-07	-0.64715	-1.04552
44459640	chr17:44459640:G:T	4.81768e-09	-2.81986e-10	-1.25355	1.04773e-06	-2.81986e-10	-1.24049
44460685	chr17:44460685:C:A	3.78433e-05	8.14077	-0.425401	7.08295e-07	-0.594375	-1.03764
44461322	chr17:44461322:T:C	1.94365e-05	7.89761	-0.84854	5.32079e-07	-0.747427	-1.17066
44462201	chr17:44462201:C:A	3.63681e-05	8.13044	-0.454829	6.9387e-07	-0.598641	-1.05395
44462347	chr17:44462347:C:T	5.3173e-09	-2.81986e-10	-1.15487	1.04733e-06	-2.81986e-10	-1.24088
44462496	chr17:44462496:G:A	6.50138e-09	-2.81986e-10	-0.953825	1.48997e-06	-2.81986e-10	-0.888364
44462749	chr17:44462749:G:A	6.69662e-09	-2.81986e-10	-0.924235	1.53796e-06	-2.81986e-10	-0.85666
44462798	chr17:44462798:C:T	4.54095e-09	-2.81986e-10	-1.3127	9.77824e-07	-2.81986e-10	-1.30954
44462968	chr17:44462968:G:A	5.9039e-09	-2.81986e-10	-1.05023	1.32219e-06	-2.81986e-10	-1.00783
44463029	chr17:44463029:A:G	4.8636e-09	-2.81986e-10	-1.24406	1.06356e-06	-2.81986e-10	-1.2255
44463116	chr17:44463116:T:C	3.1645e-05	7.9972	-0.460697	6.56224e-07	-0.651138	-1.05723
44463351	chr17:44463351:C:T	6.27307e-09	-2.81986e-10	-0.989572	1.43298e-06	-2.81986e-10	-0.927361
44463763	chr17:44463763:A:T	4.23884e-05	8.2328	-0.404005	7.40021e-07	-0.56254	-1.02566
44463788	chr17:44463788:T:C	2.52614e-09	-1.89914	-3.22959e-10	4.81837e-07	-2.01727	-3.22959e-10
44465996	chr17:44465996:T:C	5.39366e-09	-2.81986e-10	-1.14061	1.1182e-06	-2.81986e-10	-1.1754
44466337	chr17:44466337:C:T	3.14756e-05	7.97945	-0.44832	6.5788e-07	-0.65532	-1.05053
44468856	chr17:44468856:T:C	5.6182e-09	-2.81986e-10	-1.09983	1.16003e-06	-2.81986e-10	-1.13867
44468987	chr17:44468987:T:C	4.70581e-09	-2.81986e-10	-1.27704	1.03105e-06	-2.81986e-10	-1.25654
44469506	chr17:44469506:C:T	1.25648e-05	7.62234	-1.00952	4.43397e-07	-0.847726	-1.25268
44469587	chr17:44469587:C:T	4.96294e-09	-2.01332	0.789484	1.21636e-06	-1.9679	0.876647
44469615	chr17:44469615:A:G	6.528e-09	-2.81986e-10	-0.949738	1.44655e-06	-2.81986e-10	-0.91794
44470040	chr17:44470040:G:A	3.56805e-07	3.05135	-3.22959e-10	6.9522e-06	0.651939	-3.22959e-10
44470075	chr17:44470075:C:T	1.21418e-06	-2.81986e-10	4.27599	0.000361363	-2.81986e-10	4.60276
44470102	chr17:44470102:C:T	1.81087e-07	3.1325	-0.759357	3.15323e-06	0.702334	-0.841025
44470320	chr17:44470320:C:A	7.11189e-06	7.24523	-1.20154	3.77405e-07	-0.959904	-1.30165
44470613	chr17:44470613:C:T	1.23143e-05	7.6496	-1.05692	4.39975e-07	-0.834924	-1.27323
44470813	chr17:44470813:T:C	5.60886e-09	-2.81986e-10	-1.10149	1.22781e-06	-2.81986e-10	-1.08189
44470844	chr17:44470844:C:T	6.04224e-09	-2.81986e-10	-1.02706	1.3639e-06	-2.81986e-10	-0.976772
44471352	chr17:44471352:C:G	2.67316e-09	-1.84258	-3.22959e-10	4.83831e-07	-2.01314	-3.22959e-10
44471645	chr17:44471645:C:T	3.7047e-09	-1.51624	-3.22959e-10	5.44029e-07	-1.89587	-3.22959e-10
44472144	chr17:44472144:A:G	4.73793e-09	-2.81986e-10	-1.27024	1.03969e-06	-2.81986e-10	-1.2482
44472213	chr17:44472213:T:C	6.07079e-09	-2.81986e-10	-1.02235	1.16571e-06	-2.81986e-10	-1.13379
44472380	chr17:44472380:G:A	1.32037e-08	-2.81986e-10	-0.245343	2.544e-06	-2.81986e-10	-0.353382
44472424	chr17:44472424:T:G	8.25187e-09	-2.81986e-10	-0.715398	1.66633e-06	-2.81986e-10	-0.776498
44472512	chr17:44472512:C:T	1.21773e-07	3.29172	-1.3154	1.34569e-07	-2.01608	-1.27672
44472624	chr17:44472624:G:A	3.71757e-05	8.16373	-0.466157	6.95663e-07	-0.58975	-1.06026
44472630	chr17:44472630:C:A	6.99776e-09	-2.81986e-10	-0.880248	1.6137e-06	-2.81986e-10	-0.808589
44473106	chr17:44473106:A:C	1.28678e-09	-1.36684	-1.20685	1.5024e-07	-2.01777	-1.16487
44473229	chr17:44473229:G:A	6.15156e-09	-2.81986e-10	-1.00913	1.17834e-06	-2.81986e-10	-1.12301
44474181	chr17:44474181:G:A	2.71988e-05	7.98862	-0.603527	6.04109e-07	-0.656	-1.13512
44475321	chr17:44475321:AGT:A	4.54041e-09	-2.81986e-10	-1.31282	9.78346e-07	-2.81986e-10	-1.30901
44475464	chr17:44475464:C:T	6.28832e-06	7.05706	-1.13645	3.65128e-07	-1.02043	-1.27419
44475787	chr17:44475787:A:C	1.6197e-07	3.09989	-0.838323	2.73486e-06	0.676681	-0.957721
44476299	chr17:44476299:G:A	7.17482e-06	7.29885	-1.24636	3.80315e-07	-0.940395	-1.31348
44477232	chr17:44477232:T:C	1.61893e-05	7.67306	-0.806794	5.01503e-07	-0.827379	-1.14989
44477307	chr17:44477307:T:G	7.63881e-06	7.36418	-1.24902	3.88959e-07	-0.917519	-1.31388
44477522	chr17:44477522:G:C	8.37801e-06	7.27539	-1.06786	3.96592e-07	-0.905676	-1.30629
44477839	chr17:44477839:T:G	6.38945e-09	-2.81986e-10	-0.971191	1.4625e-06	-2.81986e-10	-0.906974
44478117	chr17:44478117:A:G	0.000369407	10.4697	-0.475866	7.14044e-07	-0.550744	-1.07319
44478270	chr17:44478270:G:A	6.66897e-09	-2.81986e-10	-0.928373	1.47899e-06	-2.81986e-10	-0.895763
44478390	chr17:44478390:CT:C	5.60828e-09	-2.81986e-10	-1.10159	1.22768e-06	-2.81986e-10	-1.08199
44478419	chr17:44478419:G:A	5.99514e-05	9.32033	-1.14488	3.91959e-07	-0.94358	-1.28014
44478532	chr17:44478532:C:T	4.76609e-09	-2.81986e-10	-1.26431	1.04318e-06	-2.81986e-10	-1.24484
44478573	chr17:44478573:G:A	9.71507e-09	-2.81986e-10	-0.55216	2.28024e-06	-2.81986e-10	-0.46284
44478808	chr17:44478808:T:C	4.53697e-09	-2.81986e-10	-1.31358	9.72429e-07	-2.81986e-10	-1.31508
44479570	chr17:44479570:A:G	5.75004e-09	-2.81986e-10	-1.07663	1.18472e-06	-2.81986e-10	-1.11761
44479823	chr17:44479823:C:T	6.96078e-09	-2.81986e-10	-0.885548	1.54814e-06	-2.81986e-10	-0.850065
44480190	chr17:44480190:G:A	8.89473e-09	-2.81986e-10	-0.640379	1.63682e-06	-2.81986e-10	-0.794366
44480244	chr17:44480244:G:C	6.13002e-09	-2.81986e-10	-1.01264	1.17464e-06	-2.81986e-10	-1.12616
44480299	chr17:44480299:C:T	4.58006e-09	-2.81986e-10	-1.30413	9.78235e-07	-2.81986e-10	-1.30912
44480675	chr17:44480675:G:A	7.14081e-09	-2.81986e-10	-0.860012	1.46295e-06	-2.81986e-10	-0.906668
44480890	chr17:44480890:A:G	8.48116e-10	-1.7795	-1.21107	1.41752e-07	-2.00031	-1.24048
44480984	chr17:44480984:C:T	6.12269e-09	-2.81986e-10	-1.01384	1.17357e-06	-2.81986e-10	-1.12707
44481186	chr17:44481186:C:T	4.70352e-09	-2.81986e-10	-1.27753	1.03043e-06	-2.81986e-10	-1.25715
44481387	chr17:44481387:G:A	1.30306e-08	-2.81986e-10	-0.258539	2.51207e-06	-2.81986e-10	-0.366014
44482145	chr17:44482145:C:T	1.01771e-09	-1.50327	-1.30501	1.73172e-07	-1.73967	-1.30092
44482443	chr17:44482443:G:A	8.48442e-09	-2.81986e-10	-0.687607	1.71135e-06	-2.81986e-10	-0.749839
44482841	chr17:44482841:G:A	1.06148e-07	3.08556	-1.24656	1.60182e-07	-2.01875	-1.09982
44482984	chr17:44482984:G:A	5.01387e-09	-2.81986e-10	-1.21363	1.02958e-06	-2.81986e-10	-1.25797
44483539	chr17:44483539:G:A	3.23338e-06	6.41396	-1.15851	2.94152e-07	-1.22618	-1.2846
44483641	chr17:44483641:CTTTA:C	6.11265e-09	-2.81986e-10	-1.01548	1.17195e-06	-2.81986e-10	-1.12845
44483729	chr17:44483729:C:G	4.66452e-09	-2.81986e-10	-1.28585	1.01964e-06	-2.81986e-10	-1.26767
44483902	chr17:44483902:C:T	6.11842e-10	-2.01519	-1.30193	1.65933e-07	-1.77049	-1.3128
44483961	chr17:44483961:C:T	1.09615e-09	-1.4211	-1.31293	1.61934e-07	-1.79226	-1.31542
44483967	chr17:44483967:G:A	4.53021e-09	-2.81986e-10	-1.31507	9.80972e-07	-2.81986e-10	-1.30633
44484174	chr17:44484174:G:A	3.28791e-09	-1.63559	-3.22959e-10	5.46973e-07	-1.89048	-3.22959e-10
44484748	chr17:44484748:TA:T	4.54316e-09	-2.81986e-10	-1.31222	9.72093e-07	-2.81986e-10	-1.31542
44485264	chr17:44485264:C:T	1.31182e-05	7.64002	-0.984103	4.52831e-07	-0.838618	-1.24074
44486194	chr17:44486194:T:A	1.50698e-08	-2.81986e-10	-0.113145	4.1754e-06	-2.81986e-10	0.14209
44487028	chr17:44487028:T:C	1.30342e-08	-2.81986e-10	-0.258263	2.51278e-06	-2.81986e-10	-0.365728
44487722	chr17:44487722:G:A	6.18652e-09	-2.81986e-10	-1.00347	1.40827e-06	-2.81986e-10	-0.944754
44487961	chr17:44487961:T:C	3.82779e-05	8.09104	-0.364249	7.21393e-07	-0.610614	-1.00308
44488156	chr17:44488156:CT:C	5.61675e-09	-2.81986e-10	-1.10009	1.22975e-06	-2.81986e-10	-1.08031
44488288	chr17:44488288:G:A	1.69945e-08	0.00705416	-3.22959e-10	5.08221e-07	-1.96396	-3.22959e-10
44488517	chr17:44488517:G:A	5.5302e-09	-2.81986e-10	-1.11561	1.24338e-06	-2.81986e-10	-1.06928
44488526	chr17:44488526:A:G	4.53865e-09	-2.81986e-10	-1.31321	9.82539e-07	-2.81986e-10	-1.30473
44488609	chr17:44488609:G:C	9.47817e-09	-0.576847	-3.22959e-10	4.9473e-07	-1.99086	-3.22959e-10
44488648	chr17:44488648:G:A	6.04641e-09	-2.81986e-10	-1.02637	1.16198e-06	-2.81986e-10	-1.13699
44488851	chr17:44488851:C:A	5.38158e-09	-2.81986e-10	-1.14286	1.11596e-06	-2.81986e-10	-1.17741
44489263	chr17:44489263:T:C	7.94689e-09	-2.81986e-10	-0.753058	1.85858e-06	-2.81986e-10	-0.667309
44489389	chr17:44489389:G:T	1.24089e-08	-2.81986e-10	-0.307422	2.39747e-06	-2.81986e-10	-0.412704
44489504	chr17:44489504:C:T	5.15896e-09	-2.81986e-10	-1.1851	1.17311e-06	-2.81986e-10	-1.12746
44489708	chr17:44489708:AC:A	1.49061e-08	-2.81986e-10	-0.124069	2.67627e-06	-2.81986e-10	-0.302696
44489753	chr17:44489753:T:C	8.73048e-09	-0.659018	-3.22959e-10	4.89746e-07	-2.00099	-3.22959e-10
44489955	chr17:44489955:G:GAA	6.41052e-09	-2.81986e-10	-0.967899	1.46772e-06	-2.81986e-10	-0.903408
44489982	chr17:44489982:A:G	3.63245e-09	-1.13933	-0.396606	2.91698e-07	-2.00152	-0.517633
44490080	chr17:44490080:T:C	5.77623e-09	-2.81986e-10	-1.07209	1.18965e-06	-2.81986e-10	-1.11346
44490085	chr17:44490085:C:T	4.70608e-09	-2.81986e-10	-1.27698	1.03102e-06	-2.81986e-10	-1.25657
44490100	chr17:44490100:C:T	3.8858e-05	8.1991	-0.457266	7.1099e-07	-0.57303	-1.05519
44490504	chr17:44490504:T:G	1.32595e-08	-2.81986e-10	-0.241123	2.96523e-06	-2.81986e-10	-0.200165
44490645	chr17:44490645:T:C	8.04135e-06	7.34599	-1.17947	4.00157e-07	-0.908373	-1.29464
44491761	chr17:44491761:G:C	5.84591e-09	-2.81986e-10	-1.0601	1.20271e-06	-2.81986e-10	-1.10254
44491873	chr17:44491873:A:G	6.68085e-09	-2.81986e-10	-0.926594	1.48132e-06	-2.81986e-10	-0.894184
44492233	chr17:44492233:G:A	5.875e-09	-2.81986e-10	-1.05513	1.34471e-06	-2.81986e-10	-0.99094
44492496	chr17:44492496:T:C	5.61562e-09	-2.81986e-10	-1.10029	1.15955e-06	-2.81986e-10	-1.13909
44492598	chr17:44492598:A:G	5.53136e-09	-2.81986e-10	-1.1154	1.07671e-06	-2.81986e-10	-1.21321
44492615	chr17:44492615:A:G	6.30371e-09	-2.81986e-10	-0.984699	1.44124e-06	-2.81986e-10	-0.921612
44492773	chr17:44492773:G:A	5.0105e-09	-2.81986e-10	-1.2143	1.01132e-06	-2.81986e-10	-1.27586
44492860	chr17:44492860:C:T	8.51764e-09	-2.81986e-10	-0.6837	1.71796e-06	-2.81986e-10	-0.74598
44492930	chr17:44492930:T:C	2.31676e-09	-1.98567	-3.22959e-10	5.96817e-07	-1.80326	-3.22959e-10
44492978	chr17:44492978:G:T	7.57196e-08	2.69085	-1.18965	1.8054e-07	-2.0115	-0.987425
44493342	chr17:44493342:C:T	6.64485e-09	-2.81986e-10	-0.931996	1.47307e-06	-2.81986e-10	-0.899773
44493354	chr17:44493354:C:G	1.5612e-08	-0.0777995	-3.22959e-10	5.03446e-07	-1.9734	-3.22959e-10
44493736	chr17:44493736:G:A	3.39017e-05	7.98739	-0.382004	6.84445e-07	-0.653137	-1.01313
44493983	chr17:44493983:G:A	6.68085e-09	-2.81986e-10	-0.926594	1.48132e-06	-2.81986e-10	-0.894184
44494045	chr17:44494045:G:A	1.37459e-08	-2.81986e-10	-0.205098	3.77118e-06	-2.81986e-10	0.0402681
44494553	chr17:44494553:T:C	5.07409e-09	-2.81986e-10	-1.20169	1.04955e-06	-2.81986e-10	-1.23876
44494603	chr17:44494603:A:G	6.69115e-09	-2.81986e-10	-0.925052	1.48371e-06	-2.81986e-10	-0.892574
44494777	chr17:44494777:T:C	6.68034e-09	-2.81986e-10	-0.926669	1.48121e-06	-2.81986e-10	-0.89426
44495108	chr17:44495108:G:A	8.07308e-09	-2.81986e-10	-0.737303	1.58644e-06	-2.81986e-10	-0.825625
44495562	chr17:44495562:C:T	5.72299e-09	-2.81986e-10	-1.08135	1.17977e-06	-2.81986e-10	-1.1218
44495598	chr17:44495598:C:T	1.31933e-08	-2.81986e-10	-0.246127	2.54205e-06	-2.81986e-10	-0.354148
44495872	chr17:44495872:T:C	5.68366e-09	-2.81986e-10	-1.08824	1.17228e-06	-2.81986e-10	-1.12817
44495955	chr17:44495955:C:A	8.4625e-09	-2.81986e-10	-0.690193	1.70736e-06	-2.81986e-10	-0.752169
44496089	chr17:44496089:G:A	7.61076e-09	-2.81986e-10	-0.796275	1.68963e-06	-2.81986e-10	-0.762613
44496159	chr17:44496159:C:T	5.54334e-09	-2.81986e-10	-1.11324	1.2564e-06	-2.81986e-10	-1.05887
44496393	chr17:44496393:G:A	7.12675e-09	-0.861983	-3.22959e-10	3.19555e-06	-0.12536	-3.22959e-10
44496871	chr17:44496871:G:A	4.53016e-09	-2.81986e-10	-1.31508	9.73643e-07	-2.81986e-10	-1.31383
44497073	chr17:44497073:A:AT	4.68845e-09	-2.81986e-10	-1.28074	1.04028e-06	-2.81986e-10	-1.24763
44497208	chr17:44497208:A:G	6.73023e-09	-2.81986e-10	-0.919229	1.26876e-06	-2.81986e-10	-1.04908
44497530	chr17:44497530:A:G	2.52097e-05	7.99976	-0.690609	5.87346e-07	-0.642906	-1.17635
44497534	chr17:44497534:G:A	6.18062e-09	-2.81986e-10	-1.00442	1.41012e-06	-2.81986e-10	-0.943444
44497777	chr17:44497777:A:G	9.10544e-09	-2.81986e-10	-0.616966	1.71621e-06	-2.81986e-10	-0.747002
44497853	chr17:44497853:T:C	2.02892e-09	-1.51617	-0.602167	9.39965e-07	-0.781765	-0.567267
44498286	chr17:44498286:T:C	8.71007e-09	-2.81986e-10	-0.661359	1.69759e-06	-2.81986e-10	-0.757912
44499066	chr17:44499066:T:C	1.25429e-08	-0.296685	-3.22959e-10	6.33348e-07	-1.74385	-3.22959e-10
44500486	chr17:44500486:T:G	1.32231e-08	-2.81986e-10	-0.243876	2.54754e-06	-2.81986e-10	-0.351991
44501514	chr17:44501514:G:A	1.21056e-05	7.58302	-1.00744	4.37725e-07	-0.861547	-1.25174
44502025	chr17:44502025:A:C	5.55898e-09	-2.81986e-10	-1.11042	1.15528e-06	-2.81986e-10	-1.14277
44502510	chr17:44502510:C:T	9.68591e-09	-2.81986e-10	-0.555166	1.65042e-06	-2.81986e-10	-0.786087
44502636	chr17:44502636:T:C	2.18906e-07	3.82626	-1.26346	0.000896285	6.74975	-1.23861
44502693	chr17:44502693:T:C	9.18315e-08	3.00912	-1.315	1.33429e-07	-2.01867	-1.28264
44502750	chr17:44502750:T:C	5.07096e-09	-2.81986e-10	-1.20231	1.12995e-06	-2.81986e-10	-1.16495
44502794	chr17:44502794:T:C	8.65714e-10	-1.75545	-1.21459	1.40466e-07	-2.00659	-1.24331
44502996	chr17:44502996:G:A	6.54347e-09	-2.81986e-10	-0.947371	1.44942e-06	-2.81986e-10	-0.915953
44503059	chr17:44503059:C:A	4.7866e-09	-2.81986e-10	-1.26002	1.07053e-06	-2.81986e-10	-1.21897
44503768	chr17:44503768:T:G	9.61204e-09	-2.81986e-10	-0.562822	1.63925e-06	-2.81986e-10	-0.792878
44504768	chr17:44504768:C:T	3.30056e-09	-1.63175	-3.22959e-10	4.81117e-07	-2.01876	-3.22959e-10
44505131	chr17:44505131:C:T	5.97833e-09	-2.81986e-10	-1.0377	1.15092e-06	-2.81986e-10	-1.14656
44505209	chr17:44505209:T:C	2.48651e-05	7.99593	-0.700543	5.96405e-07	-0.634009	-1.16995
44505507	chr17:44505507:C:T	1.32443e-08	-1.33299	1.09072	2.36894e-06	-1.22832	0.803649
44505860	chr17:44505860:C:G	2.72522e-08	-2.81986e-10	0.479295	3.96038e-06	-2.81986e-10	0.0892207
44505868	chr17:44505868:G:A	1.86355e-05	7.70109	-0.694106	5.37412e-07	-0.741281	-1.16683
44506093	chr17:44506093:G:A	5.71945e-09	-2.81986e-10	-1.08197	1.17898e-06	-2.81986e-10	-1.12247
44506283	chr17:44506283:G:A	7.49945e-08	2.80638	-1.31481	1.37024e-07	-2.01599	-1.25873
44506465	chr17:44506465:T:C	5.84524e-09	-2.81986e-10	-1.06021	1.13125e-06	-2.81986e-10	-1.16379
44506667	chr17:44506667:G:A	5.89988e-09	-2.81986e-10	-1.05091	1.20707e-06	-2.81986e-10	-1.09893
44506770	chr17:44506770:C:T	4.55642e-09	-2.81986e-10	-1.3093	9.87396e-07	-2.81986e-10	-1.2998
44507348	chr17:44507348:T:C	1.46045e-05	7.38411	-0.620861	4.98202e-07	-0.854174	-1.12969
44507509	chr17:44507509:T:G	2.00028e-05	7.8142	-0.73641	5.50321e-07	-0.696923	-1.18745
44507939	chr17:44507939:A:G	5.79655e-09	-2.81986e-10	-1.06858	1.32324e-06	-2.81986e-10	-1.00703
44508563	chr17:44508563:G:C	6.1767e-09	-2.81986e-10	-1.00505	1.40914e-06	-2.81986e-10	-0.944142
44509112	chr17:44509112:G:T	6.18379e-09	-2.81986e-10	-1.00391	1.21985e-06	-2.81986e-10	-1.08839
44509311	chr17:44509311:C:T	4.63241e-09	-2.81986e-10	-1.29276	9.85894e-07	-2.81986e-10	-1.30133
44509312	chr17:44509312:G:A	6.31682e-09	-2.81986e-10	-0.982622	1.24223e-06	-2.81986e-10	-1.07021
44509325	chr17:44509325:G:C	9.81547e-09	-2.81986e-10	-0.541879	1.66786e-06	-2.81986e-10	-0.775578
44509951	chr17:44509951:C:T	2.49442e-07	3.85289	-1.1595	0.00109131	6.8286	-1.12058
44510288	chr17:44510288:T:C	4.97824e-09	-2.81986e-10	-1.22076	1.03285e-06	-2.81986e-10	-1.25479
44510464	chr17:44510464:G:C	2.29122e-09	-1.99675	-3.22959e-10	5.66808e-07	-1.85485	-3.22959e-10
44510504	chr17:44510504:CA:C	6.09767e-09	-2.81986e-10	-1.01793	1.39881e-06	-2.81986e-10	-0.9515
44510581	chr17:44510581:C:T	4.7966e-09	-2.81986e-10	-1.25793	1.08807e-06	-2.81986e-10	-1.20271
44510715	chr17:44510715:A:T	2.8326e-05	7.81128	-0.385583	6.47958e-07	-0.708738	-1.01231
44511019	chr17:44511019:C:T	4.98546e-09	-2.81986e-10	-1.21931	1.0257e-06	-2.81986e-10	-1.26175
44511045	chr17:44511045:C:T	1.05984e-08	-2.81986e-10	-0.465139	1.77731e-06	-2.81986e-10	-0.712016
44511440	chr17:44511440:T:G	5.75276e-09	-2.81986e-10	-1.07616	1.26061e-06	-2.81986e-10	-1.05552
44511506	chr17:44511506:T:C	4.58569e-09	-2.81986e-10	-1.3029	1.01777e-06	-2.81986e-10	-1.2695
44511640	chr17:44511640:C:T	3.95764e-05	7.75706	0.00308748	8.38488e-07	-0.718324	-0.74495
44512110	chr17:44512110:C:T	5.38144e-06	7.01673	-1.25185	3.47214e-07	-1.02952	-1.31542
44512404	chr17:44512404:A:G	6.11494e-09	-2.81986e-10	-1.0151	1.39349e-06	-2.81986e-10	-0.95531
44512552	chr17:44512552:A:G	1.28803e-07	2.94168	-0.909228	2.315e-06	0.570764	-1.01847
44512556	chr17:44512556:G:A	7.53192e-08	2.8106	-1.31471	1.34011e-07	-2.0162	-1.28076
44513297	chr17:44513297:G:T	6.79748e-09	-2.81986e-10	-0.909286	1.50763e-06	-2.81986e-10	-0.876581
44513562	chr17:44513562:G:A	1.38061e-08	-0.200731	-3.22959e-10	5.49641e-07	-1.88561	-3.22959e-10
44513803	chr17:44513803:T:C	4.64417e-09	-2.81986e-10	-1.29023	1.02361e-06	-2.81986e-10	-1.26378
44514159	chr17:44514159:A:C	9.72029e-09	-2.81986e-10	-0.551623	1.94893e-06	-2.81986e-10	-0.619837
44514483	chr17:44514483:G:A	4.53471e-09	-2.81986e-10	-1.31408	9.76227e-07	-2.81986e-10	-1.31118
44514834	chr17:44514834:A:G	3.65688e-05	7.5277	0.153416	7.81966e-07	-0.88169	-0.651373
44515264	chr17:44515264:C:T	2.66685e-05	7.76491	-0.399507	6.32809e-07	-0.724416	-1.02029
44515606	chr17:44515606:C:T	4.70372e-09	-2.81986e-10	-1.27749	1.02968e-06	-2.81986e-10	-1.25787
44515819	chr17:44515819:G:T	1.36801e-08	-2.81986e-10	-0.2099	2.5117e-06	-2.81986e-10	-0.366159
44515870	chr17:44515870:G:A	1.19207e-09	-1.33686	-1.31328	1.54213e-07	-1.84114	-1.31539
44515955	chr17:44515955:C:T	8.05562e-09	-2.81986e-10	-0.739469	1.55554e-06	-2.81986e-10	-0.845297
44516831	chr17:44516831:G:A	5.42158e-09	-2.81986e-10	-1.13545	1.06922e-06	-2.81986e-10	-1.22019
44516871	chr17:44516871:A:T	9.59878e-09	-2.81986e-10	-0.564203	1.63653e-06	-2.81986e-10	-0.794544
44516902	chr17:44516902:G:A	1.43374e-08	-2.81986e-10	-0.162969	2.62574e-06	-2.81986e-10	-0.321755
44517096	chr17:44517096:G:A	6.2522e-09	-2.81986e-10	-0.992905	1.42746e-06	-2.81986e-10	-0.931225
44517178	chr17:44517178:T:A	5.2353e-09	-2.81986e-10	-1.17041	1.06529e-06	-2.81986e-10	-1.22387
44517996	chr17:44517996:G:A	8.49245e-09	-2.81986e-10	-0.686661	1.4781e-06	-2.81986e-10	-0.89636
44518189	chr17:44518189:T:A	4.72237e-09	-2.81986e-10	-1.27353	1.03974e-06	-2.81986e-10	-1.24815
44518621	chr17:44518621:G:A	9.433e-09	-2.81986e-10	-0.581625	1.6103e-06	-2.81986e-10	-0.810701
44519043	chr17:44519043:T:C	1.04412e-07	2.79829	-0.975787	2.06569e-06	0.475992	-1.03765
44519221	chr17:44519221:A:G	3.34955e-05	7.67638	-0.0830539	9.08678e-07	-0.627667	-0.755217
44519621	chr17:44519621:G:A	4.5422e-09	-2.81986e-10	-1.31243	9.82772e-07	-2.81986e-10	-1.3045
44519731	chr17:44519731:G:C	5.11698e-09	-2.81986e-10	-1.19327	1.06067e-06	-2.81986e-10	-1.22822
44520764	chr17:44520764:GTCT:G	1.22455e-08	-2.81986e-10	-0.320681	2.41453e-06	-2.81986e-10	-0.405615
44520923	chr17:44520923:C:T	7.22801e-08	2.38662	-0.931907	1.55448e-06	0.190679	-1.03666
44521060	chr17:44521060:G:A	8.82424e-06	7.27371	-1.01429	4.71622e-07	-0.848298	-1.1904
44521464	chr17:44521464:T:C	7.96041e-09	-2.81986e-10	-0.751358	1.71632e-06	-2.81986e-10	-0.746934
44521506	chr17:44521506:T:C	2.51192e-06	6.27649	-1.27352	0.00570257	8.67152	-1.30996
44521675	chr17:44521675:T:C	3.70367e-07	-2.81986e-10	3.08865	0.000106505	-2.81986e-10	3.38107
44522228	chr17:44522228:T:G	6.29633e-09	-2.81986e-10	-0.985871	1.26348e-06	-2.81986e-10	-1.05325
44522791	chr17:44522791:A:T	2.43166e-08	-2.81986e-10	0.36532	4.66459e-06	-2.81986e-10	0.252881
44523277	chr17:44523277:T:C	2.96501e-08	-2.81986e-10	0.563629	6.91941e-06	-2.81986e-10	0.647211
44523319	chr17:44523319:G:A	6.42072e-08	-2.81986e-10	1.33628	1.76751e-05	-2.81986e-10	1.58504
44523361	chr17:44523361:G:A	8.20701e-09	-2.81986e-10	-0.72085	1.76926e-06	-2.81986e-10	-0.716556
44523655	chr17:44523655:C:T	2.38019e-07	-2.81986e-10	2.64651	5.8316e-05	-2.81986e-10	2.77876
44523691	chr17:44523691:C:T	2.79794e-08	0.505629	-3.22959e-10	1.18835e-06	-1.11455	-3.22959e-10
44523890	chr17:44523890:G:A	7.84896e-09	-2.81986e-10	-0.765458	1.82482e-06	-2.81986e-10	-0.685637
44524286	chr17:44524286:C:T	5.61708e-09	-1.10003	-3.22959e-10	4.81229e-07	-2.01853	-3.22959e-10
44524306	chr17:44524306:C:T	7.25607e-06	7.10833	-1.04457	4.36601e-07	-0.906055	-1.2098
44524593	chr17:44524593:C:T	2.45563e-06	6.29436	-1.31406	0.0072898	8.90777	-1.30066
44524679	chr17:44524679:C:T	6.06215e-09	-2.81986e-10	-1.02377	1.34391e-06	-2.81986e-10	-0.991538
44525287	chr17:44525287:A:G	3.59959e-06	6.57634	-1.2136	0.010567	9.11196	-1.13359
44525620	chr17:44525620:G:A	1.47906e-05	7.15903	-0.38312	0.06481	9.91777	-0.125669
44526056	chr17:44526056:A:C	1.43328e-06	5.62323	-1.18135	0.00305852	7.99441	-1.25584
44526254	chr17:44526254:C:T	2.4137e-08	-2.81986e-10	0.357908	4.63124e-06	-2.81986e-10	0.245705
44528032	chr17:44528032:G:A	5.79086e-09	-2.81986e-10	-1.06956	1.28315e-06	-2.81986e-10	-1.0378
44528273	chr17:44528273:C:T	1.76626e-05	7.15174	-0.198377	0.0804438	9.92467	0.0835224
44528710	chr17:44528710:T:C	3.60345e-09	-2.01876	0.474816	2.04655e-06	-1.30995	0.738983
44529004	chr17:44529004:T:G	5.26878e-09	-2.81986e-10	-1.16404	1.15752e-06	-2.81986e-10	-1.14084
44530000	chr17:44530000:C:T	4.19561e-08	0.865993	0.0447932	3.81623e-07	-1.64574	-0.604705
44530387	chr17:44530387:A:G	2.20571e-08	-2.81986e-10	0.267796	4.26645e-06	-2.81986e-10	0.163662
44530583	chr17:44530583:A:T	4.29746e-08	1.23738	-0.302607	2.67902e-07	-1.75164	-0.852612
44530608	chr17:44530608:G:A	6.42072e-08	-2.81986e-10	1.33628	1.76751e-05	-2.81986e-10	1.58504
44531111	chr17:44531111:T:C	4.98381e-09	-2.81986e-10	-1.21964	1.02678e-06	-2.81986e-10	-1.26069
44531384	chr17:44531384:G:T	7.02621e-09	-2.81986e-10	-0.876191	1.28803e-06	-2.81986e-10	-1.034
44531478	chr17:44531478:G:A	5.74399e-09	-2.81986e-10	-1.07768	1.27443e-06	-2.81986e-10	-1.04462
44531555	chr17:44531555:G:A	6.06616e-06	7.01189	-1.12725	4.05206e-07	-0.930216	-1.26026
44531965	chr17:44531965:A:G	1.03956e-08	-2.81986e-10	-0.484453	2.24308e-06	-2.81986e-10	-0.479271
44532373	chr17:44532373:T:C	5.98142e-09	-2.81986e-10	-1.03718	1.57865e-06	-2.81986e-10	-0.83055
44532649	chr17:44532649:T:G	9.75766e-07	-2.81986e-10	4.05738	0.000277747	-2.81986e-10	4.33959
44532763	chr17:44532763:C:T	7.5579e-09	0.0040747	-0.807319	3.55405e-07	-1.16986	-1.15176
44532893	chr17:44532893:T:C	4.99724e-06	6.32397	-0.633167	0.0238044	9.0755	-0.284997
44533148	chr17:44533148:C:G	5.88e-09	-2.81986e-10	-1.05428	1.30088e-06	-2.81986e-10	-1.02408
44533821	chr17:44533821:C:G	2.29316e-08	-2.81986e-10	0.306677	4.40665e-06	-2.81986e-10	0.195996
44534912	chr17:44534912:A:AC	8.99175e-09	-2.81986e-10	-0.629531	1.94004e-06	-2.81986e-10	-0.624411
44535919	chr17:44535919:C:T	2.46404e-08	-2.81986e-10	0.378548	4.72012e-06	-2.81986e-10	0.264715
44536278	chr17:44536278:G:C	5.76009e-09	-2.81986e-10	-1.07488	1.26057e-06	-2.81986e-10	-1.05556
44536557	chr17:44536557:A:T	4.53913e-09	-1.3131	-3.22959e-10	6.32886e-07	-1.74458	-3.22959e-10
44536751	chr17:44536751:C:T	7.67874e-09	-2.81986e-10	-0.787383	1.65668e-06	-2.81986e-10	-0.782302
44536853	chr17:44536853:C:T	1.1737e-08	0.920118	-1.28321	1.67535e-05	2.79616	-1.26467
44537438	chr17:44537438:C:T	8.41958e-09	-2.81986e-10	-0.695278	1.63095e-06	-2.81986e-10	-0.797954
44537458	chr17:44537458:C:T	1.38393e-07	-1.36683	3.47109	1.10298e-05	-1.57629	2.68977
44537516	chr17:44537516:T:C	1.29598e-08	-2.81986e-10	-0.263986	2.81788e-06	-2.81986e-10	-0.251135
44537877	chr17:44537877:A:G	1.20792e-08	-2.81986e-10	-0.334355	2.62348e-06	-2.81986e-10	-0.322616
44537974	chr17:44537974:T:G	2.4369e-06	4.76926	0.203381	0.00109216	5.66079	0.0479998
44538184	chr17:44538184:A:G	7.23644e-06	7.18426	-1.12321	6.36171e-07	-0.487608	-1.2518
44538190	chr17:44538190:T:C	7.11417e-10	-1.94565	-1.22068	1.55152e-07	-1.90243	-1.24803
44539248	chr17:44539248:TTTTTTTGTTTTG:T	5.14236e-09	-1.18833	-3.22959e-10	6.66663e-07	-1.69259	-3.22959e-10
44539708	chr17:44539708:G:A	7.41373e-08	1.47911	0.000973864	2.75715e-07	-2.00069	-0.574822
44540307	chr17:44540307:C:T	6.83459e-09	-2.81986e-10	-0.903842	1.51692e-06	-2.81986e-10	-0.870435
44540955	chr17:44540955:T:G	4.10993e-09	-0.981044	-0.431389	6.85997e-07	-1.00518	-0.658818
44540989	chr17:44540989:C:T	5.08332e-07	4.70451	-1.29921	0.00139421	7.26367	-1.3107
44541033	chr17:44541033:C:T	1.93965e-07	-2.81986e-10	2.44184	5.25106e-05	-2.81986e-10	2.6739
44541514	chr17:44541514:C:T	3.66618e-08	-2.81986e-10	0.775897	6.9593e-06	-2.81986e-10	0.65296
44542403	chr17:44542403:T:C	7.36245e-09	-2.81986e-10	-0.829446	1.54161e-06	-2.81986e-10	-0.854291
44542890	chr17:44542890:C:A	5.32444e-09	-2.81986e-10	-1.15353	1.17045e-06	-2.81986e-10	-1.12973
44543174	chr17:44543174:AAC:A	4.73313e-09	-2.81986e-10	-1.27125	9.80898e-07	-2.81986e-10	-1.30641
44543175	chr17:44543175:A:T	4.80627e-09	-0.510811	-0.745106	8.65345e-07	-0.532458	-0.899289
44543177	chr17:44543177:C:T	4.71899e-09	-2.81986e-10	-1.27424	9.79601e-07	-2.81986e-10	-1.30773
44544414	chr17:44544414:T:C	8.01416e-09	-2.81986e-10	-0.744629	1.58282e-06	-2.81986e-10	-0.827913
44544672	chr17:44544672:A:G	5.71549e-09	-0.821035	-0.261623	9.51816e-07	-0.823178	-0.513325
44544893	chr17:44544893:C:T	4.79437e-09	-2.81986e-10	-1.2584	1.00624e-06	-2.81986e-10	-1.28089
44544997	chr17:44544997:C:T	5.45208e-09	-2.81986e-10	-1.12984	1.2007e-06	-2.81986e-10	-1.10422
44545268	chr17:44545268:G:A	1.87854e-08	0.10724	-3.22959e-10	5.84928e-07	-1.82339	-3.22959e-10
44545435	chr17:44545435:C:T	1.30959e-08	-2.81986e-10	-0.253543	2.90407e-06	-2.81986e-10	-0.221005
44545519	chr17:44545519:T:C	5.23818e-09	-1.9229	0.753041	1.13471e-06	-2.01857	0.857828
44545939	chr17:44545939:C:T	6.91376e-09	-2.81986e-10	-0.892324	1.44808e-06	-2.81986e-10	-0.916882
44546623	chr17:44546623:C:T	9.54425e-09	-2.81986e-10	-0.5699	1.76951e-06	-2.81986e-10	-0.716416
44546765	chr17:44546765:G:A	5.42324e-08	-2.81986e-10	1.16744	1.32048e-05	-2.81986e-10	1.29346
44546981	chr17:44546981:T:C	4.74011e-09	-2.81986e-10	-1.26978	1.00634e-06	-2.81986e-10	-1.2808
44547036	chr17:44547036:G:A	5.77555e-07	4.72473	-1.19177	2.93399e-07	-1.47396	-1.03938
44547553	chr17:44547553:T:C	9.28954e-09	-2.81986e-10	-0.596949	2.05572e-06	-2.81986e-10	-0.566492
44548225	chr17:44548225:C:G	5.24074e-09	-2.81986e-10	-1.16938	1.03605e-06	-2.81986e-10	-1.25171
44548518	chr17:44548518:T:C	3.51302e-09	-1.2579	-0.31146	1.62902e-06	-0.375024	-0.424114
44549091	chr17:44549091:A:G	1.21827e-08	-0.39364	0.0678172	2.33739e-06	-0.206393	-0.231693
44549294	chr17:44549294:C:T	7.46677e-07	4.05139	-0.261594	0.00199908	6.55272	-0.239392
44549359	chr17:44549359:C:T	4.9074e-09	-2.81986e-10	-1.23509	1.00666e-06	-2.81986e-10	-1.28048
44549581	chr17:44549581:T:C	6.14565e-09	-0.482904	-0.52719	1.45475e-06	-0.299394	-0.612893
44549596	chr17:44549596:C:T	8.56082e-09	-2.81986e-10	-0.678642	1.98762e-06	-2.81986e-10	-0.600181
44549733	chr17:44549733:G:A	4.25558e-09	-1.37761	-3.22959e-10	6.47831e-07	-1.72125	-3.22959e-10
44550338	chr17:44550338:G:A	4.54126e-09	-2.81986e-10	-1.31263	9.72099e-07	-2.81986e-10	-1.31542
44550645	chr17:44550645:C:T	3.54066e-08	-2.81986e-10	0.741061	8.09426e-06	-2.81986e-10	0.804036
44550825	chr17:44550825:G:A	1.104e-08	-1.14332	0.71901	5.4224e-06	-0.19464	0.59806
44550845	chr17:44550845:C:T	2.5536e-09	-1.88833	-3.22959e-10	4.81186e-07	-2.01862	-3.22959e-10
44551446	chr17:44551446:A:G	4.77173e-09	-2.81986e-10	-1.26313	9.99571e-07	-2.81986e-10	-1.28755
44551456	chr17:44551456:G:A	4.57623e-09	-2.81986e-10	-1.30496	9.85055e-07	-2.81986e-10	-1.30218
44551639	chr17:44551639:T:C	2.00706e-07	3.64981	-1.17381	0.000580418	6.22379	-1.14716
44551889	chr17:44551889:G:T	4.88883e-09	-2.81986e-10	-1.23889	1.03409e-06	-2.81986e-10	-1.2536
44552343	chr17:44552343:A:T	7.93212e-09	-2.81986e-10	-0.754918	1.58375e-06	-2.81986e-10	-0.827321
44552369	chr17:44552369:A:C	4.40971e-09	-1.23411	-0.107917	1.32727e-06	-0.805492	-0.198504
44552652	chr17:44552652:C:T	7.88016e-09	-2.81986e-10	-0.761491	1.81997e-06	-2.81986e-10	-0.688299
44552702	chr17:44552702:G:A	1.0798e-08	-2.81986e-10	-0.446476	2.98508e-06	-2.81986e-10	-0.193491
44552726	chr17:44552726:C:T	2.47541e-08	-2.81986e-10	0.383153	4.75409e-06	-2.81986e-10	0.271887
44552864	chr17:44552864:T:C	1.28655e-08	-2.81986e-10	-0.271286	3.01631e-06	-2.81986e-10	-0.183084
44553352	chr17:44553352:G:A	1.8286e-09	-0.960665	-1.26163	1.16244e-06	0.0612212	-1.19782
44553647	chr17:44553647:C:A	4.59923e-09	-2.81986e-10	-1.29995	9.73023e-07	-2.81986e-10	-1.31447
44553782	chr17:44553782:C:T	6.38815e-09	-0.815492	-0.155901	1.32394e-06	-0.585847	-0.420664
44554502	chr17:44554502:T:A	1.50901e-07	2.97337	-0.78259	0.000864014	6.21456	-0.74009
44555243	chr17:44555243:G:GA	1.51538e-07	-2.81986e-10	2.195	3.72525e-05	-2.81986e-10	2.3306
44556040	chr17:44556040:T:C	7.41233e-10	-1.9463	-1.17898	1.56824e-07	-2.00076	-1.13899
44556150	chr17:44556150:GA:G	4.71412e-09	-2.81986e-10	-1.27528	1.04943e-06	-2.81986e-10	-1.23887
44556171	chr17:44556171:A:C	5.14639e-08	1.11504	-3.22959e-10	4.85072e-06	0.292009	-3.22959e-10
44556909	chr17:44556909:T:A	1.13286e-09	-1.46006	-1.24103	1.9708e-07	-1.67199	-1.23928
44556946	chr17:44556946:T:TCGGGGG	1.67547e-06	-2.81986e-10	4.59801	0.000456462	-2.81986e-10	4.83639
44557079	chr17:44557079:A:G	4.56393e-09	-2.81986e-10	-1.30766	9.88968e-07	-2.81986e-10	-1.29821
44558348	chr17:44558348:T:C	3.36302e-09	-1.613	-3.22959e-10	5.2713e-07	-1.92743	-3.22959e-10
44558597	chr17:44558597:C:T	5.47915e-09	-2.81986e-10	-1.12489	1.22394e-06	-2.81986e-10	-1.08504
44559074	chr17:44559074:C:A	5.34609e-09	-2.81986e-10	-1.14947	1.17285e-06	-2.81986e-10	-1.12768
44559753	chr17:44559753:G:A	1.39998e-08	-2.81986e-10	-0.186797	2.75453e-06	-2.81986e-10	-0.273874
44559875	chr17:44559875:C:G	1.14015e-09	-1.7386	-0.956081	2.40505e-07	-1.68897	-1.02317
44560120	chr17:44560120:C:T	8.78692e-10	-1.84408	-1.11108	1.5467e-07	-2.00267	-1.15091
44560759	chr17:44560759:C:G	7.00321e-09	-2.81986e-10	-0.87947	1.56581e-06	-2.81986e-10	-0.838717
44560768	chr17:44560768:A:G	4.716e-09	-2.81986e-10	-1.27488	1.03618e-06	-2.81986e-10	-1.25158
44560818	chr17:44560818:C:T	4.7032e-09	-2.81986e-10	-1.2776	1.03264e-06	-2.81986e-10	-1.25501
44561309	chr17:44561309:T:G	6.52496e-10	-2.01334	-1.23945	1.45026e-07	-2.01271	-1.20526
44561572	chr17:44561572:T:C	4.84777e-09	-2.81986e-10	-1.24732	1.04946e-06	-2.81986e-10	-1.23884
44561806	chr17:44561806:C:T	9.44812e-09	-0.580023	-3.22959e-10	1.56405e-06	-0.839843	-3.22959e-10
44561944	chr17:44561944:T:C	3.57566e-08	-2.81986e-10	0.750896	8.59727e-06	-2.81986e-10	0.864325
44562068	chr17:44562068:A:G	9.80136e-10	-1.5676	-1.2783	1.76679e-07	-1.73625	-1.28429
44562359	chr17:44562359:T:C	1.11533e-09	-1.44051	-1.27617	1.98123e-07	-1.6664	-1.23959
44562468	chr17:44562468:T:C	2.98577e-09	-1.73198	-3.22959e-10	8.39338e-07	-1.46226	-3.22959e-10
44563010	chr17:44563010:G:A	4.52903e-09	-2.81986e-10	-1.31533	9.74985e-07	-2.81986e-10	-1.31245
44563977	chr17:44563977:G:C	2.3051e-09	-1.99071	-3.22959e-10	6.30764e-07	-1.74794	-3.22959e-10
44564019	chr17:44564019:T:C	3.01668e-09	-1.72168	-3.22959e-10	6.73646e-07	-1.68217	-3.22959e-10
44564849	chr17:44564849:T:C	8.33727e-09	-2.81986e-10	-0.705103	1.77379e-06	-2.81986e-10	-0.714
44565394	chr17:44565394:T:C	5.24154e-09	-2.81986e-10	-1.16922	1.13918e-06	-2.81986e-10	-1.15681
44565756	chr17:44565756:C:T	2.56259e-08	-2.81986e-10	0.417766	5.93462e-06	-2.81986e-10	0.493684
44566088	chr17:44566088:A:G	5.67536e-09	-2.81986e-10	-1.0897	1.23973e-06	-2.81986e-10	-1.07223
44566299	chr17:44566299:G:A	3.97072e-08	-2.81986e-10	0.855693	7.15717e-06	-2.81986e-10	0.680995
44566359	chr17:44566359:G:A	6.1204e-10	-2.01705	-1.29974	1.58563e-07	-1.8321	-1.29662
44566526	chr17:44566526:C:T	4.74134e-09	-2.81986e-10	-1.26952	1.00026e-06	-2.81986e-10	-1.28685
44567235	chr17:44567235:GT:G	2.78579e-09	-1.86128	0.0599693	4.8804e-07	-1.98565	-0.0188272
44567630	chr17:44567630:T:C	8.36071e-10	-1.86941	-1.13547	1.62846e-07	-1.96087	-1.1412
44567764	chr17:44567764:A:C	1.1065e-08	-0.257455	-0.164595	8.52969e-07	-1.21057	-0.235585
44567864	chr17:44567864:A:G	4.53243e-09	-2.81986e-10	-1.31458	9.7226e-07	-2.81986e-10	-1.31525
44567941	chr17:44567941:C:T	1.08244e-08	-0.213551	-0.230485	8.26507e-07	-1.17862	-0.299046
44568120	chr17:44568120:G:T	1.51624e-08	0.430656	-0.537677	1.33166e-06	-0.451118	-0.549578
44568412	chr17:44568412:G:A	4.49356e-09	-1.32319	-3.22959e-10	1.01841e-06	-1.26887	-3.22959e-10
44568671	chr17:44568671:GC:G	2.56128e-08	-2.81986e-10	0.417255	5.93166e-06	-2.81986e-10	0.493185
44568756	chr17:44568756:G:C	9.29803e-09	-2.81986e-10	-0.596036	2.0316e-06	-2.81986e-10	-0.578297
44568849	chr17:44568849:G:C	2.80729e-09	-1.79362	-3.22959e-10	8.13723e-07	-1.49325	-3.22959e-10
44569324	chr17:44569324:C:T	6.34438e-10	-1.99753	-1.28332	1.37193e-07	-1.97914	-1.29434
44569712	chr17:44569712:C:T	2.51179e-08	0.397743	-3.22959e-10	2.63568e-06	-0.317977	-3.22959e-10
44569795	chr17:44569795:A:G	7.44043e-08	-2.81986e-10	1.48368	2.04939e-05	-2.81986e-10	1.73301
44569862	chr17:44569862:G:A	6.19099e-10	-1.99292	-1.31241	1.35393e-07	-1.97266	-1.31403
44569876	chr17:44569876:A:C	4.90381e-09	-2.81986e-10	-1.23583	1.09404e-06	-2.81986e-10	-1.19724
44569883	chr17:44569883:C:T	9.93707e-09	0.167649	-0.697215	9.74418e-07	-0.6362	-0.676834
44570059	chr17:44570059:G:A	6.2042e-10	-1.99024	-1.31296	1.35837e-07	-1.96903	-1.31439
44570190	chr17:44570190:A:G	2.57455e-08	-2.81986e-10	0.422421	5.96402e-06	-2.81986e-10	0.498626
44570433	chr17:44570433:G:A	6.99293e-09	-2.81986e-10	-0.880939	1.53519e-06	-2.81986e-10	-0.858468
44571160	chr17:44571160:C:T	2.55169e-08	-2.81986e-10	0.413503	5.90616e-06	-2.81986e-10	0.488876
44571273	chr17:44571273:C:T	3.3051e-09	-1.63037	-3.22959e-10	7.201e-07	-1.61548	-3.22959e-10
44571663	chr17:44571663:T:C	8.3481e-10	-1.9374	-1.06899	1.67171e-07	-2.00016	-1.07569
44571824	chr17:44571824:G:A	9.26836e-09	-2.81986e-10	-0.599232	2.06738e-06	-2.81986e-10	-0.560836
44571980	chr17:44571980:T:A	1.31748e-08	-2.81986e-10	-0.247532	2.93066e-06	-2.81986e-10	-0.211893
44572574	chr17:44572574:T:A	1.19906e-08	-2.81986e-10	-0.341711	2.41016e-06	-2.81986e-10	-0.407427
44572757	chr17:44572757:T:A	1.09044e-09	-1.42589	-1.31336	1.9058e-07	-1.64311	-1.30169
44572760	chr17:44572760:T:A	9.95463e-10	-1.52235	-1.30803	1.79312e-07	-1.71672	-1.28903
44572763	chr17:44572763:T:A	9.6748e-10	-1.54939	-1.30951	1.73703e-07	-1.7222	-1.31533
44572980	chr17:44572980:C:T	2.87371e-08	-2.81986e-10	0.532349	6.00449e-06	-2.81986e-10	0.505388
44573024	chr17:44573024:C:A	6.37014e-10	-1.99219	-1.28461	1.38219e-07	-1.97106	-1.29498
44573116	chr17:44573116:A:T	6.42501e-10	-1.98817	-1.28005	1.39534e-07	-1.96534	-1.29122
44573182	chr17:44573182:C:T	6.23797e-10	-1.98743	-1.31034	1.36704e-07	-1.96461	-1.31244
44573187	chr17:44573187:A:G	6.40107e-10	-1.99126	-1.2807	1.38853e-07	-1.96968	-1.29178
44573201	chr17:44573201:C:T	6.37342e-10	-1.99292	-1.28337	1.38237e-07	-1.97193	-1.29398
44573355	chr17:44573355:G:T	8.6163e-10	-1.90014	-1.07463	1.6965e-07	-1.97971	-1.08143
44573565	chr17:44573565:T:C	6.40441e-10	-1.98736	-1.28407	1.39173e-07	-1.9646	-1.29456
44573654	chr17:44573654:C:A	9.11671e-09	-2.81986e-10	-0.615729	2.03135e-06	-2.81986e-10	-0.578417
44573720	chr17:44573720:T:C	6.37889e-10	-1.98977	-1.28566	1.3857e-07	-1.96766	-1.29584
44573819	chr17:44573819:T:C	6.44668e-10	-1.99164	-1.27322	1.39664e-07	-1.97011	-1.28552
44574383	chr17:44574383:C:T	7.26184e-10	-1.98255	-1.16324	1.56648e-07	-1.95644	-1.18443
44574578	chr17:44574578:G:A	7.23961e-10	-1.97343	-1.17543	1.56734e-07	-1.94451	-1.19581
44574732	chr17:44574732:G:A	5.01413e-09	-2.81986e-10	-1.21358	1.08276e-06	-2.81986e-10	-1.20761
44574906	chr17:44574906:A:C	9.44584e-09	-0.365689	-0.214575	7.79521e-07	-1.29326	-0.242938
44574961	chr17:44574961:A:G	1.21795e-08	0.981946	-1.30803	9.38582e-07	-0.0501304	-1.30037
44575189	chr17:44575189:A:G	9.77814e-10	-1.54689	-1.30138	1.75791e-07	-1.7492	-1.27638
44575230	chr17:44575230:C:T	6.50176e-08	1.34882	-3.22959e-10	4.26253e-05	2.46533	-3.22959e-10
44575490	chr17:44575490:C:T	5.04192e-09	-2.81986e-10	-1.20805	1.13099e-06	-2.81986e-10	-1.16403
44575491	chr17:44575491:T:C	6.4462e-10	-1.98405	-1.28088	1.40207e-07	-1.95957	-1.29218
44575503	chr17:44575503:C:T	3.56206e-08	-2.81986e-10	0.747086	7.49129e-06	-2.81986e-10	0.726622
44575903	chr17:44575903:G:T	8.26689e-09	-2.81986e-10	-0.71358	1.91094e-06	-2.81986e-10	-0.639524
44576052	chr17:44576052:A:G	9.40121e-10	-1.95546	-0.932129	3.46709e-07	-1.47824	-0.868148
44576213	chr17:44576213:C:T	4.84312e-09	-2.81986e-10	-1.24828	1.01744e-06	-2.81986e-10	-1.26983
44576231	chr17:44576231:AC:A	1.0894e-08	-2.81986e-10	-0.43763	2.23808e-06	-2.81986e-10	-0.481501
44576467	chr17:44576467:A:G	6.42439e-10	-1.99669	-1.27163	1.38908e-07	-1.97651	-1.28455
44576899	chr17:44576899:G:A	1.19767e-08	0.314978	-0.657856	1.14574e-06	-0.514605	-0.636464
44576985	chr17:44576985:G:A	4.76837e-09	-2.81986e-10	-1.26383	1.00481e-06	-2.81986e-10	-1.28232
44577097	chr17:44577097:T:C	9.59416e-09	0.199518	-0.764202	9.34581e-07	-0.60901	-0.745766
44577159	chr17:44577159:G:A	9.04664e-09	-2.81986e-10	-0.623445	2.01541e-06	-2.81986e-10	-0.586297
44577279	chr17:44577279:C:T	5.44356e-09	-2.81986e-10	-1.13141	1.21823e-06	-2.81986e-10	-1.08972
44577367	chr17:44577367:G:A	5.90962e-09	-2.81986e-10	-1.04926	1.26079e-06	-2.81986e-10	-1.05538
44577473	chr17:44577473:C:T	1.93124e-08	-2.81986e-10	0.134907	4.44576e-06	-2.81986e-10	0.204831
44577683	chr17:44577683:G:A	7.15924e-10	-2.0187	-1.14131	1.61192e-07	-2.00011	-1.11217
44577865	chr17:44577865:C:T	1.10278e-09	-1.91393	-0.814073	2.18674e-07	-1.98741	-0.819878
44578079	chr17:44578079:T:C	4.77513e-09	-2.81986e-10	-1.26242	1.00575e-06	-2.81986e-10	-1.28139
44578375	chr17:44578375:G:A	7.55176e-10	-2.01609	-1.09056	1.72607e-07	-1.98667	-1.05718
44578544	chr17:44578544:C:T	7.28342e-10	-2.01872	-1.12411	1.64551e-07	-1.99903	-1.09262
44578601	chr17:44578601:T:C	7.28761e-10	-2.01021	-1.13204	1.68491e-07	-1.96753	-1.10046
44578841	chr17:44578841:G:A	6.47735e-10	-1.94492	-1.3152	1.44397e-07	-1.90718	-1.31513
44579016	chr17:44579016:C:T	8.06695e-10	-2.01582	-1.02483	1.85357e-07	-1.98405	-0.98854
44579393	chr17:44579393:A:G	8.10611e-10	-2.01449	-1.02131	1.87161e-07	-1.97983	-0.983077
44579488	chr17:44579488:G:A	9.06003e-10	-1.6449	-1.27965	1.6877e-07	-1.82261	-1.24373
44579586	chr17:44579586:G:GTTTA	1.97618e-08	0.294465	-0.136555	1.9627e-06	-0.510046	-0.102754
44579955	chr17:44579955:A:G	8.29854e-10	-2.01482	-0.997522	1.91697e-07	-1.98091	-0.958049
44580150	chr17:44580150:T:C	6.16564e-08	-2.81986e-10	1.29574	1.69014e-05	-2.81986e-10	1.54028
44580192	chr17:44580192:C:T	8.11822e-10	-2.01356	-1.02075	1.87767e-07	-1.97718	-0.982492
44580734	chr17:44580734:C:T	2.02205e-08	0.305236	-0.124377	2.01683e-06	-0.495212	-0.0903809
44581618	chr17:44581618:A:G	2.963e-08	-2.81986e-10	0.562948	6.19984e-06	-2.81986e-10	0.537405
44581757	chr17:44581757:G:A	8.78592e-10	-1.9612	-0.994078	1.79129e-07	-2.00935	-0.997423
44581772	chr17:44581772:A:G	9.451e-09	0.648322	-1.22804	8.79592e-07	-0.210805	-1.20461
44581820	chr17:44581820:G:A	6.03277e-10	-2.01655	-1.31467	1.3392e-07	-1.98483	-1.3128
44581838	chr17:44581838:G:A	4.71772e-09	-2.81986e-10	-1.27451	1.02232e-06	-2.81986e-10	-1.26505
44581991	chr17:44581991:TCCC:T	1.06065e-08	-0.464373	-3.22959e-10	8.94667e-07	-1.39842	-3.22959e-10
44582033	chr17:44582033:G:A	6.03581e-10	-2.01658	-1.31414	1.34039e-07	-1.98489	-1.31186
44582289	chr17:44582289:T:A	6.18595e-10	-1.99073	-1.31542	1.35921e-07	-1.96762	-1.31518
44582517	chr17:44582517:C:T	9.03806e-10	-1.95909	-0.967894	1.83745e-07	-2.00869	-0.972629
44582824	chr17:44582824:A:G	8.68704e-10	-1.9818	-0.984788	1.79226e-07	-2.0166	-0.989626
44583094	chr17:44583094:G:T	6.14534e-10	-2.01574	-1.29699	1.37417e-07	-1.98163	-1.29023
44583342	chr17:44583342:G:A	6.04594e-10	-2.01846	-1.31058	1.3348e-07	-1.99408	-1.30684
44583500	chr17:44583500:T:C	1.55031e-08	0.216997	-0.301795	1.5724e-06	-0.563534	-0.270983
44583586	chr17:44583586:T:C	6.12626e-10	-2.00076	-1.31508	1.34183e-07	-1.98045	-1.31523
44583847	chr17:44583847:C:T	6.05964e-10	-2.0169	-1.30987	1.30683e-07	-2.00891	-1.31319
44584080	chr17:44584080:C:T	4.69216e-09	-1.27995	-3.22959e-10	7.09813e-07	-1.62987	-3.22959e-10
44584361	chr17:44584361:C:T	2.441e-08	1.07552	-0.70637	1.76354e-06	0.0306948	-0.750489
44584498	chr17:44584498:C:T	1.44876e-08	-2.81986e-10	-0.152545	3.06517e-06	-2.81986e-10	-0.167017
44584534	chr17:44584534:C:T	1.24571e-08	-2.81986e-10	-0.303551	2.46526e-06	-2.81986e-10	-0.384824
44584592	chr17:44584592:C:T	3.24299e-09	-1.2986	-0.350749	4.19002e-07	-1.95059	-0.206409
44584754	chr17:44584754:G:A	8.49716e-09	-0.686107	-3.22959e-10	1.05145e-06	-1.23695	-3.22959e-10
44584939	chr17:44584939:C:T	5.08326e-09	-0.688668	-0.511217	9.21351e-07	-0.949943	-0.41909
44585142	chr17:44585142:G:A	2.0331e-08	0.666552	-0.480242	3.40175e-06	0.326009	-0.388837
44585598	chr17:44585598:C:T	1.09523e-09	-1.55625	-1.17862	1.57679e-07	-1.97274	-1.16157
44586091	chr17:44586091:G:A	1.48857e-08	-2.81986e-10	-0.125439	2.93981e-06	-2.81986e-10	-0.208774
44586104	chr17:44586104:T:G	4.53234e-09	-2.81986e-10	-1.3146	9.72807e-07	-2.81986e-10	-1.31469
44586284	chr17:44586284:GCT:G	9.78533e-08	-2.81986e-10	1.75763	2.41766e-05	-2.81986e-10	1.89827
44586337	chr17:44586337:C:T	1.35181e-08	-2.81986e-10	-0.221812	2.96599e-06	-2.81986e-10	-0.199908
44586588	chr17:44586588:G:A	2.3376e-09	-1.97671	-3.22959e-10	4.81137e-07	-2.01872	-3.22959e-10
44586589	chr17:44586589:C:G	5.42157e-08	-2.81986e-10	1.16713	1.29825e-05	-2.81986e-10	1.27648
44586768	chr17:44586768:A:T	7.09854e-09	-2.81986e-10	-0.86595	1.40909e-06	-2.81986e-10	-0.944178
44586891	chr17:44586891:T:G	7.67074e-09	-2.81986e-10	-0.788425	1.771e-06	-2.81986e-10	-0.715576
44586892	chr17:44586892:T:C	8.18612e-09	-2.81986e-10	-0.723398	1.89701e-06	-2.81986e-10	-0.646838
44587110	chr17:44587110:A:G	4.23407e-09	-1.92438	0.541702	1.01352e-06	-1.94709	0.6734
44587329	chr17:44587329:G:A	2.00552e-09	-1.62841	-0.501523	3.62664e-07	-1.93144	-0.369962
44587571	chr17:44587571:T:C	8.59173e-09	-2.81986e-10	-0.675039	1.90376e-06	-2.81986e-10	-0.643286
44587926	chr17:44587926:C:T	3.97312e-09	-1.96596	0.519675	9.7933e-07	-1.9845	0.676494
44587956	chr17:44587956:A:G	8.40755e-09	-2.81986e-10	-0.696708	1.98178e-06	-2.81986e-10	-0.603124
44588017	chr17:44588017:A:G	4.089e-09	-1.96462	0.547085	1.00926e-06	-1.98341	0.705507
44588034	chr17:44588034:A:G	8.49823e-09	-1.99481	1.30883	2.03555e-06	-1.99605	1.4197
44588038	chr17:44588038:T:C	4.41108e-09	-1.96759	0.625874	1.09273e-06	-1.98588	0.787443
44588893	chr17:44588893:G:A	3.38039e-09	-1.97668	0.368835	8.42034e-07	-1.99053	0.531471
44589185	chr17:44589185:C:T	4.61814e-09	-2.81986e-10	-1.29585	9.92158e-07	-2.81986e-10	-1.29499
44589242	chr17:44589242:C:T	2.30721e-09	-1.96156	-0.0282412	5.49905e-07	-1.9759	0.0907762
44589255	chr17:44589255:A:C	5.76649e-09	-2.81986e-10	-1.07378	1.17178e-06	-2.81986e-10	-1.1286
44589506	chr17:44589506:G:A	6.52706e-09	-2.81986e-10	-0.949881	1.32781e-06	-2.81986e-10	-1.00359
44589663	chr17:44589663:C:T	5.08273e-09	-2.81986e-10	-1.19999	1.10422e-06	-2.81986e-10	-1.18798
44589833	chr17:44589833:T:C	1.37775e-09	-1.97529	-0.530098	3.0717e-07	-1.9714	-0.496075
44589919	chr17:44589919:C:G	5.25497e-09	-2.81986e-10	-1.16666	1.11299e-06	-2.81986e-10	-1.18007
44590038	chr17:44590038:G:C	7.19622e-10	-1.86583	-1.28904	1.39037e-07	-1.98688	-1.27325
44590295	chr17:44590295:ATG:A	6.45285e-09	-2.81986e-10	-0.961316	1.46622e-06	-2.81986e-10	-0.904429
44590344	chr17:44590344:G:GTGTCTAGTGTGTTCATGTGTGTTTGTGTAT	5.78617e-09	-2.81986e-10	-1.07037	1.25447e-06	-2.81986e-10	-1.06041
44591378	chr17:44591378:A:G	7.89531e-09	-2.81986e-10	-0.759569	1.74885e-06	-2.81986e-10	-0.728161
44591650	chr17:44591650:C:T	6.55228e-09	-2.81986e-10	-0.946025	1.48999e-06	-2.81986e-10	-0.888351
44591660	chr17:44591660:A:G	4.6959e-09	-2.81986e-10	-1.27915	1.00162e-06	-2.81986e-10	-1.2855
44591738	chr17:44591738:G:C	9.87622e-10	-1.75683	-1.08146	1.71518e-07	-2.01092	-1.03927
44592116	chr17:44592116:A:G	4.92914e-09	-1.23067	-3.22959e-10	6.10958e-07	-1.77985	-3.22959e-10
44592317	chr17:44592317:T:C	1.35891e-09	-1.20581	-1.31334	2.46325e-07	-1.37788	-1.31035
44592330	chr17:44592330:G:A	1.57153e-09	-1.05901	-1.31478	2.79491e-07	-1.24648	-1.31542
44592502	chr17:44592502:C:T	5.22369e-09	-2.81986e-10	-1.17264	1.10686e-06	-2.81986e-10	-1.18559
44592534	chr17:44592534:A:C	7.21129e-09	-2.81986e-10	-0.850191	1.46884e-06	-2.81986e-10	-0.902647
44592672	chr17:44592672:C:T	5.61088e-08	-2.81986e-10	1.20145	1.46468e-05	-2.81986e-10	1.3971
44592868	chr17:44592868:C:T	7.76054e-09	-2.81986e-10	-0.776787	1.57313e-06	-2.81986e-10	-0.834051
44593056	chr17:44593056:C:T	1.13161e-09	-2.00917	-0.693036	2.50515e-07	-2.00794	-0.663421
44593125	chr17:44593125:T:C	7.21712e-10	-1.83868	-1.31329	1.34023e-07	-1.98978	-1.30708
44593292	chr17:44593292:G:A	6.94941e-10	-1.87656	-1.31321	1.31045e-07	-2.00392	-1.31542
44593410	chr17:44593410:A:G	8.16366e-10	-1.97255	-1.05618	1.77004e-07	-2.01678	-1.00192
44593515	chr17:44593515:G:A	5.60413e-09	-2.81986e-10	-1.10233	1.18313e-06	-2.81986e-10	-1.11896
44593664	chr17:44593664:C:T	4.58835e-09	-2.81986e-10	-1.30232	9.93323e-07	-2.81986e-10	-1.29382
44593731	chr17:44593731:C:T	6.58986e-10	-1.9852	-1.2577	1.43882e-07	-1.97401	-1.25187
44593870	chr17:44593870:G:A	4.58769e-09	-2.81986e-10	-1.30246	9.93138e-07	-2.81986e-10	-1.29401
44593938	chr17:44593938:G:T	4.9481e-09	-2.81986e-10	-1.22683	1.0839e-06	-2.81986e-10	-1.20656
44594055	chr17:44594055:G:T	4.58769e-09	-2.81986e-10	-1.30246	9.93138e-07	-2.81986e-10	-1.29401
44594124	chr17:44594124:A:G	6.46522e-10	-1.94971	-1.31227	1.30341e-07	-2.01876	-1.30596
44594216	chr17:44594216:A:G	4.78858e-09	-2.81986e-10	-1.2596	1.04228e-06	-2.81986e-10	-1.24571
44594310	chr17:44594310:C:T	9.61917e-10	-2.0186	-0.846069	2.10549e-07	-2.01779	-0.827369
44594403	chr17:44594403:A:G	5.53219e-09	-2.81986e-10	-1.11525	1.21031e-06	-2.81986e-10	-1.09625
44594657	chr17:44594657:G:A	6.89993e-10	-1.90068	-1.29623	1.31243e-07	-2.01115	-1.30667
44594822	chr17:44594822:C:T	7.69082e-10	-1.77447	-1.31393	1.30261e-07	-2.01249	-1.31284
44594871	chr17:44594871:G:A	6.77184e-10	-1.91727	-1.29838	1.30575e-07	-2.01484	-1.30809
44595295	chr17:44595295:T:C	1.20921e-09	-1.87039	-0.765479	2.45784e-07	-1.98971	-0.700708
44595364	chr17:44595364:G:A	6.75557e-10	-1.92619	-1.29186	1.30946e-07	-2.01645	-1.30365
44595468	chr17:44595468:G:A	6.79279e-10	-1.92135	-1.29121	1.31111e-07	-2.01565	-1.30318
44595712	chr17:44595712:G:A	7.73783e-09	-2.81986e-10	-0.779717	1.7158e-06	-2.81986e-10	-0.74724
44596303	chr17:44596303:A:G	1.10537e-09	-1.42976	-1.2959	1.49444e-07	-1.89358	-1.29438
44596600	chr17:44596600:T:G	2.83086e-08	0.517327	-3.22959e-10	3.05307e-06	-0.170971	-3.22959e-10
44596633	chr17:44596633:A:G	2.01876e-07	-2.81986e-10	2.48181	5.59813e-05	-2.81986e-10	2.7379
44596703	chr17:44596703:A:G	9.86901e-10	-1.66394	-1.17508	1.69908e-07	-1.90131	-1.1583
44596792	chr17:44596792:A:G	6.81292e-10	-1.93531	-1.27429	1.61452e-07	-1.85294	-1.25773
44596939	chr17:44596939:T:C	6.44403e-10	-1.9568	-1.30847	1.48306e-07	-1.88218	-1.31342
44597106	chr17:44597106:G:C	1.77122e-07	-2.81986e-10	2.351	4.89082e-05	-2.81986e-10	2.60283
44597135	chr17:44597135:T:A	6.32629e-10	-1.97351	-1.3102	1.44488e-07	-1.90744	-1.31424
44597544	chr17:44597544:G:A	6.27085e-10	-1.99865	-1.29386	1.34805e-07	-2.00447	-1.28658
44597581	chr17:44597581:C:T	1.66588e-08	1.27431	-1.28721	1.00086e-05	2.30732	-1.29099
44597679	chr17:44597679:A:T	5.95699e-09	-2.81986e-10	-1.04127	1.32857e-06	-2.81986e-10	-1.00301
44597685	chr17:44597685:G:T	7.44451e-10	-1.86609	-1.25486	1.82963e-07	-1.75336	-1.23223
44597869	chr17:44597869:C:T	1.22935e-09	-1.90912	-0.710234	2.31829e-07	-2.00086	-0.748011
44598262	chr17:44598262:CAT:C	8.16872e-09	-2.81986e-10	-0.725526	1.88003e-06	-2.81986e-10	-0.655829
44598433	chr17:44598433:C:T	2.512e-09	-1.90476	-3.22959e-10	4.99281e-07	-1.98171	-3.22959e-10
44599054	chr17:44599054:G:T	8.35178e-10	-1.77081	-1.23514	1.77955e-07	-1.79348	-1.21986
44599260	chr17:44599260:G:A	7.62583e-10	-1.93598	-1.1609	1.47222e-07	-2.00859	-1.19435
44599283	chr17:44599283:G:A	6.9557e-10	-1.87353	-1.31533	1.52087e-07	-1.85711	-1.31332
44599347	chr17:44599347:T:A	4.70141e-09	-2.81986e-10	-1.27798	1.02273e-06	-2.81986e-10	-1.26465
44599581	chr17:44599581:A:G	4.6334e-09	-2.81986e-10	-1.29255	9.88151e-07	-2.81986e-10	-1.29904
44599872	chr17:44599872:C:G	4.59547e-09	-2.81986e-10	-1.30077	9.90516e-07	-2.81986e-10	-1.29665
44600348	chr17:44600348:G:C	5.21472e-09	-2.81986e-10	-1.17435	1.12547e-06	-2.81986e-10	-1.16892
44601336	chr17:44601336:G:A	1.55501e-08	-2.81986e-10	-0.0817725	3.2805e-06	-2.81986e-10	-0.0991233
44601844	chr17:44601844:C:T	7.54837e-09	-2.81986e-10	-0.804507	1.60466e-06	-2.81986e-10	-0.814208
44602034	chr17:44602034:C:T	4.55393e-09	-2.81986e-10	-1.30985	9.73745e-07	-2.81986e-10	-1.31372
44602364	chr17:44602364:T:A	1.456e-09	-1.19589	-1.25425	2.81759e-07	-1.33301	-1.22081
44602848	chr17:44602848:G:A	1.34087e-09	-1.98724	-0.545287	2.7073e-07	-2.01864	-0.575112
44602858	chr17:44602858:G:A	7.39914e-09	-0.824475	-3.22959e-10	1.0225e-06	-1.26487	-3.22959e-10
44602866	chr17:44602866:C:T	6.26895e-09	-2.81986e-10	-0.99023	1.42401e-06	-2.81986e-10	-0.933644
44603000	chr17:44603000:C:T	2.59299e-09	-1.87303	-3.22959e-10	4.8176e-07	-2.01743	-3.22959e-10
44603022	chr17:44603022:G:C	4.52956e-09	-2.81986e-10	-1.31521	9.72303e-07	-2.81986e-10	-1.31521
44603380	chr17:44603380:C:T	2.67823e-09	-1.84068	-3.22959e-10	7.62118e-07	-1.55877	-3.22959e-10
44603521	chr17:44603521:A:G	2.34675e-08	-2.81986e-10	0.329778	5.01689e-06	-2.81986e-10	0.32569
44603729	chr17:44603729:T:G	1.20374e-08	-1.97796	1.64014	3.11521e-06	-2.01876	1.86794
44604352	chr17:44604352:T:C	1.57892e-09	-1.86361	-0.505491	3.15613e-07	-1.85401	-0.586351
44604355	chr17:44604355:C:G	1.59285e-09	-1.87758	-0.482735	3.17442e-07	-1.86843	-0.566145
44604777	chr17:44604777:T:C	2.54466e-09	-1.89184	-3.22959e-10	5.07838e-07	-1.96471	-3.22959e-10
44604825	chr17:44604825:G:A	4.60517e-09	-2.81986e-10	-1.29866	1.00748e-06	-2.81986e-10	-1.27967
44605209	chr17:44605209:T:C	1.63686e-09	-1.87746	-0.455598	3.25914e-07	-1.86799	-0.540249
44605252	chr17:44605252:G:A	5.78484e-09	-2.81986e-10	-1.0706	1.23974e-06	-2.81986e-10	-1.07222
44605286	chr17:44605286:G:A	9.96609e-10	-1.86694	-0.962293	1.96924e-07	-1.95553	-0.956524
44605289	chr17:44605289:G:A	1.00393e-09	-1.85863	-0.963284	1.97778e-07	-1.95018	-0.957548
44605562	chr17:44605562:G:A	3.92253e-09	-1.4591	-3.22959e-10	5.71208e-07	-1.84712	-3.22959e-10
44606013	chr17:44606013:A:T	1.76797e-09	-1.88049	-0.375518	3.50657e-07	-1.87106	-0.464002
44606014	chr17:44606014:G:GA	1.72088e-09	-1.87426	-0.408745	3.42041e-07	-1.86457	-0.495379
44606051	chr17:44606051:G:A	6.7175e-10	-2.01411	-1.2096	1.45182e-07	-1.97315	-1.24374
44606157	chr17:44606157:T:C	1.77077e-09	-1.86818	-0.386248	3.52727e-07	-1.85831	-0.470873
44606276	chr17:44606276:T:G	1.7693e-09	-1.88334	-0.371909	3.52153e-07	-1.87403	-0.456777
44606310	chr17:44606310:C:A	4.65404e-09	-2.81986e-10	-1.2881	1.01016e-06	-2.81986e-10	-1.27701
44606415	chr17:44606415:C:T	2.186e-08	1.25054	-0.991723	2.39178e-06	0.566316	-0.981399
44606829	chr17:44606829:A:G	1.68344e-09	-1.87804	-0.426954	3.36454e-07	-1.86855	-0.507861
44607041	chr17:44607041:C:T	4.63805e-09	-2.81986e-10	-1.29154	1.00586e-06	-2.81986e-10	-1.28128
44607115	chr17:44607115:A:G	3.59528e-09	-1.54622	-3.22959e-10	7.06093e-07	-1.63513	-3.22959e-10
44607142	chr17:44607142:T:C	1.79595e-09	-1.88033	-0.359971	3.57396e-07	-1.87031	-0.445717
44607184	chr17:44607184:A:T	4.69056e-09	-2.81986e-10	-1.28029	1.01569e-06	-2.81986e-10	-1.27155
44607305	chr17:44607305:G:A	1.56207e-09	-1.91024	-0.469589	3.11607e-07	-1.90177	-0.551359
44607370	chr17:44607370:C:T	8.95337e-09	-2.01387	1.38006	2.4054e-06	-2.0055	1.5961
44607414	chr17:44607414:A:G	1.64894e-09	-1.8925	-0.433204	3.28915e-07	-1.88305	-0.516025
44607550	chr17:44607550:G:A	1.65957e-09	-1.901	-0.418284	3.30647e-07	-1.89199	-0.501836
44607711	chr17:44607711:T:C	1.64942e-09	-1.90938	-0.416029	3.28479e-07	-1.90064	-0.499759
44608143	chr17:44608143:C:A	4.62942e-09	-2.81986e-10	-1.29341	1.01537e-06	-2.81986e-10	-1.27187
44608673	chr17:44608673:A:G	1.29599e-09	-1.87405	-0.69252	2.61924e-07	-1.86297	-0.76385
44608932	chr17:44608932:C:T	7.24055e-10	-1.84006	-1.30866	1.58645e-07	-1.81599	-1.31222
44609159	chr17:44609159:A:G	1.65341e-09	-1.89533	-0.427672	3.29693e-07	-1.88597	-0.510741
44609194	chr17:44609194:G:C	7.34773e-09	-2.81986e-10	-0.831447	1.68237e-06	-2.81986e-10	-0.766918
44609318	chr17:44609318:CTG:C	1.63469e-09	-1.89832	-0.436073	3.26039e-07	-1.8891	-0.518754
44609376	chr17:44609376:G:A	9.22913e-09	-2.81986e-10	-0.603474	1.96892e-06	-2.81986e-10	-0.609636
44609405	chr17:44609405:T:C	1.64242e-09	-1.90333	-0.426336	3.27287e-07	-1.89459	-0.509444
44609524	chr17:44609524:G:A	1.10747e-09	-2.01876	-0.704991	2.45995e-07	-2.01868	-0.670883
44609736	chr17:44609736:T:TG	1.6986e-09	-1.90541	-0.390625	3.38002e-07	-1.89636	-0.475458
44609742	chr17:44609742:C:G	1.54911e-09	-1.90498	-0.483179	3.09626e-07	-1.89603	-0.563476
44609798	chr17:44609798:A:G	1.59587e-09	-1.89669	-0.461732	3.18691e-07	-1.88739	-0.543265
44609873	chr17:44609873:T:C	1.59082e-09	-1.91072	-0.450873	3.1744e-07	-1.90178	-0.532809
44609897	chr17:44609897:T:C	1.60411e-09	-1.91195	-0.441319	3.1992e-07	-1.90309	-0.523717
44610160	chr17:44610160:G:A	5.2353e-09	-2.81986e-10	-1.17041	1.10984e-06	-2.81986e-10	-1.1829
44610413	chr17:44610413:G:A	1.61224e-09	-1.91009	-0.438122	3.21442e-07	-1.90129	-0.52077
44610565	chr17:44610565:G:C	1.60757e-09	-1.90859	-0.442527	3.20406e-07	-1.90032	-0.524962
44610593	chr17:44610593:T:C	1.59255e-09	-1.90658	-0.453917	3.17606e-07	-1.89826	-0.5358
44610695	chr17:44610695:C:G	1.8185e-08	0.0747606	-3.22959e-10	2.31119e-06	-0.449356	-3.22959e-10
44611092	chr17:44611092:C:T	1.16101e-09	-1.89445	-0.782097	2.27219e-07	-1.97029	-0.79867
44611501	chr17:44611501:T:C	1.83985e-09	-1.91836	-0.297796	3.64589e-07	-1.91	-0.386099
44611758	chr17:44611758:ATCC:A	1.68867e-09	-1.88952	-0.41238	3.36308e-07	-1.88059	-0.496262
44612053	chr17:44612053:G:C	8.12004e-09	-2.0106	1.2791	2.15799e-06	-2.01022	1.49228
44612310	chr17:44612310:C:T	7.94813e-09	-2.01694	1.26404	2.14602e-06	-1.9994	1.4759
44612481	chr17:44612481:G:C	6.45598e-09	-0.960831	-3.22959e-10	5.80953e-07	-1.8302	-3.22959e-10
44612978	chr17:44612978:A:G	1.70191e-09	-1.85524	-0.438845	3.40293e-07	-1.84385	-0.521214
44613027	chr17:44613027:G:A	9.66533e-09	-2.81986e-10	-0.557293	2.15986e-06	-2.81986e-10	-0.517076
44613371	chr17:44613371:C:T	5.13924e-09	-2.81986e-10	-1.18893	1.11731e-06	-2.81986e-10	-1.1762
44614868	chr17:44614868:T:C	9.6848e-10	-1.54294	-1.31492	2.02909e-07	-1.56891	-1.3132
44615863	chr17:44615863:T:G	1.54864e-09	-1.87086	-0.5176	3.09299e-07	-1.86422	-0.596351
44615963	chr17:44615963:G:C	9.18385e-10	-1.59562	-1.31536	1.9227e-07	-1.62164	-1.31434
44616248	chr17:44616248:T:C	7.80189e-10	-1.79317	-1.28089	1.81237e-07	-1.72091	-1.27416
44616324	chr17:44616324:G:A	1.90707e-08	0.122315	-3.22959e-10	1.91262e-06	-0.638646	-3.22959e-10
44616480	chr17:44616480:A:G	1.51995e-09	-2.0183	-0.38886	3.23828e-07	-2.00289	-0.411768
44616770	chr17:44616770:T:C	1.545e-09	-1.86105	-0.52977	3.08974e-07	-1.85386	-0.607759
44616838	chr17:44616838:C:T	4.66725e-09	-2.81986e-10	-1.28527	1.01419e-06	-2.81986e-10	-1.27303
44616941	chr17:44616941:A:G	4.76969e-09	-2.81986e-10	-1.26356	1.03855e-06	-2.81986e-10	-1.2493
44616975	chr17:44616975:C:T	2.08092e-08	0.209557	-3.22959e-10	2.60615e-06	-0.329245	-3.22959e-10
44616999	chr17:44616999:C:T	5.13503e-09	-2.00839	0.818635	1.24228e-06	-2.0114	0.941234
44617311	chr17:44617311:T:C	4.53676e-09	-2.81986e-10	-1.31363	9.72252e-07	-2.81986e-10	-1.31526
44617325	chr17:44617325:C:T	1.43636e-08	-2.81986e-10	-0.161141	2.9385e-06	-2.81986e-10	-0.209218
44617873	chr17:44617873:A:G	1.64187e-09	-1.8335	-0.496496	3.2828e-07	-1.82473	-0.576277
44617927	chr17:44617927:G:A	4.73009e-09	-2.01137	0.739478	1.14909e-06	-2.00832	0.860176
44618321	chr17:44618321:C:T	2.08888e-09	-2.00266	-0.0865506	4.28984e-07	-1.98013	-0.153327
44618328	chr17:44618328:A:G	1.59121e-09	-1.87782	-0.48353	3.17169e-07	-1.87143	-0.564009
44618486	chr17:44618486:C:G	6.30716e-09	-2.81986e-10	-0.984152	1.38995e-06	-2.81986e-10	-0.95785
44618806	chr17:44618806:G:A	8.33568e-10	-1.90191	-1.10597	1.7183e-07	-1.89689	-1.15148
44619093	chr17:44619093:A:G	5.32855e-09	-2.81986e-10	-1.15276	1.16384e-06	-2.81986e-10	-1.13539
44619385	chr17:44619385:C:T	1.28775e-08	-2.81986e-10	-0.270354	2.89731e-06	-2.81986e-10	-0.223337
44619535	chr17:44619535:T:C	8.1014e-10	-1.84665	-1.18974	1.98146e-07	-1.68298	-1.22289
44619661	chr17:44619661:A:G	1.6598e-09	-1.82462	-0.494519	3.31025e-07	-1.8182	-0.574476
44619942	chr17:44619942:A:G	1.42744e-09	-2.01823	-0.451722	3.04357e-07	-2.00255	-0.474127
44620001	chr17:44620001:G:A	6.23077e-09	-2.81986e-10	-0.996338	1.25594e-06	-2.81986e-10	-1.05923
44620116	chr17:44620116:G:A	1.51064e-09	-1.87535	-0.537951	3.02072e-07	-1.86856	-0.615653
44620142	chr17:44620142:C:T	6.46137e-09	-2.81986e-10	-0.959998	1.38627e-06	-2.81986e-10	-0.960503
44620288	chr17:44620288:C:T	1.6075e-09	-1.85663	-0.494531	3.20794e-07	-1.84959	-0.574488
44620441	chr17:44620441:T:G	4.14183e-09	-1.84612	0.44142	7.7806e-07	-1.92414	0.386066
44620492	chr17:44620492:T:C	9.18807e-09	-2.81986e-10	-0.607932	2.04986e-06	-2.81986e-10	-0.569349
44620806	chr17:44620806:A:T	3.29749e-09	-1.74021	0.107536	6.82504e-07	-1.79904	0.129935
44620816	chr17:44620816:A:C	3.24769e-09	-1.74824	0.100342	6.72789e-07	-1.80616	0.122721
44620976	chr17:44620976:C:T	1.61148e-09	-1.85653	-0.492156	3.21573e-07	-1.84947	-0.572183
44621041	chr17:44621041:C:T	3.14665e-09	-1.6795	-3.22959e-10	6.83001e-07	-1.66838	-3.22959e-10
44621159	chr17:44621159:C:T	2.03726e-08	0.188354	-3.22959e-10	2.55836e-06	-0.347752	-3.22959e-10
44621236	chr17:44621236:T:C	9.44836e-09	-2.00764	1.42764	2.51079e-06	-2.01223	1.64571
44621627	chr17:44621627:G:T	6.40735e-09	-2.81986e-10	-0.968393	1.37489e-06	-2.81986e-10	-0.968745
44621647	chr17:44621647:A:G	1.56395e-09	-1.88426	-0.494369	3.11862e-07	-1.87794	-0.574369
44621831	chr17:44621831:C:A	2.17635e-09	-2.00199	-0.0461942	4.46511e-07	-1.97909	-0.114319
44621932	chr17:44621932:C:A	6.77005e-09	0.0114604	-0.92479	9.32606e-07	-0.494241	-0.862651
44621935	chr17:44621935:T:A	5.58977e-09	-2.81986e-10	-1.1049	1.22453e-06	-2.81986e-10	-1.08456
44622279	chr17:44622279:G:A	6.17481e-09	-2.81986e-10	-1.00536	1.35963e-06	-2.81986e-10	-0.979904
44622569	chr17:44622569:C:T	1.97852e-08	0.159098	-3.22959e-10	2.49405e-06	-0.37321	-3.22959e-10
44622578	chr17:44622578:T:A	1.54708e-09	-1.87268	-0.516792	3.08581e-07	-1.86732	-0.595568
44622752	chr17:44622752:G:A	2.15506e-09	-2.0082	-0.0498188	4.40518e-07	-1.98895	-0.117973
44622930	chr17:44622930:A:G	1.52448e-09	-1.8644	-0.539785	3.04316e-07	-1.85911	-0.617702
44623121	chr17:44623121:A:G	1.66148e-09	-1.85299	-0.465143	3.30753e-07	-1.84764	-0.545862
44623153	chr17:44623153:A:G	1.64084e-09	-1.85222	-0.47841	3.26755e-07	-1.84662	-0.559047
44623429	chr17:44623429:T:A	1.55849e-09	-1.86242	-0.519704	3.10936e-07	-1.85695	-0.598332
44623436	chr17:44623436:G:A	1.56593e-09	-1.86079	-0.516573	3.12394e-07	-1.85525	-0.59536
44623609	chr17:44623609:T:C	1.58987e-09	-1.85536	-0.506823	3.17096e-07	-1.84957	-0.586102
44623748	chr17:44623748:A:G	1.5428e-09	-1.86966	-0.522577	3.07848e-07	-1.86434	-0.600928
44623844	chr17:44623844:T:C	6.22107e-09	-2.81986e-10	-0.997897	1.33447e-06	-2.81986e-10	-0.998585
44624169	chr17:44624169:G:T	2.14739e-09	-1.99918	-0.0624098	4.41353e-07	-1.97492	-0.130106
44624236	chr17:44624236:G:A	6.21524e-09	-2.81986e-10	-0.998834	1.33321e-06	-2.81986e-10	-0.999531
44624493	chr17:44624493:TA:T	5.4093e-09	-2.81986e-10	-1.13772	1.19387e-06	-2.81986e-10	-1.10992
44624628	chr17:44624628:A:G	1.53006e-09	-1.883	-0.517534	3.05398e-07	-1.87699	-0.596271
44624859	chr17:44624859:G:T	2.21666e-09	-1.72322	-0.306618	4.2185e-07	-1.77351	-0.376712
44625723	chr17:44625723:GAC:G	8.08676e-09	-2.01372	1.27811	2.04948e-06	-2.00563	1.4361
44625748	chr17:44625748:G:T	1.09652e-09	-1.65861	-1.07509	2.19435e-07	-1.73682	-1.067
44627425	chr17:44627425:T:C	9.2803e-09	-2.81986e-10	-0.597944	1.95871e-06	-2.81986e-10	-0.614835
44627462	chr17:44627462:C:A	8.05377e-09	-0.739698	-3.22959e-10	9.48587e-07	-1.3399	-3.22959e-10
44627556	chr17:44627556:C:T	6.20214e-09	-2.81986e-10	-1.00094	1.3304e-06	-2.81986e-10	-1.00164
44627818	chr17:44627818:G:T	1.31835e-09	-1.90375	-0.645704	2.62983e-07	-1.89807	-0.724713
44628545	chr17:44628545:G:T	5.64233e-09	-2.81986e-10	-1.09554	1.22161e-06	-2.81986e-10	-1.08695
44628558	chr17:44628558:T:G	9.31907e-10	-1.6521	-1.24426	1.87126e-07	-1.7264	-1.23669
44628744	chr17:44628744:A:C	4.77004e-09	-2.81986e-10	-1.26348	1.03865e-06	-2.81986e-10	-1.2492
44629387	chr17:44629387:C:T	8.58218e-10	-1.67173	-1.30701	1.71435e-07	-1.74339	-1.30728
44629415	chr17:44629415:T:C	4.77841e-09	-2.01832	0.756585	1.18994e-06	-1.99107	0.877855
44629445	chr17:44629445:A:G	1.35574e-09	-1.89409	-0.627402	2.70322e-07	-1.88759	-0.707665
44629678	chr17:44629678:C:T	5.21846e-09	-2.81986e-10	-1.17364	1.13745e-06	-2.81986e-10	-1.15833
44629850	chr17:44629850:T:A	4.53046e-09	-2.81986e-10	-1.31501	9.79105e-07	-2.81986e-10	-1.30824
44629920	chr17:44629920:A:T	6.50609e-09	-1.46062	0.507524	1.49257e-06	-1.39901	0.512397
44630397	chr17:44630397:T:C	1.43599e-09	-1.88208	-0.581904	2.85511e-07	-1.87576	-0.66484
44630564	chr17:44630564:T:A	9.65795e-10	-1.55288	-1.30776	2.00135e-07	-1.58449	-1.31139
44630811	chr17:44630811:T:G	1.34996e-09	-1.88053	-0.645239	2.6952e-07	-1.87382	-0.724405
44630874	chr17:44630874:G:A	1.36873e-09	-1.88173	-0.630232	2.72956e-07	-1.87522	-0.710341
44631487	chr17:44631487:G:A	1.40293e-09	-1.9059	-0.581379	2.79395e-07	-1.89847	-0.663774
44631923	chr17:44631923:G:A	8.72647e-10	-1.65411	-1.30795	1.73967e-07	-1.7278	-1.30821
44632231	chr17:44632231:A:G	1.33521e-09	-1.88441	-0.652337	2.66763e-07	-1.87779	-0.730727
44632359	chr17:44632359:A:G	1.32765e-09	-1.89328	-0.649146	2.65135e-07	-1.88703	-0.727606
44632361	chr17:44632361:A:C	1.31069e-09	-1.89243	-0.662858	2.61949e-07	-1.8861	-0.740622
44632496	chr17:44632496:A:T	2.57705e-09	-1.87919	-3.22959e-10	4.96736e-07	-1.98682	-3.22959e-10
44632688	chr17:44632688:G:A	5.40177e-09	-2.81986e-10	-1.13911	1.18067e-06	-2.81986e-10	-1.12103
44632718	chr17:44632718:G:A	9.16371e-10	-1.61353	-1.29964	1.948e-07	-1.6455	-1.2774
44632886	chr17:44632886:T:C	2.09371e-08	0.215684	-3.22959e-10	2.62285e-06	-0.322856	-3.22959e-10
44633068	chr17:44633068:T:C	8.61524e-09	-2.01783	1.34553	2.34955e-06	-1.9942	1.56131
44633326	chr17:44633326:C:T	1.29634e-09	-1.91221	-0.654076	2.58755e-07	-1.90687	-0.732128
44633352	chr17:44633352:G:A	1.8687e-09	-2.00427	-0.196325	3.84659e-07	-1.9826	-0.25992
44633426	chr17:44633426:C:T	8.61963e-09	-2.81986e-10	-0.671797	1.94342e-06	-2.81986e-10	-0.62267
44633628	chr17:44633628:C:A	1.31066e-09	-1.91493	-0.640375	2.6133e-07	-1.90975	-0.719339
44633761	chr17:44633761:C:T	6.38787e-10	-2.00293	-1.2711	1.3573e-07	-2.00294	-1.28127
44633977	chr17:44633977:A:G	6.93848e-09	-0.888755	-3.22959e-10	9.66973e-07	-1.3207	-3.22959e-10
44634423	chr17:44634423:T:C	8.71186e-09	-2.81986e-10	-0.661153	1.96565e-06	-2.81986e-10	-0.611297
44634718	chr17:44634718:A:G	1.30095e-09	-1.91623	-0.646515	2.59501e-07	-1.91088	-0.725237
44634875	chr17:44634875:A:C	1.52973e-09	-1.88351	-0.517239	3.05475e-07	-1.87724	-0.595773
44635296	chr17:44635296:C:T	4.20475e-09	-1.68217	0.292545	8.66924e-07	-1.74765	0.317726
44635392	chr17:44635392:C:A	3.22844e-09	-1.76388	0.110036	6.69267e-07	-1.82099	0.132303
44635760	chr17:44635760:G:A	4.53817e-09	-2.81986e-10	-1.31331	9.84026e-07	-2.81986e-10	-1.30322
44635900	chr17:44635900:G:A	2.3241e-09	-1.98251	-3.22959e-10	5.87395e-07	-1.81918	-3.22959e-10
44635943	chr17:44635943:G:A	6.8493e-09	-2.01817	1.11648	1.7571e-06	-1.99377	1.27032
44636158	chr17:44636158:C:T	1.44246e-08	-2.81986e-10	-0.156903	3.10268e-06	-2.81986e-10	-0.154854
44636184	chr17:44636184:A:T	2.23019e-08	0.278833	-3.22959e-10	2.85039e-06	-0.239664	-3.22959e-10
44636514	chr17:44636514:C:T	1.98954e-09	-1.78668	-0.351251	3.81077e-07	-1.83253	-0.41934
44636828	chr17:44636828:G:T	7.46775e-09	-2.81986e-10	-0.815245	1.70878e-06	-2.81986e-10	-0.751341
44636829	chr17:44636829:A:T	7.46729e-09	-2.81986e-10	-0.815307	1.70863e-06	-2.81986e-10	-0.751429
44636916	chr17:44636916:A:G	2.85887e-09	-0.569218	-1.20619	2.1117e-07	-1.61902	-1.22319
44637031	chr17:44637031:A:T	2.60467e-09	-1.86853	-3.22959e-10	7.2882e-07	-1.60345	-3.22959e-10
44637322	chr17:44637322:C:CT	4.53992e-09	-2.81986e-10	-1.31293	9.76307e-07	-2.81986e-10	-1.3111
44637330	chr17:44637330:A:G	1.03981e-08	-2.81986e-10	-0.48422	2.2099e-06	-2.81986e-10	-0.494173
44638352	chr17:44638352:G:T	5.48157e-09	-2.81986e-10	-1.12445	1.19905e-06	-2.81986e-10	-1.10559
44638375	chr17:44638375:T:C	2.91506e-09	-1.75595	-3.22959e-10	5.76291e-07	-1.83826	-3.22959e-10
44638692	chr17:44638692:G:T	1.24987e-09	-1.9389	-0.663896	2.49541e-07	-1.93034	-0.744911
44638837	chr17:44638837:AT:A	5.2343e-09	-2.81986e-10	-1.17061	1.14753e-06	-2.81986e-10	-1.14951
44638997	chr17:44638997:T:G	4.39735e-09	-1.34484	-3.22959e-10	5.96902e-07	-1.80312	-3.22959e-10
44639125	chr17:44639125:A:G	3.32489e-09	-1.72841	0.104012	6.81306e-07	-1.79659	0.125729
44639474	chr17:44639474:A:G	3.16288e-09	-1.73002	0.0556657	6.47459e-07	-1.79894	0.0771242
44639856	chr17:44639856:C:T	1.29605e-09	-1.93287	-0.633646	2.58338e-07	-1.92413	-0.716472
44640086	chr17:44640086:C:T	1.32586e-09	-1.9054	-0.638374	2.63821e-07	-1.89894	-0.720664
44640894	chr17:44640894:A:G	1.27404e-09	-1.95818	-0.625473	2.53605e-07	-1.9503	-0.708802
44641744	chr17:44641744:C:T	4.5305e-09	-2.81986e-10	-1.31501	9.7229e-07	-2.81986e-10	-1.31522
44641860	chr17:44641860:G:A	9.84951e-10	-1.74792	-1.09308	2.00409e-07	-1.8088	-1.08572
44642483	chr17:44642483:G:T	4.55382e-09	-2.81986e-10	-1.30987	9.74034e-07	-2.81986e-10	-1.31343
44642521	chr17:44642521:GGAAGGAAGGAAGGAAA:G	5.3537e-09	-2.81986e-10	-1.14805	1.16965e-06	-2.81986e-10	-1.13042
44643171	chr17:44643171:C:T	1.23754e-09	-1.94145	-0.671263	2.4708e-07	-1.93342	-0.751736
44643279	chr17:44643279:T:C	1.19567e-09	-1.92736	-0.719775	2.39716e-07	-1.91845	-0.796965
44643548	chr17:44643548:T:A	1.29033e-09	-1.94631	-0.624628	2.56878e-07	-1.93824	-0.708031
44643671	chr17:44643671:G:A	9.07649e-10	-1.62754	-1.2952	1.91762e-07	-1.65284	-1.28578
44644164	chr17:44644164:A:G	1.28992e-09	-1.92954	-0.641721	2.57244e-07	-1.92074	-0.724115
44644287	chr17:44644287:T:G	1.28883e-09	-1.92902	-0.643081	2.57122e-07	-1.92003	-0.725292
44644557	chr17:44644557:A:G	1.29602e-09	-1.9354	-0.631139	2.58218e-07	-1.92683	-0.71424
44645162	chr17:44645162:A:G	1.52834e-09	-2.00206	-0.399593	2.98748e-07	-2.01857	-0.476709
44645314	chr17:44645314:A:G	5.74362e-09	-2.81986e-10	-1.07775	1.25906e-06	-2.81986e-10	-1.05675
44645386	chr17:44645386:A:T	4.61699e-09	-2.81986e-10	-1.29609	9.92145e-07	-2.81986e-10	-1.29501
44645506	chr17:44645506:G:A	8.75888e-10	-1.6499	-1.30845	1.84428e-07	-1.67511	-1.30251
44645607	chr17:44645607:C:T	1.02086e-09	-1.73023	-1.07496	2.05719e-07	-1.80003	-1.06833
44645890	chr17:44645890:A:T	1.02804e-08	-2.81986e-10	-0.495599	2.18467e-06	-2.81986e-10	-0.505653
44646098	chr17:44646098:T:A	8.19613e-10	-1.71962	-1.30514	1.65548e-07	-1.78019	-1.30543
44646164	chr17:44646164:GTGTGTGTGTC:G	2.22627e-08	-2.81986e-10	0.277075	4.19308e-06	-2.81986e-10	0.146317
44646412	chr17:44646412:TA:T	4.61083e-09	-1.29743	-3.22959e-10	6.30361e-07	-1.74858	-3.22959e-10
44647003	chr17:44647003:G:A	1.05837e-09	-1.79007	-0.979041	2.51672e-07	-1.69214	-0.974607
44647028	chr17:44647028:C:T	3.73295e-08	0.793945	-3.22959e-10	2.06163e-05	1.73896	-3.22959e-10
44647783	chr17:44647783:A:G	8.83039e-09	-2.01876	1.37113	2.43604e-06	-1.98396	1.58721
44647989	chr17:44647989:G:A	9.10901e-10	-1.64452	-1.27464	1.93261e-07	-1.66921	-1.26163
44648125	chr17:44648125:G:C	8.58881e-09	-2.81986e-10	-0.675378	1.83228e-06	-2.81986e-10	-0.681559
44648435	chr17:44648435:G:A	5.22349e-09	-2.81986e-10	-1.17267	1.14499e-06	-2.81986e-10	-1.15172
44648620	chr17:44648620:A:G	1.259e-09	-1.93005	-0.665472	2.51444e-07	-1.92127	-0.746383
44648684	chr17:44648684:G:A	1.23158e-09	-2.0173	-0.600237	2.90526e-07	-1.99562	-0.527567
44649437	chr17:44649437:G:A	1.24258e-09	-1.9369	-0.671752	2.47937e-07	-1.9287	-0.753001
44649606	chr17:44649606:A:G	3.68027e-09	-0.464531	-1.05832	5.31548e-07	-0.902557	-1.01652
44650612	chr17:44650612:C:T	4.74351e-09	-2.81986e-10	-1.26906	1.03182e-06	-2.81986e-10	-1.2558
44650952	chr17:44650952:G:A	1.27371e-09	-1.92716	-0.656747	2.53086e-07	-1.9225	-0.738642
44651365	chr17:44651365:A:G	9.36545e-09	-0.588811	-3.22959e-10	1.83789e-05	1.62409	-3.22959e-10
44651504	chr17:44651504:A:T	1.49216e-09	-1.85028	-0.575332	2.86806e-07	-1.87641	-0.659655
44652219	chr17:44652219:T:C	7.90023e-10	-1.97065	-1.09088	1.70224e-07	-1.99566	-1.0621
44652442	chr17:44652442:C:T	1.76367e-09	-1.10022	-1.15822	2.86584e-06	0.952498	-1.18676
44652906	chr17:44652906:C:T	1.66594e-09	-1.88274	-0.43271	3.31417e-07	-1.87389	-0.517603
44652981	chr17:44652981:G:A	1.07156e-08	-2.81986e-10	-0.454134	2.27649e-06	-2.81986e-10	-0.464486
44653106	chr17:44653106:T:C	1.64402e-09	-1.86825	-0.460448	3.27428e-07	-1.85772	-0.545889
44653116	chr17:44653116:G:A	6.57003e-09	-2.81986e-10	-0.943321	1.44977e-06	-2.81986e-10	-0.915718
44653373	chr17:44653373:C:T	4.64614e-09	-2.81986e-10	-1.2898	1.00794e-06	-2.81986e-10	-1.27921
44653454	chr17:44653454:A:C	4.41568e-09	-1.34068	-3.22959e-10	6.64508e-07	-1.69583	-3.22959e-10
44653474	chr17:44653474:G:A	1.7714e-09	-1.88771	-0.366356	3.50434e-07	-1.87909	-0.456614
44653478	chr17:44653478:T:C	7.84636e-10	-1.79761	-1.27076	1.59431e-07	-1.85442	-1.26884
44653561	chr17:44653561:A:G	4.52913e-09	-2.81986e-10	-1.31531	9.73894e-07	-2.81986e-10	-1.31357
44653622	chr17:44653622:G:A	5.617e-09	-2.81986e-10	-1.10004	1.22705e-06	-2.81986e-10	-1.08251
44654055	chr17:44654055:C:T	6.93017e-09	-2.01841	1.12846	1.78282e-06	-1.99073	1.28181
44654874	chr17:44654874:A:G	4.79913e-09	-2.81986e-10	-1.2574	1.07099e-06	-2.81986e-10	-1.21853
44655680	chr17:44655680:G:A	1.88686e-08	-2.81986e-10	0.111659	4.02669e-06	-2.81986e-10	0.105826
44655836	chr17:44655836:C:T	8.70645e-10	-1.67706	-1.2873	1.74196e-07	-1.74944	-1.28526
44656265	chr17:44656265:C:G	2.28146e-09	-2.00102	-3.22959e-10	4.89618e-07	-2.00125	-3.22959e-10
44656445	chr17:44656445:C:T	4.70303e-09	-2.81986e-10	-1.27763	1.04259e-06	-2.81986e-10	-1.24541
44656528	chr17:44656528:C:T	6.39398e-09	-2.81986e-10	-0.970482	1.40908e-06	-2.81986e-10	-0.944181
44656802	chr17:44656802:G:A	6.17576e-09	-2.81986e-10	-1.00521	1.32508e-06	-2.81986e-10	-1.00565
44656938	chr17:44656938:T:C	1.16727e-08	-2.81986e-10	-0.36859	2.47849e-06	-2.81986e-10	-0.379472
44657028	chr17:44657028:TGAGCCGAACAGCCGAGGTAGAACAGG:T	4.67375e-09	-2.81986e-10	-1.28388	1.01158e-06	-2.81986e-10	-1.27561
44657519	chr17:44657519:C:T	1.0338e-08	-2.81986e-10	-0.490009	2.19681e-06	-2.81986e-10	-0.500113
44658049	chr17:44658049:A:G	7.17396e-10	-1.84843	-1.30954	1.42935e-07	-1.92734	-1.30514
44658193	chr17:44658193:C:T	4.52915e-09	-2.81986e-10	-1.3153	9.73653e-07	-2.81986e-10	-1.31382
44659269	chr17:44659269:G:A	8.27775e-09	-0.712268	-3.22959e-10	9.49781e-07	-1.33864	-3.22959e-10
44659974	chr17:44659974:T:C	4.5621e-09	-2.81986e-10	-1.30806	9.93759e-07	-2.81986e-10	-1.29338
44660932	chr17:44660932:A:T	1.20603e-08	-2.81986e-10	-0.335917	2.68073e-06	-2.81986e-10	-0.301032
44660974	chr17:44660974:T:C	1.0304e-08	-2.81986e-10	-0.493304	2.18961e-06	-2.81986e-10	-0.503396
44660999	chr17:44660999:C:T	7.98222e-09	-2.81986e-10	-0.748622	1.82756e-06	-2.81986e-10	-0.68414
44661710	chr17:44661710:A:T	4.53236e-09	-2.81986e-10	-1.3146	9.72094e-07	-2.81986e-10	-1.31542
44661936	chr17:44661936:A:G	6.20351e-09	-2.81986e-10	-1.00072	1.36692e-06	-2.81986e-10	-0.974561
44662861	chr17:44662861:C:T	1.0564e-08	-2.81986e-10	-0.468385	2.24449e-06	-2.81986e-10	-0.478642
44663068	chr17:44663068:G:A	5.20457e-09	-2.81986e-10	-1.1763	1.13467e-06	-2.81986e-10	-1.16078
44663687	chr17:44663687:A:T	1.41411e-09	-1.98256	-0.496783	2.81425e-07	-2.00137	-0.55364
44664093	chr17:44664093:G:A	2.38582e-09	-1.95629	-3.22959e-10	4.83979e-07	-2.01283	-3.22959e-10
44664937	chr17:44664937:AAATAG:A	1.04114e-08	-2.81986e-10	-0.482934	2.21224e-06	-2.81986e-10	-0.493112
44665157	chr17:44665157:T:C	7.47426e-10	-1.80901	-1.30794	1.47155e-07	-1.89982	-1.30357
44665843	chr17:44665843:A:AT	4.5421e-09	-2.81986e-10	-1.31245	9.74382e-07	-2.81986e-10	-1.31307
44665849	chr17:44665849:T:C	8.94231e-09	-0.635044	-3.22959e-10	1.15541e-06	-1.14266	-3.22959e-10
44665962	chr17:44665962:A:G	4.95199e-09	-2.81986e-10	-1.22605	1.08652e-06	-2.81986e-10	-1.20414
44666154	chr17:44666154:C:G	4.98817e-09	-1.21877	-3.22959e-10	8.87322e-07	-1.40667	-3.22959e-10
44666842	chr17:44666842:A:T	2.48307e-09	-1.91634	-3.22959e-10	4.81248e-07	-2.01849	-3.22959e-10
44666870	chr17:44666870:A:C	2.6323e-09	-2.01707	0.159093	5.24123e-07	-2.01875	0.0856002
44667105	chr17:44667105:G:A	4.56124e-09	-2.81986e-10	-1.30824	9.84522e-07	-2.81986e-10	-1.30272
44667812	chr17:44667812:A:G	5.11457e-09	-1.19375	-3.22959e-10	7.44411e-07	-1.58228	-3.22959e-10
44668045	chr17:44668045:T:C	4.55544e-09	-2.81986e-10	-1.30952	9.74296e-07	-2.81986e-10	-1.31316
44668298	chr17:44668298:C:A	4.54054e-09	-2.81986e-10	-1.31279	9.72456e-07	-2.81986e-10	-1.31505
44668570	chr17:44668570:C:T	7.0709e-09	-2.81986e-10	-0.86985	1.56622e-06	-2.81986e-10	-0.838453
44669816	chr17:44669816:C:T	4.54918e-09	-2.81986e-10	-1.31089	9.88783e-07	-2.81986e-10	-1.2984
44670031	chr17:44670031:G:A	1.03843e-08	-2.81986e-10	-0.48554	2.20763e-06	-2.81986e-10	-0.495201
44670299	chr17:44670299:C:A	2.13602e-09	-1.79404	-0.27285	4.41858e-07	-1.84878	-0.255105
44670774	chr17:44670774:AGCAATCC:A	9.46013e-10	-1.56855	-1.31278	1.96831e-07	-1.60302	-1.30951
44672587	chr17:44672587:T:C	2.08392e-09	-1.75307	-0.338515	4.29111e-07	-1.81298	-0.320179
44673150	chr17:44673150:C:A	7.03195e-09	-2.01752	1.14215	1.95237e-06	-1.95653	1.33845
44673697	chr17:44673697:A:G	1.13661e-08	-2.01606	1.62086	3.29485e-06	-1.94911	1.85435
44674236	chr17:44674236:A:G	6.77196e-09	-0.913048	-3.22959e-10	1.20914e-06	-1.09721	-3.22959e-10
44674239	chr17:44674239:C:T	2.36264e-09	-1.78542	-0.180639	4.88444e-07	-1.84165	-0.162003
44674275	chr17:44674275:A:G	6.28089e-09	-2.81986e-10	-0.988327	1.34989e-06	-2.81986e-10	-0.987095
44674660	chr17:44674660:A:G	4.52881e-09	-2.81986e-10	-1.31538	9.72458e-07	-2.81986e-10	-1.31505
44675172	chr17:44675172:A:G	4.82418e-09	-2.81986e-10	-1.2522	1.07685e-06	-2.81986e-10	-1.21308
44675438	chr17:44675438:A:G	2.6366e-08	0.446239	-3.22959e-10	1.35245e-05	1.31739	-3.22959e-10
44675540	chr17:44675540:C:T	8.91366e-09	-0.638253	-3.22959e-10	1.00014e-06	-1.28698	-3.22959e-10
44675653	chr17:44675653:T:C	4.83107e-09	-2.81986e-10	-1.25077	1.04905e-06	-2.81986e-10	-1.23924
44675701	chr17:44675701:G:C	3.79179e-08	0.809584	-3.22959e-10	1.37835e-06	-0.966234	-3.22959e-10
44675916	chr17:44675916:G:A	2.09311e-07	-2.81986e-10	2.51798	5.80473e-05	-2.81986e-10	2.77414
44676022	chr17:44676022:G:A	7.23976e-09	-2.81986e-10	-0.846251	1.52858e-06	-2.81986e-10	-0.862779
44676171	chr17:44676171:G:A	1.45489e-08	-2.81986e-10	-0.148323	3.12107e-06	-2.81986e-10	-0.148943
44676593	chr17:44676593:C:T	4.56578e-09	-2.81986e-10	-1.30725	9.85867e-07	-2.81986e-10	-1.30135
44677185	chr17:44677185:AG:A	4.55476e-09	-2.81986e-10	-1.30967	9.90946e-07	-2.81986e-10	-1.29621
44677409	chr17:44677409:C:T	9.13534e-10	-1.60086	-1.31541	1.89865e-07	-1.63361	-1.31495
44677547	chr17:44677547:TG:T	7.69504e-09	-2.81986e-10	-0.785262	1.70582e-06	-2.81986e-10	-0.753072
44682549	chr17:44682549:G:C	7.09946e-09	-2.81986e-10	-0.86582	1.5731e-06	-2.81986e-10	-0.834068
44682580	chr17:44682580:G:A	2.27383e-09	-2.00437	-3.22959e-10	4.94089e-07	-1.99216	-3.22959e-10
44682648	chr17:44682648:G:C	7.40276e-09	-2.81986e-10	-0.823985	1.58462e-06	-2.81986e-10	-0.826773
44682780	chr17:44682780:C:T	1.20599e-09	-1.52017	-1.11837	2.53813e-07	-1.55899	-1.09929
44682986	chr17:44682986:G:T	4.53249e-09	-2.81986e-10	-1.31457	9.75179e-07	-2.81986e-10	-1.31225
44684464	chr17:44684464:G:A	1.04224e-08	-2.81986e-10	-0.481881	2.21456e-06	-2.81986e-10	-0.492065
44685234	chr17:44685234:T:A	9.69146e-10	-1.5428	-1.31438	2.0094e-07	-1.57649	-1.31538
44685363	chr17:44685363:G:C	1.04224e-08	-2.81986e-10	-0.481881	2.21456e-06	-2.81986e-10	-0.492065
44685469	chr17:44685469:G:A	6.89423e-09	-2.81986e-10	-0.895154	1.52641e-06	-2.81986e-10	-0.8642
44686571	chr17:44686571:C:T	1.36027e-08	-2.81986e-10	-0.215571	2.85141e-06	-2.81986e-10	-0.239305
44687445	chr17:44687445:A:G	1.46418e-08	-2.81986e-10	-0.14196	2.99854e-06	-2.81986e-10	-0.188993
44688694	chr17:44688694:G:A	6.12051e-10	-2.00761	-1.30917	1.32802e-07	-1.99392	-1.3121
44688940	chr17:44688940:G:A	4.64606e-09	-2.81986e-10	-1.28982	1.00482e-06	-2.81986e-10	-1.28231
44689467	chr17:44689467:C:T	1.04224e-08	-2.81986e-10	-0.481881	2.21456e-06	-2.81986e-10	-0.492065
44689956	chr17:44689956:G:A	4.55203e-09	-2.81986e-10	-1.31026	9.73632e-07	-2.81986e-10	-1.31384
44690570	chr17:44690570:C:T	4.12026e-09	-1.40992	-3.22959e-10	7.94886e-07	-1.51668	-3.22959e-10
44691261	chr17:44691261:G:A	5.01542e-09	-2.81986e-10	-1.21332	1.09215e-06	-2.81986e-10	-1.19897
44691736	chr17:44691736:A:G	5.17947e-09	-2.81986e-10	-1.18113	1.13019e-06	-2.81986e-10	-1.16474
44691894	chr17:44691894:A:T	1.43702e-08	-2.81986e-10	-0.160685	2.94356e-06	-2.81986e-10	-0.207501
44691912	chr17:44691912:G:A	4.75444e-09	-2.81986e-10	-1.26676	1.03494e-06	-2.81986e-10	-1.25278
44692089	chr17:44692089:G:A	2.49057e-09	-1.91333	-3.22959e-10	4.89137e-07	-2.00223	-3.22959e-10
44692273	chr17:44692273:T:C	1.97398e-09	-1.50003	-0.64576	2.81568e-07	-1.85277	-0.701734
44692560	chr17:44692560:G:A	9.01714e-09	-2.01764	1.39093	2.56334e-06	-1.95924	1.61343
44692605	chr17:44692605:A:G	4.88667e-09	-2.81986e-10	-1.23933	1.06212e-06	-2.81986e-10	-1.22685
44693139	chr17:44693139:G:T	8.67959e-10	-1.85635	-1.1111	1.7659e-07	-1.93408	-1.08696
44693269	chr17:44693269:G:A	9.37585e-10	-1.58552	-1.30477	1.44052e-07	-1.92801	-1.29669
44693375	chr17:44693375:G:A	4.68456e-09	-2.01874	0.737173	1.51934e-06	-1.84711	0.978271
44694481	chr17:44694481:A:G	3.05351e-09	-1.70955	-3.22959e-10	5.19128e-07	-1.94272	-3.22959e-10
44694630	chr17:44694630:G:A	4.53244e-09	-2.81986e-10	-1.31458	9.75399e-07	-2.81986e-10	-1.31203
44694911	chr17:44694911:C:G	1.57609e-09	-2.01838	-0.352512	3.08701e-07	-2.01311	-0.449393
44695183	chr17:44695183:G:A	6.89875e-10	-1.97763	-1.21946	1.66844e-07	-1.87768	-1.20013
44695713	chr17:44695713:G:A	7.01578e-10	-1.89422	-1.28604	1.42074e-07	-1.96353	-1.275
44695754	chr17:44695754:A:G	4.56506e-09	-2.81986e-10	-1.30741	9.85663e-07	-2.81986e-10	-1.30156
44696367	chr17:44696367:T:C	8.41232e-10	-1.74159	-1.25714	1.63667e-07	-1.81958	-1.27746
44696607	chr17:44696607:G:C	4.54569e-09	-2.81986e-10	-1.31166	9.80089e-07	-2.81986e-10	-1.30723
44696644	chr17:44696644:C:T	6.35626e-09	-1.96046	0.984065	1.98272e-06	-1.79685	1.1942
44697290	chr17:44697290:C:G	6.12045e-09	-1.97482	0.96062	1.88942e-06	-1.82101	1.17016
44697325	chr17:44697325:T:C	8.15998e-10	-2.00537	-1.02381	2.38894e-07	-1.67832	-1.04054
44697338	chr17:44697338:A:C	7.92149e-10	-1.74908	-1.30976	1.60674e-07	-1.80078	-1.31472
44697350	chr17:44697350:C:T	4.58983e-09	-2.81986e-10	-1.302	9.80577e-07	-2.81986e-10	-1.30673
44697395	chr17:44697395:CT:C	8.30398e-10	-1.70049	-1.3112	1.53021e-07	-1.84915	-1.31515
44698088	chr17:44698088:CT:C	4.72515e-09	-2.81986e-10	-1.27294	1.04762e-06	-2.81986e-10	-1.2406
44699009	chr17:44699009:C:T	4.94689e-09	-2.81986e-10	-1.22708	1.07177e-06	-2.81986e-10	-1.21781
44699106	chr17:44699106:G:T	4.59151e-09	-2.81986e-10	-1.30163	9.92339e-07	-2.81986e-10	-1.29481
44699308	chr17:44699308:T:G	8.10372e-10	-1.74126	-1.29484	1.59827e-07	-1.81457	-1.30621
44699517	chr17:44699517:C:T	2.34815e-09	-1.97221	-3.22959e-10	4.8126e-07	-2.01847	-3.22959e-10
44699657	chr17:44699657:C:T	2.38638e-08	0.346524	-3.22959e-10	2.95759e-06	-0.202746	-3.22959e-10
44700031	chr17:44700031:T:C	7.49699e-10	-1.85208	-1.26185	1.48499e-07	-1.94283	-1.25147
44700159	chr17:44700159:T:G	6.5579e-09	0.136349	-1.08152	8.941e-07	-0.375611	-1.02345
44700566	chr17:44700566:A:G	2.704e-08	0.47148	-3.22959e-10	3.30335e-06	-0.0921809	-3.22959e-10
44700766	chr17:44700766:T:C	2.39288e-09	-2.00353	0.0501919	4.92588e-07	-1.95523	-0.0399732
44701661	chr17:44701661:C:T	2.56355e-08	0.41814	-3.22959e-10	3.14847e-06	-0.140202	-3.22959e-10
44702068	chr17:44702068:C:T	4.62593e-09	-2.81986e-10	-1.29416	1.00072e-06	-2.81986e-10	-1.2864
44702325	chr17:44702325:A:G	7.99604e-09	-2.81986e-10	-0.746891	1.68868e-06	-2.81986e-10	-0.76317
44703280	chr17:44703280:G:A	9.63531e-09	-0.560404	-3.22959e-10	1.08462e-06	-1.20589	-3.22959e-10
44704869	chr17:44704869:C:T	4.52912e-09	-2.81986e-10	-1.31531	9.74514e-07	-2.81986e-10	-1.31294
44704942	chr17:44704942:G:C	4.59236e-09	-2.81986e-10	-1.30144	9.80917e-07	-2.81986e-10	-1.30639
44705927	chr17:44705927:C:T	4.55134e-09	-2.81986e-10	-1.31042	9.81347e-07	-2.81986e-10	-1.30595
44706649	chr17:44706649:T:A	4.55405e-09	-2.81986e-10	-1.30982	9.82148e-07	-2.81986e-10	-1.30513
44707073	chr17:44707073:G:A	2.70969e-09	-1.829	-3.22959e-10	5.51741e-07	-1.88179	-3.22959e-10
44708078	chr17:44708078:G:T	2.20847e-08	0.269046	-3.22959e-10	2.77416e-06	-0.266771	-3.22959e-10
44708082	chr17:44708082:G:A	4.5658e-09	-2.81986e-10	-1.30724	9.85434e-07	-2.81986e-10	-1.30179
44708356	chr17:44708356:G:A	4.96487e-09	-2.81986e-10	-1.22345	1.07594e-06	-2.81986e-10	-1.21393
44708740	chr17:44708740:G:C	4.55465e-09	-2.81986e-10	-1.30969	9.82303e-07	-2.81986e-10	-1.30498
44708802	chr17:44708802:G:A	3.12966e-09	-1.68491	-3.22959e-10	5.37156e-07	-1.90859	-3.22959e-10
44708840	chr17:44708840:G:T	6.51681e-10	-2.00998	-1.24406	1.54622e-07	-1.95076	-1.20313
44708927	chr17:44708927:A:G	1.75229e-07	-2.81986e-10	2.34025	4.86039e-05	-2.81986e-10	2.59658
44709195	chr17:44709195:C:T	6.09364e-09	-2.81986e-10	-1.01859	1.33146e-06	-2.81986e-10	-1.00085
44709343	chr17:44709343:G:A	8.39662e-09	-0.698009	-3.22959e-10	9.54461e-07	-1.33373	-3.22959e-10
44709644	chr17:44709644:T:A	4.67676e-09	-2.81986e-10	-1.28323	1.01267e-06	-2.81986e-10	-1.27453
44710710	chr17:44710710:C:A	6.17401e-10	-1.99855	-1.30953	1.89341e-07	-1.64144	-1.30989
44710728	chr17:44710728:G:A	6.49051e-10	-1.94297	-1.31511	1.36751e-07	-1.96254	-1.31417
44711222	chr17:44711222:G:A	1.09608e-09	-1.42614	-1.30797	1.62585e-07	-1.7943	-1.30938
44711456	chr17:44711456:C:G	1.7712e-07	-2.81986e-10	2.35099	4.91452e-05	-2.81986e-10	2.60766
44712153	chr17:44712153:A:G	6.74444e-10	-1.91513	-1.30457	1.73716e-07	-1.73296	-1.30449
44712550	chr17:44712550:C:T	1.21462e-08	-2.81986e-10	-0.328823	2.61732e-06	-2.81986e-10	-0.324969
44712872	chr17:44712872:G:A	7.27196e-10	-1.8529	-1.29149	1.43974e-07	-1.94381	-1.28143
44713088	chr17:44713088:G:A	5.88272e-09	-1.9432	0.889382	1.85219e-06	-1.7642	1.09345
44713142	chr17:44713142:C:A	1.0803e-09	-1.45674	-1.29186	2.6768e-07	-1.32206	-1.28303
44713269	chr17:44713269:C:T	4.52998e-09	-2.81986e-10	-1.31512	9.75215e-07	-2.81986e-10	-1.31222
44713575	chr17:44713575:G:A	6.08735e-10	-2.00728	-1.31494	1.33554e-07	-1.98685	-1.31352
44713617	chr17:44713617:C:G	6.45564e-09	0.257559	-1.21844	3.51613e-07	-1.09846	-1.23388
44713627	chr17:44713627:C:T	7.85045e-09	-1.94211	1.17685	2.49865e-06	-1.76249	1.39112
44714445	chr17:44714445:ATG:A	8.13573e-09	-2.81986e-10	-0.729573	1.87561e-06	-2.81986e-10	-0.658187
44714462	chr17:44714462:G:C	4.59913e-09	-2.81986e-10	-1.29997	9.82141e-07	-2.81986e-10	-1.30514
44715138	chr17:44715138:C:G	4.68032e-09	-2.81986e-10	-1.28247	1.01589e-06	-2.81986e-10	-1.27136
44715818	chr17:44715818:T:C	4.53719e-09	-2.81986e-10	-1.31353	9.72858e-07	-2.81986e-10	-1.31464
44716380	chr17:44716380:T:C	9.01908e-10	-2.0068	-0.922285	1.98647e-07	-2.01571	-0.887635
44716877	chr17:44716877:A:G	7.04232e-09	-2.81986e-10	-0.873901	1.55567e-06	-2.81986e-10	-0.845212
44716953	chr17:44716953:T:C	9.03812e-10	-2.00384	-0.923137	1.98766e-07	-2.01422	-0.888526
44717429	chr17:44717429:G:A	4.78758e-09	-2.81986e-10	-1.25981	1.01635e-06	-2.81986e-10	-1.27091
44717502	chr17:44717502:T:C	4.58624e-09	-2.81986e-10	-1.30278	9.91028e-07	-2.81986e-10	-1.29613
44718029	chr17:44718029:A:G	4.75684e-09	-2.81986e-10	-1.26625	1.01609e-06	-2.81986e-10	-1.27115
44718051	chr17:44718051:G:A	4.57608e-09	-2.81986e-10	-1.305	9.7807e-07	-2.81986e-10	-1.30929
44718718	chr17:44718718:G:A	9.47023e-09	-2.81986e-10	-0.577685	2.23986e-06	-2.81986e-10	-0.480707
44718720	chr17:44718720:A:G	1.99342e-09	-1.60352	-0.53246	4.58273e-07	-1.5554	-0.512012
44719029	chr17:44719029:C:T	4.64508e-09	-2.81986e-10	-1.29003	9.87968e-07	-2.81986e-10	-1.29922
44719932	chr17:44719932:TCACCTTCCTGGTGTTTAGGCTTCCA:T	2.34561e-08	0.329292	-3.22959e-10	2.92445e-06	-0.214013	-3.22959e-10
44720150	chr17:44720150:G:T	8.41164e-10	-1.69852	-1.30029	1.53126e-07	-1.85389	-1.30972
44720161	chr17:44720161:T:C	2.33881e-08	0.326388	-3.22959e-10	2.9173e-06	-0.21646	-3.22959e-10
44720380	chr17:44720380:G:A	6.81011e-09	-1.9226	1.01517	2.18582e-06	-1.72856	1.22343
44720952	chr17:44720952:A:G	4.61441e-09	-2.81986e-10	-1.29666	9.97246e-07	-2.81986e-10	-1.28988
44721352	chr17:44721352:G:T	4.59059e-09	-2.81986e-10	-1.30183	9.92715e-07	-2.81986e-10	-1.29443
44721447	chr17:44721447:G:C	4.92028e-09	-2.81986e-10	-1.23247	1.07915e-06	-2.81986e-10	-1.21095
44721775	chr17:44721775:CA:C	4.59045e-09	-2.81986e-10	-1.30186	9.80593e-07	-2.81986e-10	-1.30672
44722397	chr17:44722397:C:T	7.37618e-10	-1.87278	-1.25738	1.47201e-07	-1.95651	-1.24657
44722636	chr17:44722636:T:C	4.59068e-09	-2.81986e-10	-1.30181	9.92736e-07	-2.81986e-10	-1.29441
44722743	chr17:44722743:G:A	4.56583e-09	-2.81986e-10	-1.30724	9.85443e-07	-2.81986e-10	-1.30178
44722837	chr17:44722837:T:C	4.55376e-09	-2.81986e-10	-1.30989	9.74649e-07	-2.81986e-10	-1.3128
44723046	chr17:44723046:C:T	3.48187e-09	-0.455988	-1.12228	9.60471e-06	2.13166	-1.15652
44723054	chr17:44723054:T:C	4.67736e-09	-2.81986e-10	-1.28311	1.01282e-06	-2.81986e-10	-1.27439
44723341	chr17:44723341:A:C	4.69162e-09	-2.81986e-10	-1.28006	1.02375e-06	-2.81986e-10	-1.26364
44723345	chr17:44723345:T:C	6.80271e-09	-1.96141	1.05289	2.1186e-06	-1.79919	1.26283
44723412	chr17:44723412:G:A	4.59494e-09	-2.81986e-10	-1.30088	9.93907e-07	-2.81986e-10	-1.29323
44723700	chr17:44723700:A:G	4.5521e-09	-2.81986e-10	-1.31025	9.81574e-07	-2.81986e-10	-1.30572
44723784	chr17:44723784:A:G	7.23978e-09	-1.94482	1.09857	2.29397e-06	-1.76762	1.31078
44724006	chr17:44724006:T:G	4.84392e-09	-2.81986e-10	-1.24811	1.04828e-06	-2.81986e-10	-1.23997
44724064	chr17:44724064:G:C	2.02077e-07	-2.81986e-10	2.48281	5.63134e-05	-2.81986e-10	2.74381
44724188	chr17:44724188:A:T	7.65869e-09	-2.81986e-10	-0.789998	1.60184e-06	-2.81986e-10	-0.815969
44724866	chr17:44724866:C:T	6.10917e-10	-2.0099	-1.30873	1.3346e-07	-1.99058	-1.3105
44725035	chr17:44725035:A:G	5.94181e-09	-2.81986e-10	-1.04382	1.26892e-06	-2.81986e-10	-1.04895
44725104	chr17:44725104:A:G	4.58601e-09	-2.81986e-10	-1.30283	9.79827e-07	-2.81986e-10	-1.3075
44725552	chr17:44725552:A:G	7.694e-09	-2.81986e-10	-0.785397	1.76682e-06	-2.81986e-10	-0.717935
44726088	chr17:44726088:CA:C	1.48427e-09	-1.97616	-0.454756	3.08774e-07	-1.91757	-0.544692
44726178	chr17:44726178:G:A	6.86606e-09	-2.81986e-10	-0.899248	1.51989e-06	-2.81986e-10	-0.86848
44726266	chr17:44726266:G:A	1.99181e-09	-1.99244	-0.144355	4.17974e-07	-1.93186	-0.227591
44726657	chr17:44726657:TGG:T	5.53241e-09	-2.81986e-10	-1.11521	1.20203e-06	-2.81986e-10	-1.10311
44726768	chr17:44726768:T:C	1.14876e-08	-0.384574	-3.22959e-10	2.51055e-05	1.93597	-3.22959e-10
44726990	chr17:44726990:T:C	6.81211e-09	-2.81986e-10	-0.907137	1.50702e-06	-2.81986e-10	-0.876986
44727393	chr17:44727393:C:T	4.59488e-09	-2.81986e-10	-1.3009	9.93869e-07	-2.81986e-10	-1.29327
44727786	chr17:44727786:T:C	1.53258e-09	-2.01841	-0.380477	3.85617e-07	-1.81776	-0.422271
44727916	chr17:44727916:C:T	4.52946e-09	-2.81986e-10	-1.31523	9.72259e-07	-2.81986e-10	-1.31525
44728022	chr17:44728022:C:G	4.59338e-09	-2.81986e-10	-1.30122	9.92976e-07	-2.81986e-10	-1.29417
44728117	chr17:44728117:C:T	1.94482e-09	-1.99537	-0.165302	4.07583e-07	-1.93716	-0.247468
44728561	chr17:44728561:G:A	4.77821e-09	-2.81986e-10	-1.26177	1.03988e-06	-2.81986e-10	-1.24802
44728569	chr17:44728569:A:G	4.85964e-09	-2.81986e-10	-1.24487	1.05204e-06	-2.81986e-10	-1.23639
44728573	chr17:44728573:CT:C	6.50677e-09	0.127404	-1.0804	8.90264e-07	-0.381132	-1.02222
44728749	chr17:44728749:G:A	4.79346e-09	-2.81986e-10	-1.25859	1.01744e-06	-2.81986e-10	-1.26983
44728804	chr17:44728804:A:C	8.09347e-09	-2.81986e-10	-0.734781	1.86536e-06	-2.81986e-10	-0.663665
44728844	chr17:44728844:C:T	2.119e-09	-1.99025	-0.0846425	4.44659e-07	-1.92792	-0.169643
44729105	chr17:44729105:AAAG:A	7.13259e-10	-1.90792	-1.25583	1.44233e-07	-1.97858	-1.24486
44729419	chr17:44729419:A:G	1.41036e-09	-1.99152	-0.490472	2.90987e-07	-1.94194	-0.579657
44729669	chr17:44729669:A:G	4.75567e-09	-2.81986e-10	-1.2665	1.03925e-06	-2.81986e-10	-1.24862
44730834	chr17:44730834:C:T	2.51358e-08	-2.81986e-10	0.398454	4.81194e-06	-2.81986e-10	0.28398
44730912	chr17:44730912:T:G	1.17129e-08	-0.365148	-3.22959e-10	2.585e-05	1.96519	-3.22959e-10
44731123	chr17:44731123:G:A	2.33054e-09	-1.94991	-0.0298301	4.79149e-07	-1.88893	-0.133936
44732112	chr17:44732112:CT:C	4.59068e-09	-2.81986e-10	-1.30181	9.92736e-07	-2.81986e-10	-1.29441
44732443	chr17:44732443:C:T	1.13214e-07	-2.81986e-10	1.90345	3.08694e-05	-2.81986e-10	2.14265
44733089	chr17:44733089:T:C	5.74409e-09	-1.88531	0.807642	1.87344e-06	-1.66483	1.00549
44733122	chr17:44733122:G:A	5.73129e-09	-2.81986e-10	-1.0799	1.22435e-06	-2.81986e-10	-1.08471
44733423	chr17:44733423:A:G	1.99309e-09	-1.74435	-0.391806	3.69817e-07	-1.81859	-0.463277
44733706	chr17:44733706:G:A	4.55698e-09	-2.81986e-10	-1.30918	9.82995e-07	-2.81986e-10	-1.30427
44734129	chr17:44734129:T:C	5.22558e-09	-2.81986e-10	-1.17227	1.10313e-06	-2.81986e-10	-1.18897
44734251	chr17:44734251:C:T	4.59068e-09	-2.81986e-10	-1.30181	9.92736e-07	-2.81986e-10	-1.29441
44734294	chr17:44734294:C:G	3.35091e-09	-1.61661	-3.22959e-10	5.60032e-07	-1.86688	-3.22959e-10
44735238	chr17:44735238:C:T	4.5582e-09	-2.81986e-10	-1.30891	9.92789e-07	-2.81986e-10	-1.29436
44735354	chr17:44735354:T:C	8.35722e-10	-1.70176	-1.30354	1.53069e-07	-1.85235	-1.31163
44735409	chr17:44735409:A:G	7.37917e-10	-1.87267	-1.25709	1.47157e-07	-1.95724	-1.24613
44735410	chr17:44735410:C:T	8.68153e-09	-2.81986e-10	-0.66464	2.00794e-06	-2.81986e-10	-0.590008
44735446	chr17:44735446:G:A	6.58957e-09	-2.81986e-10	-0.940351	1.45633e-06	-2.81986e-10	-0.911197
44735850	chr17:44735850:C:T	1.21819e-08	-2.81986e-10	-0.325891	2.55702e-06	-2.81986e-10	-0.348275
44736091	chr17:44736091:C:G	1.12939e-08	-0.401579	-3.22959e-10	2.44348e-05	1.90889	-3.22959e-10
44736650	chr17:44736650:G:A	4.9036e-09	-2.81986e-10	-1.23587	1.0379e-06	-2.81986e-10	-1.24992
44737587	chr17:44737587:G:A	8.21617e-10	-1.75886	-1.26346	1.6537e-07	-1.80465	-1.28204
44737776	chr17:44737776:A:G	7.89624e-10	-1.76117	-1.30086	1.61145e-07	-1.80252	-1.31005
44738017	chr17:44738017:G:A	6.27617e-10	-2.01189	-1.27977	1.4819e-07	-1.93191	-1.26447
44738775	chr17:44738775:A:T	6.83322e-10	-1.99141	-1.21522	1.63294e-07	-1.90416	-1.19516
44740038	chr17:44740038:A:G	2.1053e-09	-1.05871	-1.02267	3.51963e-07	-1.31473	-1.01662
44740564	chr17:44740564:G:A	7.01488e-10	-2.0151	-1.16529	1.67237e-07	-1.96616	-1.1093
44740991	chr17:44740991:C:T	2.34704e-09	-1.97269	-3.22959e-10	5.07627e-07	-1.96513	-3.22959e-10
44741027	chr17:44741027:C:T	1.04844e-09	-1.98198	-0.796554	2.1983e-07	-1.99517	-0.806854
44741051	chr17:44741051:T:C	7.39266e-09	-1.90028	1.07493	2.41565e-06	-1.69138	1.28622
44741120	chr17:44741120:G:A	4.67565e-09	-2.81986e-10	-1.28347	1.0124e-06	-2.81986e-10	-1.27479
44741518	chr17:44741518:C:T	2.47831e-08	-2.81986e-10	0.384325	4.7469e-06	-2.81986e-10	0.270373
44742096	chr17:44742096:A:T	8.63558e-09	-2.81986e-10	-0.669948	1.8238e-06	-2.81986e-10	-0.686197
44742101	chr17:44742101:T:A	8.12287e-10	-1.84364	-1.1901	1.6072e-07	-1.94025	-1.17496
44743017	chr17:44743017:G:C	7.61196e-10	-1.99258	-1.10612	2.03362e-07	-1.77155	-1.10833
44743640	chr17:44743640:C:T	1.31753e-08	-1.70559	1.45809	4.46076e-06	-1.46375	1.67195
44745199	chr17:44745199:A:G	1.83964e-08	-2.81986e-10	0.0863181	3.75469e-06	-2.81986e-10	0.0358873
44745237	chr17:44745237:A:C	4.70986e-09	-2.81986e-10	-1.27618	1.02856e-06	-2.81986e-10	-1.25896
44745580	chr17:44745580:C:T	4.58637e-09	-2.81986e-10	-1.30275	9.87575e-07	-2.81986e-10	-1.29962
44745843	chr17:44745843:G:T	2.83719e-09	-1.41113	-0.371894	6.39414e-07	-1.38376	-0.350559
44746729	chr17:44746729:G:C	7.66299e-09	-2.81986e-10	-0.789436	1.75937e-06	-2.81986e-10	-0.722165
44747280	chr17:44747280:T:C	1.47828e-08	-1.73411	1.60173	4.96086e-06	-1.50513	1.81959
44747363	chr17:44747363:G:A	1.46226e-09	-1.97619	-0.469659	4.49098e-07	-1.5843	-0.503335
44747592	chr17:44747592:T:A	7.67337e-09	-2.81986e-10	-0.788083	1.76179e-06	-2.81986e-10	-0.720789
44748255	chr17:44748255:G:A	9.67311e-09	0.406051	-0.96254	1.28969e-06	-0.140029	-0.892686
44749046	chr17:44749046:G:A	1.57692e-08	-2.81986e-10	-0.067782	3.22696e-06	-2.81986e-10	-0.115577
44749406	chr17:44749406:C:T	4.06493e-09	-1.42344	-3.22959e-10	7.36883e-07	-1.59245	-3.22959e-10
44750277	chr17:44750277:G:A	4.54443e-09	-2.81986e-10	-1.31194	9.73348e-07	-2.81986e-10	-1.31413
44750305	chr17:44750305:G:A	1.79573e-09	-1.83113	-0.409297	3.78559e-07	-1.87194	-0.386563
44751711	chr17:44751711:C:T	2.03637e-07	-2.81986e-10	2.4905	5.66634e-05	-2.81986e-10	2.75001
44752259	chr17:44752259:C:G	7.57428e-10	-1.823	-1.28066	1.48109e-07	-1.92187	-1.27506
44753059	chr17:44753059:A:G	8.13685e-09	-1.889	1.15956	2.68987e-06	-1.67283	1.37521
44753061	chr17:44753061:G:A	6.962e-10	-1.98972	-1.19824	1.67092e-07	-1.90051	-1.17582
44753305	chr17:44753305:A:T	4.55327e-09	-2.81986e-10	-1.30999	9.74578e-07	-2.81986e-10	-1.31287
44753855	chr17:44753855:A:C	6.12818e-10	-2.00849	-1.30704	1.3477e-07	-1.98861	-1.30269
44753928	chr17:44753928:A:G	4.52872e-09	-2.81986e-10	-1.3154	9.73043e-07	-2.81986e-10	-1.31445
44754386	chr17:44754386:G:A	9.94678e-09	-1.75518	1.22659	3.26447e-06	-1.53055	1.42653
44754734	chr17:44754734:T:C	6.62832e-10	-2.01319	-1.22388	1.53148e-07	-1.95907	-1.2044
44755406	chr17:44755406:C:A	4.58827e-09	-2.81986e-10	-1.30234	9.80215e-07	-2.81986e-10	-1.3071
44755497	chr17:44755497:A:T	6.08374e-10	-2.0107	-1.3121	1.32997e-07	-1.99126	-1.31329
44755936	chr17:44755936:G:A	5.05071e-09	-2.81986e-10	-1.20631	1.0892e-06	-2.81986e-10	-1.20167
44756384	chr17:44756384:G:C	6.93614e-10	-1.88879	-1.30289	1.40647e-07	-1.94898	-1.29964
44756723	chr17:44756723:C:T	7.82882e-10	-1.9928	-1.07781	2.35236e-07	-1.64255	-1.09174
44757068	chr17:44757068:A:G	3.32139e-08	0.677131	-3.22959e-10	3.97104e-06	0.0919076	-3.22959e-10
44757886	chr17:44757886:G:A	8.30305e-10	-1.94456	-1.06724	2.47834e-07	-1.55277	-1.12934
44758094	chr17:44758094:A:AGTT	4.58226e-09	-2.81986e-10	-1.30365	9.90485e-07	-2.81986e-10	-1.29668
44758127	chr17:44758127:A:G	1.28863e-08	-1.63666	1.36698	4.43418e-06	-1.37441	1.57664
44758394	chr17:44758394:A:T	1.05416e-08	-2.81986e-10	-0.470505	2.21619e-06	-2.81986e-10	-0.491331
44758745	chr17:44758745:A:C	6.48513e-10	-1.94365	-1.31526	1.33315e-07	-1.98746	-1.3147
44758756	chr17:44758756:C:A	8.8174e-09	-0.270544	-0.378567	1.78851e-06	-0.267491	-0.438243
44759765	chr17:44759765:C:T	4.59288e-09	-2.81986e-10	-1.30133	9.81005e-07	-2.81986e-10	-1.3063
44760436	chr17:44760436:A:G	4.59179e-09	-2.81986e-10	-1.30157	9.80817e-07	-2.81986e-10	-1.30649
44761183	chr17:44761183:CTG:C	6.80139e-10	-1.89853	-1.31277	2.47704e-07	-1.37008	-1.31256
44761824	chr17:44761824:GT:G	7.65861e-10	-1.81557	-1.27703	1.50102e-07	-1.91884	-1.26472
44762082	chr17:44762082:C:T	4.56258e-09	-2.81986e-10	-1.30795	9.84583e-07	-2.81986e-10	-1.30266
44762373	chr17:44762373:C:G	1.78005e-07	-2.81986e-10	2.35597	4.93377e-05	-2.81986e-10	2.61157
44762778	chr17:44762778:A:G	4.65942e-09	-2.81986e-10	-1.28695	1.00989e-06	-2.81986e-10	-1.27728
44763269	chr17:44763269:T:G	2.52352e-09	-1.90018	-3.22959e-10	4.92e-07	-1.9964	-3.22959e-10
44763370	chr17:44763370:C:A	8.34112e-09	-2.81986e-10	-0.70464	1.77513e-06	-2.81986e-10	-0.713244
44763565	chr17:44763565:C:T	8.26996e-10	-1.97616	-1.03964	2.03397e-07	-1.87352	-1.0062
44763757	chr17:44763757:C:T	4.67794e-09	-2.81986e-10	-1.28298	1.01296e-06	-2.81986e-10	-1.27425
44764012	chr17:44764012:C:T	4.97025e-09	-2.81986e-10	-1.22237	1.0717e-06	-2.81986e-10	-1.21788
44764081	chr17:44764081:C:A	4.84522e-09	-2.81986e-10	-1.24785	1.04516e-06	-2.81986e-10	-1.24295
44764610	chr17:44764610:G:A	2.31081e-09	-1.98824	-3.22959e-10	4.86362e-07	-2.00792	-3.22959e-10
44764847	chr17:44764847:C:T	1.7091e-09	-1.90384	-0.386027	2.96554e-07	-2.00967	-0.49297
44765137	chr17:44765137:T:C	2.24686e-09	-2.01631	-3.22959e-10	5.22619e-07	-1.93602	-3.22959e-10
44765278	chr17:44765278:C:T	7.67062e-10	-1.92696	-1.16406	2.62833e-07	-1.44521	-1.17815
44765779	chr17:44765779:C:T	4.5387e-09	-2.81986e-10	-1.3132	9.77365e-07	-2.81986e-10	-1.31001
44765820	chr17:44765820:A:C	8.71064e-09	-2.81986e-10	-0.661293	1.85424e-06	-2.81986e-10	-0.669645
44766430	chr17:44766430:C:T	5.58407e-09	-2.81986e-10	-1.10592	1.23595e-06	-2.81986e-10	-1.07528
44766528	chr17:44766528:G:A	4.61856e-09	-2.81986e-10	-1.29576	9.85525e-07	-2.81986e-10	-1.3017
44766594	chr17:44766594:C:A	4.81768e-09	-2.81986e-10	-1.25355	1.07349e-06	-2.81986e-10	-1.21621
44767213	chr17:44767213:G:A	4.53404e-09	-2.81986e-10	-1.31423	9.75882e-07	-2.81986e-10	-1.31153
44767685	chr17:44767685:G:A	2.65782e-09	-1.84833	-3.22959e-10	5.4965e-07	-1.88559	-3.22959e-10
44768067	chr17:44768067:G:T	1.38543e-07	-2.81986e-10	2.10534	3.80348e-05	-2.81986e-10	2.35138
44768085	chr17:44768085:A:G	2.66071e-08	0.455341	-3.22959e-10	1.16339e-05	1.1668	-3.22959e-10
44768266	chr17:44768266:A:G	1.07083e-08	-2.81986e-10	-0.454822	2.43745e-06	-2.81986e-10	-0.396166
44768326	chr17:44768326:G:A	6.79092e-10	-1.90167	-1.31117	2.33765e-07	-1.42832	-1.31224
44768780	chr17:44768780:A:G	4.79072e-09	-2.81986e-10	-1.25916	1.06541e-06	-2.81986e-10	-1.22376
44769261	chr17:44769261:G:A	1.39612e-08	-1.77395	1.5844	4.78098e-06	-1.55603	1.83356
44770121	chr17:44770121:G:A	8.44589e-09	-2.81986e-10	-0.692158	1.79989e-06	-2.81986e-10	-0.699394
44770436	chr17:44770436:C:G	8.52337e-09	-2.81986e-10	-0.683027	1.81597e-06	-2.81986e-10	-0.690499
44770726	chr17:44770726:T:C	1.31162e-09	-2.01373	-0.540848	3.50592e-07	-1.79965	-0.535605
44770820	chr17:44770820:A:C	4.66313e-09	-2.81986e-10	-1.28615	1.02355e-06	-2.81986e-10	-1.26385
44771726	chr17:44771726:C:T	4.55674e-09	-2.81986e-10	-1.30923	9.81753e-07	-2.81986e-10	-1.30553
44772577	chr17:44772577:G:A	5.09289e-09	-2.81986e-10	-1.19799	1.07965e-06	-2.81986e-10	-1.21049
44772984	chr17:44772984:T:C	1.04992e-09	-1.46204	-1.31508	1.32968e-07	-1.98935	-1.31542
44773706	chr17:44773706:G:A	7.89067e-08	1.54243	-3.22959e-10	2.26537e-06	-0.46938	-3.22959e-10
44774042	chr17:44774042:G:C	9.11293e-10	-1.62154	-1.29719	1.51463e-07	-1.87982	-1.29471
44774266	chr17:44774266:G:A	7.34196e-10	-1.91709	-1.21773	2.30173e-07	-1.52097	-1.23508
44774361	chr17:44774361:C:T	8.55051e-10	-1.90557	-1.07686	2.69439e-07	-1.49331	-1.10522
44774894	chr17:44774894:C:A	4.21466e-07	-2.81986e-10	3.2179	0.000118763	-2.81986e-10	3.49001
44775236	chr17:44775236:G:T	8.47948e-10	-1.89561	-1.09516	2.70449e-07	-1.47229	-1.12251
44775242	chr17:44775242:T:C	2.86128e-09	-1.79797	0.023398	7.49375e-07	-1.74795	0.172317
44775780	chr17:44775780:C:G	6.679e-10	-1.92039	-1.30907	1.50623e-07	-1.87523	-1.30487
44776059	chr17:44776059:A:G	6.84457e-10	-1.91702	-1.28794	2.16511e-07	-1.52072	-1.29651
44776326	chr17:44776326:C:T	9.36792e-10	-1.77702	-1.11411	3.63201e-07	-1.17032	-1.1296
44776550	chr17:44776550:C:G	6.67004e-10	-1.92309	-1.30771	1.5062e-07	-1.8769	-1.30321
44776630	chr17:44776630:C:T	1.03086e-08	-2.81986e-10	-0.492859	2.18801e-06	-2.81986e-10	-0.504125
44776687	chr17:44776687:G:T	1.03639e-08	-2.81986e-10	-0.487511	2.13682e-06	-2.81986e-10	-0.527798
44776840	chr17:44776840:G:A	9.56337e-10	-1.74948	-1.12101	3.79847e-07	-1.1189	-1.13621
44777134	chr17:44777134:G:A	9.34391e-10	-1.79579	-1.09791	3.56526e-07	-1.20448	-1.11399
44777242	chr17:44777242:T:C	8.31945e-10	-1.92324	-1.08659	2.56551e-07	-1.53322	-1.11432
44777880	chr17:44777880:T:C	8.32807e-10	-1.9235	-1.08529	2.56953e-07	-1.53289	-1.11309
44778104	chr17:44778104:T:C	9.74633e-10	-1.71481	-1.13672	1.88002e-07	-1.80547	-1.15295
44778186	chr17:44778186:T:C	8.3808e-10	-1.91454	-1.08794	2.61208e-07	-1.51394	-1.11562
44778270	chr17:44778270:CT:C	1.1207e-08	-2.81986e-10	-0.409303	2.37382e-06	-2.81986e-10	-0.422619
44778378	chr17:44778378:A:G	2.37952e-09	-1.95894	-3.22959e-10	6.994e-07	-1.64465	-3.22959e-10
44778563	chr17:44778563:G:A	7.68465e-10	-1.95539	-1.13381	2.36129e-07	-1.60044	-1.13006
44778806	chr17:44778806:T:C	1.40834e-08	-2.81986e-10	-0.180842	2.93744e-06	-2.81986e-10	-0.209582
44778989	chr17:44778989:T:C	8.14208e-10	-1.94278	-1.08859	2.44594e-07	-1.57921	-1.11607
44779082	chr17:44779082:T:C	4.5287e-09	-2.81986e-10	-1.3154	9.73182e-07	-2.81986e-10	-1.3143
44779544	chr17:44779544:AG:A	4.56583e-09	-2.81986e-10	-1.30724	9.87358e-07	-2.81986e-10	-1.29984
44779807	chr17:44779807:C:T	6.68304e-09	-0.926265	-3.22959e-10	7.33867e-07	-1.59655	-3.22959e-10
44780149	chr17:44780149:C:T	8.29507e-10	-1.92167	-1.09109	2.56456e-07	-1.52932	-1.1186
44780311	chr17:44780311:C:A	1.02747e-08	-2.81986e-10	-0.496155	2.18169e-06	-2.81986e-10	-0.50702
44780577	chr17:44780577:T:C	5.84184e-09	0.221704	-1.2825	7.87294e-07	-0.252905	-1.27337
44780947	chr17:44780947:T:C	8.5049e-10	-1.90126	-1.08652	2.69739e-07	-1.4833	-1.11412
44781287	chr17:44781287:G:A	4.67006e-09	-2.81986e-10	-1.28467	1.00847e-06	-2.81986e-10	-1.27869
44781582	chr17:44781582:C:T	1.86665e-09	-1.91514	-0.286551	8.53572e-07	-1.17552	-0.26992
44781608	chr17:44781608:G:A	1.41418e-08	-2.81986e-10	-0.176704	2.95396e-06	-2.81986e-10	-0.203973
44783123	chr17:44783123:G:A	4.53129e-09	-2.81986e-10	-1.31483	9.72123e-07	-2.81986e-10	-1.31539
44783735	chr17:44783735:A:AT	5.76498e-09	-2.81986e-10	-1.07404	1.2501e-06	-2.81986e-10	-1.06389
44784037	chr17:44784037:A:T	4.52873e-09	-2.81986e-10	-1.3154	9.74846e-07	-2.81986e-10	-1.3126
44784143	chr17:44784143:G:A	4.53202e-09	-2.81986e-10	-1.31467	9.7354e-07	-2.81986e-10	-1.31394
44784792	chr17:44784792:G:A	1.58932e-08	-2.81986e-10	-0.0599497	3.30935e-06	-2.81986e-10	-0.0903668
44784861	chr17:44784861:G:A	4.54042e-09	-2.81986e-10	-1.31282	9.7214e-07	-2.81986e-10	-1.31537
44785379	chr17:44785379:AC:A	4.52943e-09	-2.81986e-10	-1.31524	9.74007e-07	-2.81986e-10	-1.31346
44785890	chr17:44785890:G:C	7.18933e-10	-1.959	-1.19682	1.6234e-07	-1.92517	-1.18001
44785906	chr17:44785906:C:T	4.91168e-09	-2.81986e-10	-1.23422	1.07726e-06	-2.81986e-10	-1.2127
44786051	chr17:44786051:C:T	4.893e-09	-2.81986e-10	-1.23803	1.04723e-06	-2.81986e-10	-1.24097
44786336	chr17:44786336:A:T	1.11038e-08	-2.81986e-10	-0.418549	2.3514e-06	-2.81986e-10	-0.432109
44787556	chr17:44787556:G:A	4.52867e-09	-2.81986e-10	-1.31541	9.73161e-07	-2.81986e-10	-1.31432
44787827	chr17:44787827:G:C	5.43093e-09	-2.81986e-10	-1.13373	1.14645e-06	-2.81986e-10	-1.15045
44788091	chr17:44788091:C:T	7.86366e-10	-1.76532	-1.30085	3.11775e-07	-1.14048	-1.31211
44788468	chr17:44788468:G:A	9.99658e-09	-2.81986e-10	-0.523595	2.12233e-06	-2.81986e-10	-0.534606
44788788	chr17:44788788:T:A	8.85177e-09	-0.645221	-3.22959e-10	8.87024e-07	-1.407	-3.22959e-10
44788828	chr17:44788828:T:C	1.71042e-09	-1.1986	-1.0905	1.87331e-07	-1.89645	-1.06555
44788964	chr17:44788964:G:A	4.62671e-09	-2.81986e-10	-1.29399	1.00495e-06	-2.81986e-10	-1.28218
44789168	chr17:44789168:C:T	1.16769e-08	-2.81986e-10	-0.368229	2.74538e-06	-2.81986e-10	-0.277201
44789275	chr17:44789275:C:T	1.02202e-09	-1.71936	-1.08469	1.93829e-07	-1.82093	-1.10697
44789410	chr17:44789410:C:T	1.08399e-09	-1.69563	-1.04956	1.95722e-07	-1.84471	-1.07347
44789776	chr17:44789776:C:T	8.61403e-10	-1.73155	-1.24348	1.44845e-07	-1.99308	-1.22613
44789889	chr17:44789889:T:C	1.1031e-08	-2.81986e-10	-0.425126	2.51662e-06	-2.81986e-10	-0.364202
44790061	chr17:44790061:A:G	2.69474e-09	-1.83454	-3.22959e-10	4.85595e-07	-2.0095	-3.22959e-10
44790497	chr17:44790497:T:C	6.05171e-09	-2.81986e-10	-1.0255	1.30469e-06	-2.81986e-10	-1.02115
44790498	chr17:44790498:T:C	6.30707e-10	-1.98181	-1.30494	1.34759e-07	-1.99039	-1.301
44791184	chr17:44791184:G:A	4.64012e-09	-2.81986e-10	-1.2911	9.9952e-07	-2.81986e-10	-1.2876
44791360	chr17:44791360:T:C	1.06475e-09	-1.94834	-0.814764	2.78861e-07	-1.78545	-0.778717
44791427	chr17:44791427:C:T	7.01572e-09	-2.81986e-10	-0.877686	1.49154e-06	-2.81986e-10	-0.887313
44791568	chr17:44791568:G:A	5.36461e-09	-2.81986e-10	-1.14601	1.17824e-06	-2.81986e-10	-1.1231
44792530	chr17:44792530:T:A	4.60998e-09	-2.81986e-10	-1.29762	9.98531e-07	-2.81986e-10	-1.28859
44792944	chr17:44792944:C:G	5.40213e-08	-2.81986e-10	1.16354	1.39902e-05	-2.81986e-10	1.35124
44793203	chr17:44793203:T:G	4.66551e-09	-2.81986e-10	-1.28564	1.0093e-06	-2.81986e-10	-1.27786
44793298	chr17:44793298:G:A	6.82139e-10	-1.91324	-1.29512	2.74241e-07	-1.27971	-1.30116
44793409	chr17:44793409:C:T	8.31712e-09	-2.81986e-10	-0.707522	1.82112e-06	-2.81986e-10	-0.68767
44793559	chr17:44793559:T:C	2.02436e-09	-1.95244	-0.168148	4.82266e-07	-1.91917	-0.0972089
44793724	chr17:44793724:C:T	1.19751e-09	-1.45737	-1.18823	2.83365e-07	-1.38185	-1.16629
44793976	chr17:44793976:C:T	2.05803e-08	-2.81986e-10	0.198496	4.37882e-06	-2.81986e-10	0.18966
44794419	chr17:44794419:G:A	2.25496e-08	-2.81986e-10	0.289878	4.65451e-06	-2.81986e-10	0.250718
44794706	chr17:44794706:A:G	1.23326e-09	-1.40309	-1.21308	2.91951e-07	-1.32499	-1.19329
44794993	chr17:44794993:C:T	6.05902e-10	-2.01364	-1.31324	1.70769e-07	-1.73971	-1.31485
44795361	chr17:44795361:GTA:G	8.01359e-10	-1.73678	-1.3105	2.39044e-07	-1.41298	-1.30525
44795422	chr17:44795422:C:T	6.95236e-10	-2.01449	-1.17485	2.29452e-07	-1.57113	-1.18805
44795863	chr17:44795863:C:T	6.0628e-10	-2.01178	-1.31447	1.69078e-07	-1.75197	-1.31254
44795986	chr17:44795986:C:T	6.05507e-10	-2.01461	-1.31291	1.72945e-07	-1.73225	-1.30965
44796003	chr17:44796003:G:A	2.27186e-09	-2.00524	-3.22959e-10	4.83976e-07	-2.01284	-3.22959e-10
44796727	chr17:44796727:TAATAA:T	9.62941e-10	-1.71935	-1.14425	2.76625e-07	-1.45014	-1.12208
44796753	chr17:44796753:C:T	8.28294e-09	-2.81986e-10	-0.711641	1.81175e-06	-2.81986e-10	-0.692824
44798743	chr17:44798743:C:G	4.25362e-09	-1.37807	-3.22959e-10	5.70691e-07	-1.84803	-3.22959e-10
44799124	chr17:44799124:A:G	1.38283e-09	-1.32231	-1.1794	3.29726e-07	-1.23967	-1.15694
44799397	chr17:44799397:G:A	4.8948e-09	-2.81986e-10	-1.23767	1.07808e-06	-2.81986e-10	-1.21194
44799497	chr17:44799497:T:C	3.48836e-09	-1.78714	0.210738	8.65454e-07	-1.72817	0.296548
44800146	chr17:44800146:C:T	2.30311e-08	0.311007	-3.22959e-10	7.67123e-06	0.750358	-3.22959e-10
44800916	chr17:44800916:CCCT:C	1.19122e-08	-2.81986e-10	-0.348275	2.5105e-06	-2.81986e-10	-0.366636
44800952	chr17:44800952:T:C	6.43898e-10	-1.95203	-1.31402	1.85046e-07	-1.65906	-1.31522
44801024	chr17:44801024:A:C	6.11238e-09	-2.81986e-10	-1.01552	1.29055e-06	-2.81986e-10	-1.03205
44801063	chr17:44801063:G:C	6.12691e-09	-2.81986e-10	-1.01315	1.29349e-06	-2.81986e-10	-1.02977
44801259	chr17:44801259:G:A	6.38224e-09	-2.81986e-10	-0.97232	1.35853e-06	-2.81986e-10	-0.980716
44802733	chr17:44802733:A:G	6.13698e-09	-2.81986e-10	-1.01151	1.29557e-06	-2.81986e-10	-1.02817
44803084	chr17:44803084:A:G	4.53151e-09	-2.81986e-10	-1.31478	9.72152e-07	-2.81986e-10	-1.31536
44803439	chr17:44803439:C:T	7.33718e-10	-2.01809	-1.11738	2.97847e-07	-1.36852	-1.12978
44803987	chr17:44803987:C:T	4.53533e-09	-2.81986e-10	-1.31394	9.82431e-07	-2.81986e-10	-1.30484
44806140	chr17:44806140:G:T	2.24801e-09	-2.01579	-3.22959e-10	5.13438e-07	-1.95375	-3.22959e-10
44806718	chr17:44806718:T:C	1.0992e-08	-2.81986e-10	-0.428671	2.32659e-06	-2.81986e-10	-0.442714
44807025	chr17:44807025:A:G	8.24971e-09	-2.81986e-10	-0.715661	1.64626e-06	-2.81986e-10	-0.788613
44807170	chr17:44807170:C:A	8.46964e-10	-1.80525	-1.18669	4.0495e-07	-0.989405	-1.20171
44807198	chr17:44807198:A:T	2.31561e-09	-0.839684	-1.14648	2.38627e-07	-1.58872	-1.13126
44807479	chr17:44807479:AAAAAG:A	9.41838e-10	-1.97516	-0.9106	3.29837e-07	-1.44606	-0.950216
44807601	chr17:44807601:C:T	4.61313e-09	-2.81986e-10	-1.29693	9.91081e-07	-2.81986e-10	-1.29608
44807814	chr17:44807814:A:T	2.19312e-08	-2.81986e-10	0.262071	4.52735e-06	-2.81986e-10	0.223017
44808098	chr17:44808098:C:T	4.98959e-09	-0.112977	-1.10551	4.86256e-07	-0.869018	-1.13912
44808826	chr17:44808826:C:A	6.5799e-10	-1.92938	-1.31503	1.94285e-07	-1.61013	-1.31542
44809197	chr17:44809197:A:C	4.74695e-09	-2.81986e-10	-1.26834	1.01868e-06	-2.81986e-10	-1.26861
44809592	chr17:44809592:C:T	4.533e-09	-2.81986e-10	-1.31445	9.74754e-07	-2.81986e-10	-1.31269
44809611	chr17:44809611:T:C	2.07559e-09	-0.911921	-1.18367	2.20128e-07	-1.63036	-1.1703
44809634	chr17:44809634:G:A	5.19783e-09	-2.81986e-10	-1.1776	1.15026e-06	-2.81986e-10	-1.14713
44810044	chr17:44810044:T:A	6.64686e-10	-1.98139	-1.25289	1.37034e-07	-2.01116	-1.26349
44810099	chr17:44810099:T:C	4.58054e-09	-2.81986e-10	-1.30402	9.73954e-07	-2.81986e-10	-1.31351
44810177	chr17:44810177:G:C	8.85407e-09	-2.81986e-10	-0.644961	1.97758e-06	-2.81986e-10	-0.605245
44810179	chr17:44810179:A:G	4.53642e-09	-2.81986e-10	-1.3137	9.77359e-07	-2.81986e-10	-1.31002
44810680	chr17:44810680:T:C	6.20441e-09	-2.81986e-10	-1.00058	1.31009e-06	-2.81986e-10	-1.01703
44810683	chr17:44810683:A:G	1.16815e-08	-2.81986e-10	-0.367828	2.46811e-06	-2.81986e-10	-0.383666
44811013	chr17:44811013:C:T	8.2116e-10	-1.92569	-1.09718	2.39227e-07	-1.64262	-1.07484
44811169	chr17:44811169:C:T	4.53242e-09	-2.81986e-10	-1.31458	9.72105e-07	-2.81986e-10	-1.31541
44812630	chr17:44812630:G:A	2.29894e-09	-1.99339	-3.22959e-10	5.09588e-07	-1.96127	-3.22959e-10
44812687	chr17:44812687:G:A	1.49368e-09	-1.33535	-1.08925	3.61445e-07	-1.24433	-1.06043
44812712	chr17:44812712:A:G	1.19395e-08	-2.81986e-10	-0.345982	2.51605e-06	-2.81986e-10	-0.364429
44813002	chr17:44813002:T:C	6.19665e-09	-2.81986e-10	-1.00183	1.30848e-06	-2.81986e-10	-1.01826
44813045	chr17:44813045:A:T	4.78078e-09	-2.81986e-10	-1.26123	1.03219e-06	-2.81986e-10	-1.25543
44813161	chr17:44813161:T:C	1.64363e-08	-2.81986e-10	-0.0263441	3.42355e-06	-2.81986e-10	-0.05644
44813257	chr17:44813257:G:A	8.01535e-10	-1.94645	-1.10061	2.27232e-07	-1.68811	-1.08079
44813261	chr17:44813261:C:T	4.81393e-09	-2.81986e-10	-1.25432	1.03647e-06	-2.81986e-10	-1.25129
44813347	chr17:44813347:G:A	1.31428e-09	-1.43259	-1.11996	3.15438e-07	-1.34794	-1.09297
44813785	chr17:44813785:G:A	4.5293e-09	-2.81986e-10	-1.31527	9.72841e-07	-2.81986e-10	-1.31465
44813994	chr17:44813994:G:C	4.53082e-09	-2.81986e-10	-1.31493	9.72136e-07	-2.81986e-10	-1.31538
44814241	chr17:44814241:T:C	3.37771e-09	-1.60864	-3.22959e-10	5.70912e-07	-1.84764	-3.22959e-10
44814497	chr17:44814497:C:T	7.37133e-10	-2.0176	-1.11323	2.9557e-07	-1.37979	-1.12618
44814780	chr17:44814780:T:A	1.20153e-09	-1.56327	-1.07898	2.87044e-07	-1.48594	-1.0493
44815124	chr17:44815124:G:A	4.53088e-09	-2.81986e-10	-1.31492	9.72139e-07	-2.81986e-10	-1.31538
44815427	chr17:44815427:A:G	1.01807e-09	-1.95854	-0.849382	3.69736e-07	-1.39084	-0.891241
44815648	chr17:44815648:A:G	1.61118e-08	-2.81986e-10	-0.0462867	3.358e-06	-2.81986e-10	-0.0757729
44816071	chr17:44816071:C:A	7.4471e-10	-2.01164	-1.10896	2.8498e-07	-1.41971	-1.12274
44816983	chr17:44816983:G:A	4.55473e-09	-2.81986e-10	-1.30967	9.73892e-07	-2.81986e-10	-1.31357
44817131	chr17:44817131:A:G	2.45775e-09	-0.805545	-1.12105	2.50647e-07	-1.56611	-1.10472
44817366	chr17:44817366:G:T	3.07678e-09	-1.70195	-3.22959e-10	5.57645e-07	-1.87115	-3.22959e-10
44817546	chr17:44817546:A:G	9.04212e-08	-2.81986e-10	1.67864	2.40883e-05	-2.81986e-10	1.89461
44817856	chr17:44817856:A:G	6.24565e-09	-2.81986e-10	-0.993953	1.31845e-06	-2.81986e-10	-1.01067
44818188	chr17:44818188:G:C	6.6222e-10	-1.92771	-1.31029	1.96298e-07	-1.60151	-1.31373
44818341	chr17:44818341:T:G	3.63284e-09	-0.22827	-1.30755	3.69331e-07	-0.969746	-1.31343
44818528	chr17:44818528:AGGCAT:A	8.8086e-08	1.65248	-3.22959e-10	3.41729e-06	-0.0582707	-3.22959e-10
44818673	chr17:44818673:T:A	1.20089e-09	-1.58648	-1.05629	2.86605e-07	-1.51156	-1.02521
44818913	chr17:44818913:T:G	6.3061e-09	-2.81986e-10	-0.98432	1.3314e-06	-2.81986e-10	-1.00089
44819009	chr17:44819009:T:C	2.361e-09	-0.844682	-1.12207	2.4226e-07	-1.59436	-1.11051
44819277	chr17:44819277:G:T	4.53634e-09	-2.81986e-10	-1.31372	9.73076e-07	-2.81986e-10	-1.31441
44819345	chr17:44819345:C:T	1.92033e-09	-2.01557	-0.157772	6.23175e-07	-1.50644	-0.253607
44819769	chr17:44819769:T:G	5.9209e-09	-2.81986e-10	-1.04735	1.25156e-06	-2.81986e-10	-1.06273
44820341	chr17:44820341:A:G	6.02026e-09	-2.81986e-10	-1.03071	1.27195e-06	-2.81986e-10	-1.04657
44820777	chr17:44820777:T:G	1.00704e-07	-2.81986e-10	1.78635	2.69376e-05	-2.81986e-10	2.0064
44821067	chr17:44821067:T:C	4.54445e-09	-2.81986e-10	-1.31193	9.75173e-07	-2.81986e-10	-1.31226
44821440	chr17:44821440:G:A	7.53019e-09	-2.81986e-10	-0.806918	1.70725e-06	-2.81986e-10	-0.752238
44821542	chr17:44821542:T:C	4.53465e-09	-2.81986e-10	-1.31409	9.72902e-07	-2.81986e-10	-1.31459
44821589	chr17:44821589:T:C	2.11e-09	-0.874802	-1.20435	2.20275e-07	-1.60799	-1.19201
44821831	chr17:44821831:T:G	1.81603e-08	0.0733982	-3.22959e-10	4.81849e-05	2.58793	-3.22959e-10
44821883	chr17:44821883:C:T	7.4701e-10	-2.01333	-1.10418	1.81067e-07	-1.89231	-1.1037
44821949	chr17:44821949:G:A	2.30673e-09	-1.99001	-3.22959e-10	4.81722e-07	-2.01751	-3.22959e-10
44822309	chr17:44822309:G:A	1.23644e-09	-1.52306	-1.09054	2.9603e-07	-1.44297	-1.06145
44822379	chr17:44822379:T:C	5.96094e-09	-2.81986e-10	-1.04061	1.25975e-06	-2.81986e-10	-1.0562
44822500	chr17:44822500:G:C	1.19514e-09	-1.9412	-0.706377	4.34251e-07	-1.36825	-0.752997
44822840	chr17:44822840:C:G	4.55096e-09	-2.81986e-10	-1.3105	9.75005e-07	-2.81986e-10	-1.31243
44823152	chr17:44823152:G:C	6.07059e-09	-2.81986e-10	-1.02238	1.29424e-06	-2.81986e-10	-1.0292
44823618	chr17:44823618:G:C	6.61717e-10	-1.92554	-1.31321	1.96056e-07	-1.60167	-1.31481
44823826	chr17:44823826:C:T	6.4505e-09	-2.81986e-10	-0.961681	1.37355e-06	-2.81986e-10	-0.96972
44824098	chr17:44824098:C:G	6.43379e-09	-0.964275	-3.22959e-10	5.35594e-06	0.391087	-3.22959e-10
44824101	chr17:44824101:G:A	4.55339e-09	-2.81986e-10	-1.30997	9.73734e-07	-2.81986e-10	-1.31374
44824169	chr17:44824169:G:A	3.45672e-09	-0.307273	-1.27824	3.59474e-07	-1.02016	-1.29007
44824516	chr17:44824516:T:C	7.08558e-09	-0.129591	-0.738185	6.32016e-07	-0.966354	-0.779606
44824683	chr17:44824683:G:A	4.56658e-09	-2.81986e-10	-1.30707	9.77705e-07	-2.81986e-10	-1.30967
44825310	chr17:44825310:A:G	4.55011e-09	-2.81986e-10	-1.31069	9.74844e-07	-2.81986e-10	-1.3126
44825592	chr17:44825592:T:A	8.50925e-09	-2.81986e-10	-0.684684	1.69323e-06	-2.81986e-10	-0.760483
44825737	chr17:44825737:T:C	6.36777e-10	-1.96262	-1.31455	1.8074e-07	-1.68245	-1.31537
44826389	chr17:44826389:G:A	1.22865e-09	-1.51182	-1.10811	2.93024e-07	-1.43038	-1.08424
44826413	chr17:44826413:C:T	1.50177e-09	-1.82741	-0.59178	6.45239e-07	-1.08223	-0.643023
44826427	chr17:44826427:G:A	7.16849e-09	-0.209078	-0.647066	6.51281e-07	-1.02466	-0.691273
44826543	chr17:44826543:A:T	2.26859e-09	-2.00668	-3.22959e-10	4.84835e-07	-2.01107	-3.22959e-10
44826574	chr17:44826574:A:G	4.53459e-09	-2.81986e-10	-1.3141	9.76522e-07	-2.81986e-10	-1.31088
44826841	chr17:44826841:G:A	8.2236e-09	-2.81986e-10	-0.718831	1.64147e-06	-2.81986e-10	-0.791527
44827242	chr17:44827242:G:A	4.56432e-09	-2.81986e-10	-1.30757	9.89004e-07	-2.81986e-10	-1.29818
44827325	chr17:44827325:A:C	1.23122e-09	-1.50335	-1.11449	2.93907e-07	-1.42061	-1.091
44827466	chr17:44827466:C:A	4.53168e-09	-2.81986e-10	-1.31475	9.72141e-07	-2.81986e-10	-1.31537
44827725	chr17:44827725:G:A	6.07746e-09	-2.81986e-10	-1.02125	1.2956e-06	-2.81986e-10	-1.02814
44827792	chr17:44827792:A:G	6.01328e-09	-2.81986e-10	-1.03187	1.27049e-06	-2.81986e-10	-1.04772
44827793	chr17:44827793:G:C	6.37623e-09	-2.81986e-10	-0.973262	1.35739e-06	-2.81986e-10	-0.981554
44828173	chr17:44828173:C:T	9.78999e-10	-2.01542	-0.831642	4.06673e-07	-1.33782	-0.849045
44828639	chr17:44828639:A:C	5.6442e-09	-2.81986e-10	-1.09521	1.2192e-06	-2.81986e-10	-1.08893
44828749	chr17:44828749:G:A	4.55137e-09	-2.81986e-10	-1.31041	9.75072e-07	-2.81986e-10	-1.31236
44829301	chr17:44829301:C:T	1.49966e-08	-2.81986e-10	-0.118017	3.58037e-06	-2.81986e-10	-0.011653
44829447	chr17:44829447:T:C	6.25494e-09	-0.992467	-3.22959e-10	9.78423e-07	-1.30893	-3.22959e-10
44829558	chr17:44829558:G:A	4.53268e-09	-2.81986e-10	-1.31453	9.76007e-07	-2.81986e-10	-1.3114
44829752	chr17:44829752:G:C	6.03001e-09	-2.81986e-10	-1.02909	1.27395e-06	-2.81986e-10	-1.045
44829783	chr17:44829783:G:A	6.14932e-09	-2.81986e-10	-1.0095	1.36774e-06	-2.81986e-10	-0.973961
44829887	chr17:44829887:G:C	4.58394e-09	-2.81986e-10	-1.30328	9.74257e-07	-2.81986e-10	-1.3132
44829928	chr17:44829928:T:C	8.46357e-10	-1.90208	-1.09058	3.3273e-07	-1.26762	-1.11993
44830218	chr17:44830218:A:G	2.02756e-08	0.183581	-3.22959e-10	5.70607e-05	2.757	-3.22959e-10
44831398	chr17:44831398:A:G	6.04555e-09	-2.81986e-10	-1.02652	1.28959e-06	-2.81986e-10	-1.0328
44832047	chr17:44832047:TG:T	6.3828e-10	-1.99428	-1.28054	1.34782e-07	-2.00293	-1.28828
44832097	chr17:44832097:TCTC:T	1.04163e-09	-2.00277	-0.782288	3.31165e-07	-1.56438	-0.827878
44832776	chr17:44832776:A:G	6.32185e-10	-1.97747	-1.30695	1.74081e-07	-1.72514	-1.31021
44833362	chr17:44833362:C:T	8.43697e-09	-2.81986e-10	-0.693215	1.6806e-06	-2.81986e-10	-0.76797
44833388	chr17:44833388:G:A	6.31954e-10	-1.97575	-1.30903	1.74607e-07	-1.72053	-1.31181
44833630	chr17:44833630:G:C	4.54773e-09	-2.81986e-10	-1.31121	9.76159e-07	-2.81986e-10	-1.31125
44833914	chr17:44833914:A:G	4.52948e-09	-2.81986e-10	-1.31523	9.74337e-07	-2.81986e-10	-1.31312
44834183	chr17:44834183:G:A	1.28758e-09	-1.43558	-1.13749	3.07792e-07	-1.35009	-1.11536
44834339	chr17:44834339:C:A	1.15243e-09	-1.4642	-1.21977	2.74823e-07	-1.3755	-1.20324
44834389	chr17:44834389:G:A	2.67006e-09	-1.84374	-3.22959e-10	5.42286e-07	-1.89908	-3.22959e-10
44834619	chr17:44834619:G:A	6.91902e-10	-1.94248	-1.25167	1.99298e-07	-1.63471	-1.26537
44834680	chr17:44834680:G:A	4.9286e-09	-2.81986e-10	-1.23078	1.06563e-06	-2.81986e-10	-1.22355
44834781	chr17:44834781:G:C	4.53082e-09	-2.81986e-10	-1.31494	9.72231e-07	-2.81986e-10	-1.31528
44835560	chr17:44835560:T:C	7.37823e-10	-1.88103	-1.24886	1.57256e-07	-1.90027	-1.23673
44836148	chr17:44836148:G:A	8.76187e-10	-2.01471	-0.943303	3.68036e-07	-1.32844	-0.958252
44836486	chr17:44836486:C:T	1.3011e-08	-2.81986e-10	-0.260045	2.55077e-06	-2.81986e-10	-0.350725
44836713	chr17:44836713:C:T	1.73498e-09	-1.73889	-0.535954	4.01907e-07	-1.65223	-0.546428
44836756	chr17:44836756:T:C	6.05714e-10	-2.01183	-1.31535	1.32953e-07	-1.98958	-1.3153
44837063	chr17:44837063:G:A	1.82478e-09	-1.61062	-0.613759	4.27143e-07	-1.50825	-0.62951
44837076	chr17:44837076:A:G	4.59344e-09	-2.81986e-10	-1.30121	9.9789e-07	-2.81986e-10	-1.28923
44837894	chr17:44837894:G:A	1.22593e-09	-1.76775	-0.854389	5.67409e-07	-0.959402	-0.894391
44838218	chr17:44838218:C:T	2.08877e-08	-2.81986e-10	0.213324	4.43293e-06	-2.81986e-10	0.201942
44838616	chr17:44838616:C:T	6.35346e-10	-1.97817	-1.30125	1.74453e-07	-1.72761	-1.30561
44839342	chr17:44839342:T:C	8.99994e-10	-1.84422	-1.08698	3.84139e-07	-1.13898	-1.10489
44839355	chr17:44839355:A:G	6.03184e-10	-2.0162	-1.31517	1.34653e-07	-1.97692	-1.31525
44839403	chr17:44839403:G:A	4.53843e-09	-2.81986e-10	-1.31326	9.73439e-07	-2.81986e-10	-1.31404
44839786	chr17:44839786:A:C	2.25336e-09	-2.01342	-3.22959e-10	5.50255e-07	-1.88449	-3.22959e-10
44839814	chr17:44839814:C:T	6.76784e-10	-1.90332	-1.31292	2.5852e-07	-1.33527	-1.30463
44839866	chr17:44839866:C:T	5.16005e-09	-1.18489	-3.22959e-10	8.32795e-07	-1.47009	-3.22959e-10
44840267	chr17:44840267:AAC:A	1.00554e-09	-1.9641	-0.856216	3.50324e-07	-1.43931	-0.896706
44840494	chr17:44840494:G:A	1.02765e-09	-1.93985	-0.858712	3.77826e-07	-1.36147	-0.898966
44841129	chr17:44841129:A:T	1.11059e-09	-1.89349	-0.82746	2.40201e-07	-1.89177	-0.821631
44841175	chr17:44841175:C:A	1.49825e-09	-1.27988	-1.14166	1.65606e-07	-1.93309	-1.15217
44841606	chr17:44841606:A:G	6.31965e-10	-2.01418	-1.27058	2.39636e-07	-1.43865	-1.27711
44841641	chr17:44841641:A:G	1.68262e-09	-1.1306	-1.17489	2.03215e-07	-1.72115	-1.15946
44842432	chr17:44842432:T:G	4.93684e-09	-2.81986e-10	-1.22911	1.05238e-06	-2.81986e-10	-1.23607
44842669	chr17:44842669:C:T	7.46173e-09	-2.81986e-10	-0.816051	1.49627e-06	-2.81986e-10	-0.884146
44842799	chr17:44842799:C:T	2.24212e-09	-2.01842	-3.22959e-10	5.35662e-07	-1.91137	-3.22959e-10
44843561	chr17:44843561:A:G	1.33732e-09	-1.26153	-1.27364	1.6983e-07	-1.7805	-1.27958
44844018	chr17:44844018:G:A	4.0925e-08	-2.81986e-10	0.885903	8.70428e-06	-2.81986e-10	0.876695
44844026	chr17:44844026:C:T	4.67356e-09	-2.81986e-10	-1.28392	1.00319e-06	-2.81986e-10	-1.28394
44844228	chr17:44844228:A:G	1.32324e-09	-1.82648	-0.719274	4.2993e-07	-1.47831	-0.65294
44844244	chr17:44844244:A:G	1.06878e-09	-2.01711	-0.742217	2.55727e-07	-1.96257	-0.688193
44844799	chr17:44844799:A:G	5.47467e-09	-2.81986e-10	-1.12571	1.20134e-06	-2.81986e-10	-1.10368
44845157	chr17:44845157:C:T	2.64922e-08	-2.81986e-10	0.451013	5.32563e-06	-2.81986e-10	0.385412
44845311	chr17:44845311:C:T	5.79687e-09	-2.81986e-10	-1.06852	1.2372e-06	-2.81986e-10	-1.07427
44845740	chr17:44845740:C:T	5.12775e-09	-2.81986e-10	-1.19117	1.14127e-06	-2.81986e-10	-1.15498
44845758	chr17:44845758:C:T	4.60525e-09	-2.81986e-10	-1.29864	9.76446e-07	-2.81986e-10	-1.31096
44845925	chr17:44845925:C:T	4.53006e-09	-2.81986e-10	-1.3151	9.72772e-07	-2.81986e-10	-1.31472
44846030	chr17:44846030:C:T	8.14209e-10	-2.01664	-1.01473	1.84087e-07	-1.99459	-0.984882
44846054	chr17:44846054:C:T	9.33686e-10	-2.01771	-0.876748	2.09945e-07	-2.01224	-0.835785
44846116	chr17:44846116:C:CTG	1.73565e-09	-0.988952	-1.28551	2.41467e-06	0.891881	-1.29744
44846183	chr17:44846183:G:T	9.8108e-09	-2.81986e-10	-0.542354	2.26252e-06	-2.81986e-10	-0.47064
44846439	chr17:44846439:A:C	3.18395e-09	-0.734572	-0.933145	4.14799e-07	-1.32559	-0.841486
44846955	chr17:44846955:A:G	6.84433e-10	-1.90073	-1.30427	2.85944e-07	-1.23157	-1.30751
44847215	chr17:44847215:T:C	4.59153e-09	-2.81986e-10	-1.30163	9.86426e-07	-2.81986e-10	-1.30079
44847296	chr17:44847296:G:A	5.42459e-09	-2.81986e-10	-1.1349	1.1913e-06	-2.81986e-10	-1.11207
44847435	chr17:44847435:G:A	1.07649e-09	-1.83054	-0.921591	2.38703e-07	-1.84408	-0.875575
44847577	chr17:44847577:C:T	7.08607e-09	-2.81986e-10	-0.867708	1.43003e-06	-2.81986e-10	-0.929421
44847932	chr17:44847932:C:T	5.99104e-09	-2.81986e-10	-1.03557	1.29701e-06	-2.81986e-10	-1.02705
44848191	chr17:44848191:C:T	6.08297e-10	-2.00757	-1.31536	2.00505e-07	-1.5787	-1.31533
44848559	chr17:44848559:G:A	1.08986e-08	-2.81986e-10	-0.437206	2.30935e-06	-2.81986e-10	-0.450155
44848888	chr17:44848888:G:T	1.54272e-08	-0.0897059	-3.22959e-10	1.67371e-06	-0.772074	-3.22959e-10
44849169	chr17:44849169:C:T	2.28668e-09	-1.99874	-3.22959e-10	5.02411e-07	-1.97546	-3.22959e-10
44850186	chr17:44850186:C:T	5.574e-09	-2.81986e-10	-1.10772	1.22702e-06	-2.81986e-10	-1.08253
44850260	chr17:44850260:A:G	8.75724e-10	-1.76069	-1.19785	4.72861e-07	-0.846617	-1.18946
44850282	chr17:44850282:C:T	1.19497e-09	-2.01503	-0.632686	4.79434e-07	-1.42483	-0.597438
44850353	chr17:44850353:G:A	7.12672e-10	-1.93123	-1.23334	1.4481e-07	-2.01873	-1.20072
44850379	chr17:44850379:G:A	5.7696e-09	-2.81986e-10	-1.07324	1.2315e-06	-2.81986e-10	-1.07889
44850488	chr17:44850488:T:G	5.60774e-09	-2.81986e-10	-1.10169	1.23496e-06	-2.81986e-10	-1.07608
44850686	chr17:44850686:T:C	6.87734e-10	-1.93208	-1.26811	2.902e-07	-1.26699	-1.25732
44850832	chr17:44850832:C:T	5.10189e-09	-1.19623	-3.22959e-10	7.08859e-07	-1.63122	-3.22959e-10
44852051	chr17:44852051:G:A	5.77937e-09	-2.81986e-10	-1.07154	1.23357e-06	-2.81986e-10	-1.07721
44852391	chr17:44852391:C:G	5.96359e-09	-1.04017	-3.22959e-10	4.72221e-06	0.265157	-3.22959e-10
44852602	chr17:44852602:T:C	7.28423e-10	-1.93259	-1.21012	3.06887e-07	-1.27337	-1.19502
44852617	chr17:44852617:G:T	2.07211e-09	-0.979647	-1.11763	1.78618e-07	-1.94121	-1.06841
44852955	chr17:44852955:A:ACTGCAAGCTCCGCCTCC	7.44991e-09	-2.81986e-10	-0.817637	1.58328e-06	-2.81986e-10	-0.82762
44853083	chr17:44853083:T:C	6.26658e-09	-0.990608	-3.22959e-10	8.02613e-07	-1.507	-3.22959e-10
44853491	chr17:44853491:G:A	7.60955e-10	-1.9363	-1.16272	2.18159e-07	-1.66591	-1.14374
44854823	chr17:44854823:T:C	1.8054e-08	-2.81986e-10	0.0675291	3.7397e-06	-2.81986e-10	0.031885
44854825	chr17:44854825:C:T	2.41474e-09	-0.634585	-1.30966	2.81239e-07	-1.2412	-1.31447
44854876	chr17:44854876:C:T	6.15773e-10	-2.01854	-1.29218	1.50279e-07	-1.88589	-1.29649
44855106	chr17:44855106:A:G	6.80487e-10	-1.98066	-1.23012	2.51647e-07	-1.44928	-1.21757
44855467	chr17:44855467:T:C	6.1764e-09	-2.81986e-10	-1.0051	1.32152e-06	-2.81986e-10	-1.00833
44856258	chr17:44856258:G:A	7.36684e-10	-2.00199	-1.12945	2.48431e-07	-1.51829	-1.16142
44856343	chr17:44856343:A:G	8.62373e-09	-2.81986e-10	-0.671321	1.82595e-06	-2.81986e-10	-0.685019
44856955	chr17:44856955:T:C	5.3125e-09	-2.81986e-10	-1.15578	1.12615e-06	-2.81986e-10	-1.16832
44857004	chr17:44857004:A:G	8.84679e-10	-1.63359	-1.31478	4.83462e-07	-0.700428	-1.31347
44857047	chr17:44857047:T:C	1.41445e-09	-1.42774	-1.05136	3.09644e-07	-1.41882	-1.04063
44857214	chr17:44857214:C:T	9.21009e-09	-2.81986e-10	-0.605539	1.95346e-06	-2.81986e-10	-0.617516
44857311	chr17:44857311:A:G	1.37379e-08	-2.81986e-10	-0.205678	2.91462e-06	-2.81986e-10	-0.21738
44857326	chr17:44857326:T:C	6.1675e-10	-1.99439	-1.31474	2.87303e-07	-1.21891	-1.31542
44857687	chr17:44857687:G:A	6.42048e-10	-1.99386	-1.27507	1.37276e-07	-2.00152	-1.27136
44857691	chr17:44857691:T:C	7.95753e-10	-1.77395	-1.28035	2.10325e-07	-1.57881	-1.26741
44858169	chr17:44858169:G:A	3.83727e-09	-1.48108	-3.22959e-10	6.5803e-07	-1.70562	-3.22959e-10
44858170	chr17:44858170:C:T	5.3198e-09	-2.81986e-10	-1.1544	1.17328e-06	-2.81986e-10	-1.12732
44858261	chr17:44858261:G:A	1.1489e-08	-2.81986e-10	-0.384451	2.44176e-06	-2.81986e-10	-0.394399
44858336	chr17:44858336:A:C	2.58906e-08	-2.81986e-10	0.428043	5.51002e-06	-2.81986e-10	0.419449
44858456	chr17:44858456:G:C	1.08812e-08	-0.438801	-3.22959e-10	1.83626e-06	-0.679386	-3.22959e-10
44858918	chr17:44858918:C:A	2.55687e-08	-2.81986e-10	0.415529	5.43509e-06	-2.81986e-10	0.405757
44859327	chr17:44859327:AG:A	9.96291e-09	-2.81986e-10	-0.52697	1.96572e-06	-2.81986e-10	-0.611261
44859540	chr17:44859540:A:T	5.23464e-09	-2.81986e-10	-1.17054	1.11931e-06	-2.81986e-10	-1.17441
44859772	chr17:44859772:C:T	6.65468e-09	-2.81986e-10	-0.930518	1.39076e-06	-2.81986e-10	-0.957267
44860178	chr17:44860178:G:C	7.38409e-09	-2.81986e-10	-0.82651	1.61788e-06	-2.81986e-10	-0.806002
44860381	chr17:44860381:C:G	2.78034e-09	-0.828947	-0.97432	3.35803e-07	-1.44537	-0.932982
44860883	chr17:44860883:G:A	2.40875e-09	-1.94673	-3.22959e-10	5.129e-07	-1.95479	-3.22959e-10
44861802	chr17:44861802:G:A	1.08197e-09	-1.6614	-1.08565	1.80976e-07	-1.92362	-1.07289
44861821	chr17:44861821:A:G	8.73858e-10	-1.72049	-1.24019	1.45726e-07	-1.96663	-1.24652
44861969	chr17:44861969:G:A	8.55386e-10	-1.91445	-1.06759	1.84968e-07	-1.9299	-1.04479
44862098	chr17:44862098:T:C	4.53066e-09	-2.81986e-10	-1.31497	9.72265e-07	-2.81986e-10	-1.31525
44862158	chr17:44862158:T:C	9.01053e-09	-2.81986e-10	-0.627444	1.91736e-06	-2.81986e-10	-0.636167
44862218	chr17:44862218:T:C	9.48552e-09	-2.81986e-10	-0.576072	1.88162e-06	-2.81986e-10	-0.654988
44862237	chr17:44862237:C:T	1.09122e-09	-1.64933	-1.08921	1.81469e-07	-1.91729	-1.0765
44862427	chr17:44862427:C:G	5.23683e-09	-2.81986e-10	-1.17012	1.11977e-06	-2.81986e-10	-1.174
44862599	chr17:44862599:C:T	1.24575e-08	-2.81986e-10	-0.303512	2.46866e-06	-2.81986e-10	-0.383445
44862691	chr17:44862691:C:T	1.20245e-09	-1.5548	-1.08667	2.70109e-07	-1.54436	-1.05169
44862920	chr17:44862920:C:A	5.70926e-09	-2.81986e-10	-1.08375	1.25643e-06	-2.81986e-10	-1.05884
44863102	chr17:44863102:TCTC:T	8.47896e-10	-1.70131	-1.28952	1.43226e-07	-1.94816	-1.28229
44863107	chr17:44863107:TC:T	2.91388e-08	-2.81986e-10	0.546231	5.77898e-06	-2.81986e-10	0.467108
44863233	chr17:44863233:A:G	5.94348e-09	-2.81986e-10	-1.04354	1.31064e-06	-2.81986e-10	-1.01661
44863289	chr17:44863289:T:C	2.58889e-09	-1.87461	-3.22959e-10	4.82343e-07	-2.01622	-3.22959e-10
44863504	chr17:44863504:A:G	9.76766e-09	-2.81986e-10	-0.546762	2.01839e-06	-2.81986e-10	-0.584818
44864100	chr17:44864100:T:C	1.09238e-09	-1.65734	-1.08014	1.82417e-07	-1.92137	-1.06721
44864149	chr17:44864149:C:A	1.10227e-09	-1.64593	-1.08253	1.83068e-07	-1.91535	-1.06966
44864339	chr17:44864339:C:T	2.28775e-09	-1.99827	-3.22959e-10	4.967e-07	-1.98689	-3.22959e-10
44864423	chr17:44864423:T:A	6.72931e-08	1.38322	-3.22959e-10	2.33845e-06	-0.437629	-3.22959e-10
44864521	chr17:44864521:CA:C	5.11181e-09	-2.81986e-10	-1.19428	1.11826e-06	-2.81986e-10	-1.17534
44864523	chr17:44864523:G:A	2.6737e-09	-1.84238	-3.22959e-10	6.96922e-07	-1.6482	-3.22959e-10
44864842	chr17:44864842:C:A	4.5298e-09	-2.81986e-10	-1.31516	9.73414e-07	-2.81986e-10	-1.31406
44865387	chr17:44865387:C:T	6.58173e-10	-1.972	-1.27213	2.64323e-07	-1.35504	-1.26267
44865723	chr17:44865723:C:T	1.10662e-09	-1.63783	-1.0867	1.83057e-07	-1.91113	-1.07395
44866355	chr17:44866355:T:C	3.45625e-08	-2.81986e-10	0.716932	7.23134e-06	-2.81986e-10	0.691305
44866621	chr17:44866621:C:T	1.13269e-09	-1.93178	-0.769468	2.40099e-07	-1.92023	-0.793597
44866850	chr17:44866850:G:T	9.33463e-10	-1.73856	-1.15613	1.62005e-07	-1.96146	-1.14579
44866972	chr17:44866972:T:C	2.80908e-09	-0.81211	-0.980873	3.37969e-07	-1.43183	-0.94009
44866997	chr17:44866997:C:T	6.33015e-09	-0.980514	-3.22959e-10	1.15402e-06	-1.14386	-3.22959e-10
44867223	chr17:44867223:C:T	8.16192e-10	-1.91635	-1.1126	2.4053e-07	-1.62138	-1.09065
44867944	chr17:44867944:T:C	3.4754e-08	-2.81986e-10	0.722457	7.39169e-06	-2.81986e-10	0.713237
44868257	chr17:44868257:C:A	2.69424e-08	-2.81986e-10	0.467864	5.63812e-06	-2.81986e-10	0.442432
44868499	chr17:44868499:A:G	7.07953e-10	-1.88797	-1.28324	3.54347e-07	-1.06597	-1.25863
```
