## Supplementary material for "Characterization of shared and ancestry-specific signals driving complex traits using multi-ancestry fine-mapping": susiex_nc3.cs80.cs

```
CS_ID	SNP	BP	REF_ALLELE	ALT_ALLELE	REF_FRQ	BETA	SE	-LOG10P	CS_PIP	OVRL_PIP
1	chr17:44360386:G:A	44360386	A,A	G,G	1,1	inf,inf	inf,inf	13.061,0.293414	0.350511	0.350523
1	chr17:44366416:T:C	44366416	C,C	T,T	1,1	inf,inf	inf,inf	11.8623,0.733727	0.135294	0.135311
1	chr17:44375697:A:C	44375697	C,C	A,A	1,1	inf,inf	inf,inf	12.0967,0.489526	0.124354	0.124368
1	chr17:44373937:G:A	44373937	A,A	G,G	1,1	inf,inf	inf,inf	11.9225,0.657765	0.114111	0.114126
1	chr17:44377654:TGAGCCCCTG:T	44377654	T,T	TGAGCCCCTG,TGAGCCCCTG	1,1	inf,inf	inf,inf	11.7204,0.581445	0.0692601	0.0692754
1	chr17:44377095:G:C	44377095	C,C	G,G	1,1	inf,inf	inf,inf	11.7682,0.517921	0.0690982	0.0691131
2	chr17:44356087:G:A	44356087	A,NA	G,NA	1,NA	inf,NA	inf,NA	9.8734,NA	0.818693	0.818706
3	chr17:43890638:G:A	43890638	A,NA	G,NA	1,NA	inf,NA	inf,NA	3.50546,NA	0.13516	0.135258
3	chr17:44556946:T:TCGGGGG	44556946	NA,TCGGGGG	NA,T	NA,1	NA,inf	NA,inf	NA,3.48147	0.0511946	0.0514566
3	chr17:44470075:C:T	44470075	NA,T	NA,C	NA,1	NA,inf	NA,inf	NA,3.38742	0.0364784	0.036653
3	chr17:44532649:T:G	44532649	NA,G	NA,T	NA,1	NA,inf	NA,inf	NA,3.28332	0.0277419	0.0278788
3	chr17:43875959:T:G	43875959	G,NA	T,NA	1,NA	inf,NA	inf,NA	2.65024,NA	0.0198092	0.0198341
3	chr17:43932877:T:A	43932877	A,A	T,T	1,1	inf,inf	inf,inf	2.01091,2.12157	0.0183527	0.018466
3	chr17:44774894:C:A	44774894	NA,A	NA,C	NA,1	NA,-inf	NA,inf	NA,2.76743	0.0137316	0.0137968
3	chr17:43932548:C:T	43932548	T,T	C,C	1,1	inf,inf	inf,inf	2.5683,1.19494	0.0121693	0.0122479
3	chr17:44521675:T:C	44521675	NA,C	NA,T	NA,1	NA,inf	NA,inf	NA,2.79469	0.0106158	0.0106742
3	chr17:44282712:T:G	44282712	NA,G	NA,T	NA,1	NA,inf	NA,inf	NA,2.88659	0.0105874	0.0106731
3	chr17:44205401:C:T	44205401	NA,T	NA,C	NA,1	NA,-inf	NA,inf	NA,2.65484	0.00782473	0.00788423
3	chr17:44178033:A:T	44178033	NA,T	NA,A	NA,1	NA,-inf	NA,inf	NA,2.65693	0.00779475	0.00785367
3	chr17:44267435:G:A	44267435	NA,A	NA,G	NA,1	NA,inf	NA,inf	NA,2.66861	0.00731335	0.00737348
3	chr17:44675916:G:A	44675916	NA,A	NA,G	NA,1	NA,-inf	NA,inf	NA,2.40793	0.00671715	0.00675093
3	chr17:44751711:C:T	44751711	NA,T	NA,C	NA,1	NA,-inf	NA,inf	NA,2.39217	0.00657519	0.00660819
3	chr17:44724064:G:C	44724064	NA,C	NA,G	NA,1	NA,-inf	NA,inf	NA,2.38825	0.00653452	0.00656733
3	chr17:44523655:C:T	44523655	NA,T	NA,C	NA,1	NA,inf	NA,inf	NA,2.49236	0.00651277	0.00655624
3	chr17:44596633:A:G	44596633	NA,G	NA,A	NA,1	NA,-inf	NA,inf	NA,2.38816	0.00648996	0.00652295
3	chr17:44762373:C:G	44762373	NA,G	NA,C	NA,1	NA,-inf	NA,inf	NA,2.32239	0.00572665	0.00575573
3	chr17:44711456:C:G	44711456	NA,G	NA,C	NA,1	NA,-inf	NA,inf	NA,2.31999	0.00570285	0.00573182
3	chr17:44597106:G:C	44597106	NA,C	NA,G	NA,1	NA,-inf	NA,inf	NA,2.32031	0.00567118	0.00570035
3	chr17:44708927:A:G	44708927	NA,G	NA,A	NA,1	NA,-inf	NA,inf	NA,2.31442	0.00564011	0.0056688
3	chr17:44541033:C:T	44541033	NA,T	NA,C	NA,1	NA,inf	NA,inf	NA,2.44368	0.00539329	0.00542378
3	chr17:44195634:T:C	44195634	NA,C	NA,T	NA,1	NA,-inf	NA,inf	NA,2.45879	0.00536882	0.00540995
3	chr17:44266929:A:G	44266929	NA,G	NA,A	NA,1	NA,inf	NA,inf	NA,2.49362	0.00527823	0.0053221
3	chr17:44192319:G:A	44192319	NA,A	NA,G	NA,1	NA,-inf	NA,inf	NA,2.40592	0.0047848	0.00482167
3	chr17:44190639:A:T	44190639	NA,T	NA,A	NA,1	NA,-inf	NA,inf	NA,2.36886	0.00445733	0.00449177
3	chr17:44768067:G:T	44768067	NA,T	NA,G	NA,1	NA,-inf	NA,inf	NA,2.19191	0.00441572	0.00443872
3	chr17:43883939:A:G	43883939	NA,G	NA,A	NA,1	NA,-inf	NA,inf	NA,2.29657	0.00419973	0.00423626
3	chr17:44555243:G:GA	44555243	NA,GA	NA,G	NA,1	NA,inf	NA,inf	NA,2.25374	0.00419805	0.00422605
3	chr17:44575230:C:T	44575230	T,NA	C,NA	1,NA	-inf,NA	inf,NA	2.13538,NA	0.00418004	0.00422431
3	chr17:44295293:C:T	44295293	NA,T	NA,C	NA,1	NA,inf	NA,inf	NA,2.34923	0.00381325	0.00384544
3	chr17:44732443:C:T	44732443	NA,T	NA,C	NA,1	NA,-inf	NA,inf	NA,2.08655	0.00358267	0.00360177
3	chr17:44332583:T:C	44332583	C,NA	T,NA	1,NA	inf,NA	inf,NA	1.92587,NA	0.00315213	0.00317491
3	chr17:44820777:T:G	44820777	NA,G	NA,T	NA,1	NA,-inf	NA,inf	NA,2.0247	0.00312617	0.00314328
3	chr17:43927568:C:T	43927568	NA,T	NA,C	NA,1	NA,-inf	NA,inf	NA,2.10208	0.00289541	0.00292068
3	chr17:44344054:G:C	44344054	NA,C	NA,G	NA,1	NA,-inf	NA,inf	NA,2.1082	0.002851	0.00287704
3	chr17:44817546:A:G	44817546	NA,G	NA,A	NA,1	NA,-inf	NA,inf	NA,1.96795	0.00279544	0.00281089
3	chr17:44586284:GCT:G	44586284	NA,G	NA,GCT	NA,1	NA,inf	NA,inf	NA,2.01637	0.00276595	0.00279241
3	chr17:44373294:C:T	44373294	NA,T	NA,C	NA,1	NA,inf	NA,inf	NA,2.00419	0.00271991	0.00274598
3	chr17:43878327:G:A	43878327	NA,A	NA,G	NA,1	NA,-inf	NA,inf	NA,1.98408	0.00256653	0.00258816
3	chr17:43861235:G:T	43861235	NA,T	NA,G	NA,1	NA,-inf	NA,inf	NA,1.99516	0.00248959	0.00251272
3	chr17:43983914:C:G	43983914	NA,G	NA,C	NA,1	NA,-inf	NA,inf	NA,1.99945	0.00245665	0.00247836
3	chr17:44569795:A:G	44569795	NA,G	NA,A	NA,1	NA,inf	NA,inf	NA,1.86344	0.0023855	0.00240431
3	chr17:44647028:C:T	44647028	T,NA	C,NA	1,NA	-inf,NA	inf,NA	1.85913,NA	0.00202043	0.00204199
3	chr17:44336005:C:A	44336005	NA,A	NA,C	NA,1	NA,inf	NA,inf	NA,1.89066	0.00200458	0.00201967
3	chr17:44580150:T:C	44580150	NA,C	NA,T	NA,1	NA,inf	NA,inf	NA,1.7614	0.00197362	0.00198931
3	chr17:43923099:C:A	43923099	NA,A	NA,C	NA,1	NA,inf	NA,inf	NA,1.87653	0.00182113	0.00183701
3	chr17:44530608:G:A	44530608	NA,A	NA,G	NA,1	NA,inf	NA,inf	NA,1.86798	0.00181104	0.0018228
3	chr17:44523319:G:A	44523319	NA,A	NA,G	NA,1	NA,inf	NA,inf	NA,1.86798	0.00181104	0.0018228
3	chr17:44042211:C:T	44042211	NA,T	NA,C	NA,1	NA,inf	NA,inf	NA,1.83546	0.00180393	0.00181937
3	chr17:43932249:G:A	43932249	A,A	G,G	1,1	inf,inf	inf,inf	2.34051,0.838256	0.00177724	0.0017914
3	chr17:44082075:T:G	44082075	NA,G	NA,T	NA,1	NA,inf	NA,inf	NA,1.78054	0.00171143	0.00172684
3	chr17:44592672:C:T	44592672	NA,T	NA,C	NA,1	NA,-inf	NA,inf	NA,1.71119	0.00170684	0.00171688
3	chr17:44792944:C:G	44792944	NA,G	NA,C	NA,1	NA,-inf	NA,inf	NA,1.69277	0.00162482	0.00163456
3	chr17:44546765:G:A	44546765	NA,A	NA,G	NA,1	NA,inf	NA,inf	NA,1.70875	0.00149615	0.0015067
3	chr17:44586589:C:G	44586589	NA,G	NA,C	NA,1	NA,-inf	NA,inf	NA,1.70059	0.00148849	0.00149838
3	chr17:43931346:T:C	43931346	NA,C	NA,T	NA,1	NA,-inf	NA,inf	NA,1.73541	0.00146521	0.00147812
3	chr17:43930248:A:T	43930248	T,T	A,A	1,1	inf,inf	inf,inf	2.2915,0.763466	0.00146043	0.00147215
3	chr17:43979377:C:A	43979377	NA,A	NA,C	NA,1	NA,-inf	NA,inf	NA,1.74415	0.00142512	0.00143875
3	chr17:44347820:C:T	44347820	NA,T	NA,C	NA,1	NA,-inf	NA,inf	NA,1.72874	0.00136123	0.00137389
3	chr17:44675438:A:G	44675438	G,NA	A,NA	1,NA	-inf,NA	inf,NA	1.67163,NA	0.00135982	0.00137406
3	chr17:43959624:A:G	43959624	NA,G	NA,A	NA,1	NA,-inf	NA,inf	NA,1.71178	0.00135851	0.00137059
3	chr17:44211020:G:A	44211020	NA,A	NA,G	NA,1	NA,inf	NA,inf	NA,1.685	0.0013186	0.00133047
3	chr17:43891933:A:C	43891933	C,C	A,A	1,1	inf,inf	inf,inf	1.80942,1.27691	0.00127444	0.00127938
3	chr17:43981168:G:A	43981168	A,NA	G,NA	1,NA	inf,NA	inf,NA	1.44995,NA	0.00126343	0.00126731
3	chr17:44350524:C:T	44350524	NA,T	NA,C	NA,1	NA,inf	NA,inf	NA,1.58634	0.0012633	0.00127352
3	chr17:43934455:G:A	43934455	A,A	G,G	1,1	inf,inf	inf,inf	1.62531,1.30198	0.00119069	0.00119984
3	chr17:44768085:A:G	44768085	G,NA	A,NA	1,NA	-inf,NA	inf,NA	1.67142,NA	0.00118134	0.0011936
3	chr17:44034466:C:T	44034466	T,NA	C,NA	1,NA	inf,NA	inf,NA	1.45807,NA	0.00117689	0.00118112
3	chr17:44366891:G:T	44366891	NA,T	NA,G	NA,1	NA,inf	NA,inf	NA,1.50765	0.00110789	0.00111698
3	chr17:44537458:C:T	44537458	T,T	C,C	1,1	inf,inf	inf,inf	0.422198,2.83259	0.00110216	0.00111214
3	chr17:43935558:C:T	43935558	T,T	C,C	1,1	inf,inf	inf,inf	1.60055,1.28207	0.00109342	0.00110184
3	chr17:44382230:A:G	44382230	NA,G	NA,A	NA,1	NA,-inf	NA,inf	NA,1.72998	0.00107727	0.0010875
3	chr17:44172609:T:C	44172609	NA,C	NA,T	NA,1	NA,inf	NA,inf	NA,1.55171	0.00105816	0.00106785
3	chr17:43989290:T:C	43989290	C,C	T,T	1,1	inf,inf	inf,inf	1.09256,1.84547	0.0010433	0.00105263
3	chr17:44129102:A:G	44129102	G,G	A,A	1,1	inf,inf	inf,inf	1.45798,1.0725	0.00103703	0.0010421
3	chr17:43906049:C:T	43906049	T,T	C,C	1,1	inf,inf	inf,inf	1.72597,1.02793	0.00102743	0.00103044
3	chr17:44009134:A:T	44009134	NA,T	NA,A	NA,1	NA,inf	NA,inf	NA,1.54291	0.00102505	0.00103379
3	chr17:43955263:G:A	43955263	NA,A	NA,G	NA,1	NA,-inf	NA,inf	NA,1.54586	0.00101667	0.00102583
3	chr17:44844018:G:A	44844018	NA,A	NA,G	NA,1	NA,-inf	NA,inf	NA,1.53814	0.00100838	0.00101759
3	chr17:43923414:A:G	43923414	NA,G	NA,A	NA,1	NA,-inf	NA,inf	NA,1.47592	0.00100318	0.00101167
3	chr17:44096583:CCTGCCTCAGCCCCGCAAGTAG:C	44096583	NA,C	NA,CCTGCCTCAGCCCCGCAAGTAG	NA,1	NA,-inf	NA,inf	NA,1.5369	0.000996066	0.00100514
3	chr17:44561944:T:C	44561944	NA,C	NA,T	NA,1	NA,-inf	NA,inf	NA,1.47343	0.000988356	0.000995135
3	chr17:43936366:C:T	43936366	T,T	C,C	1,1	inf,inf	inf,inf	1.60173,1.22094	0.000979489	0.00098707
3	chr17:44550645:C:T	44550645	NA,T	NA,C	NA,1	NA,inf	NA,inf	NA,1.44246	0.000966029	0.000973803
3	chr17:44103849:C:G	44103849	NA,G	NA,C	NA,1	NA,-inf	NA,inf	NA,1.51754	0.000962682	0.000971462
3	chr17:43962884:T:G	43962884	NA,G	NA,T	NA,1	NA,-inf	NA,inf	NA,1.44189	0.000951024	0.000958935
3	chr17:44597581:C:T	44597581	T,T	C,C	1,1	-inf,inf	inf,inf	2.11334,0.0884743	0.000950017	0.000960371
3	chr17:43932181:G:A	43932181	NA,A	NA,G	NA,1	NA,-inf	NA,inf	NA,1.44498	0.000948088	0.00095612
3	chr17:44107167:G:A	44107167	NA,A	NA,G	NA,1	NA,-inf	NA,inf	NA,1.50307	0.000937992	0.000946552
3	chr17:43953041:G:A	43953041	NA,A	NA,G	NA,1	NA,-inf	NA,inf	NA,1.48233	0.000904659	0.000912841
3	chr17:44058838:A:G	44058838	NA,G	NA,A	NA,1	NA,-inf	NA,inf	NA,1.46357	0.000874752	0.000883058
3	chr17:44335481:G:A	44335481	NA,A	NA,G	NA,1	NA,-inf	NA,inf	NA,1.4345	0.000862657	0.000870372
3	chr17:44575503:C:T	44575503	NA,T	NA,C	NA,1	NA,-inf	NA,inf	NA,1.46701	0.000861724	0.000869861
3	chr17:44866355:T:C	44866355	NA,C	NA,T	NA,1	NA,inf	NA,inf	NA,1.42855	0.000859627	0.000867591
3	chr17:44083001:C:CA	44083001	NA,CA	NA,C	NA,1	NA,inf	NA,inf	NA,1.41004	0.000858808	0.000866623
3	chr17:44867944:T:C	44867944	NA,C	NA,T	NA,1	NA,-inf	NA,inf	NA,1.44855	0.000856713	0.000864556
3	chr17:44058823:A:G	44058823	NA,G	NA,A	NA,1	NA,-inf	NA,inf	NA,1.44861	0.00085124	0.000859323
3	chr17:44156449:C:T	44156449	NA,T	NA,C	NA,1	NA,inf	NA,inf	NA,1.42085	0.000838681	0.00084639
3	chr17:44059837:C:G	44059837	NA,G	NA,C	NA,1	NA,-inf	NA,inf	NA,1.4374	0.000834359	0.000842283
3	chr17:44052850:A:G	44052850	NA,G	NA,A	NA,1	NA,-inf	NA,inf	NA,1.43726	0.000834093	0.000842014
3	chr17:43950167:C:T	43950167	NA,T	NA,C	NA,1	NA,-inf	NA,inf	NA,1.40699	0.000832277	0.000840031
3	chr17:44140419:C:T	44140419	NA,T	NA,C	NA,1	NA,inf	NA,inf	NA,1.39459	0.000798939	0.000806289
3	chr17:44152565:C:T	44152565	NA,T	NA,C	NA,1	NA,inf	NA,inf	NA,1.41203	0.000797895	0.000805205
3	chr17:44234929:C:T	44234929	NA,T	NA,C	NA,1	NA,inf	NA,inf	NA,1.40065	0.000785525	0.000792659
3	chr17:44269032:G:A	44269032	NA,A	NA,G	NA,1	NA,-inf	NA,inf	NA,1.36962	0.000780243	0.000786996
3	chr17:44523277:T:C	44523277	NA,C	NA,T	NA,1	NA,inf	NA,inf	NA,1.38428	0.000777811	0.000783933
3	chr17:43953832:G:A	43953832	NA,A	NA,G	NA,1	NA,-inf	NA,inf	NA,1.36414	0.00077495	0.000782182
3	chr17:44355218:G:A	44355218	NA,A	NA,G	NA,1	NA,inf	NA,inf	NA,1.31731	0.000772361	0.000778684
3	chr17:44541514:C:T	44541514	NA,T	NA,C	NA,1	NA,-inf	NA,inf	NA,1.5038	0.000772141	0.000779453
3	chr17:44360285:A:G	44360285	NA,G	NA,A	NA,1	NA,inf	NA,inf	NA,1.31329	0.00076708	0.000773473
3	chr17:44215035:T:G	44215035	NA,G	NA,T	NA,1	NA,inf	NA,inf	NA,1.37882	0.000753439	0.000760269
3	chr17:44073546:A:C	44073546	NA,C	NA,A	NA,1	NA,-inf	NA,inf	NA,1.38596	0.000746069	0.000752801
3	chr17:43977778:G:A	43977778	NA,A	NA,G	NA,1	NA,-inf	NA,inf	NA,1.3506	0.000739805	0.00074628
3	chr17:44566299:G:A	44566299	NA,A	NA,G	NA,1	NA,inf	NA,inf	NA,1.60234	0.000737206	0.000744833
3	chr17:44528273:C:T	44528273	T,T	C,C	1,1	inf,inf	inf,inf	11.3887,1.15018	0.000736232	0.0662362
3	chr17:44001033:C:T	44001033	NA,T	NA,C	NA,1	NA,-inf	NA,inf	NA,1.37551	0.000735922	0.000742559
3	chr17:44128986:C:T	44128986	NA,T	NA,C	NA,1	NA,-inf	NA,inf	NA,1.39432	0.000734823	0.000741092
3	chr17:43926452:G:A	43926452	NA,A	NA,G	NA,1	NA,inf	NA,inf	NA,1.3341	0.000729597	0.000736582
3	chr17:44078470:G:A	44078470	A,A	G,G	1,1	inf,inf	inf,inf	0.00606013,2.41043	0.000727254	0.000733642
3	chr17:43988557:A:G	43988557	G,G	A,A	1,1	inf,inf	inf,inf	0.743867,1.95925	0.000714853	0.000720953
3	chr17:44581618:A:G	44581618	NA,G	NA,A	NA,1	NA,-inf	NA,inf	NA,1.36401	0.000714675	0.000721428
3	chr17:44572980:C:T	44572980	NA,T	NA,C	NA,1	NA,-inf	NA,inf	NA,1.34676	0.000692389	0.000698931
3	chr17:44570190:A:G	44570190	NA,G	NA,A	NA,1	NA,-inf	NA,inf	NA,1.28631	0.000690222	0.000695175
3	chr17:44800146:C:T	44800146	T,NA	C,NA	1,NA	-inf,NA	inf,NA	1.66573,NA	0.00068851	0.000696435
3	chr17:44565756:C:T	44565756	NA,T	NA,C	NA,1	NA,-inf	NA,inf	NA,1.28366	0.000686856	0.000691787
3	chr17:44568671:GC:G	44568671	NA,G	NA,GC	NA,1	NA,-inf	NA,inf	NA,1.28337	0.000686521	0.000691449
3	chr17:44571160:C:T	44571160	NA,T	NA,C	NA,1	NA,-inf	NA,inf	NA,1.28138	0.000683442	0.000688352
3	chr17:44097054:G:A	44097054	NA,A	NA,G	NA,1	NA,inf	NA,inf	NA,1.28367	0.00068025	0.000686434
3	chr17:44375704:G:T	44375704	NA,T	NA,G	NA,1	NA,inf	NA,inf	NA,1.26838	0.00067651	0.000681463
3	chr17:44863107:TC:T	44863107	NA,T	NA,TC	NA,1	NA,-inf	NA,inf	NA,1.34473	0.000675034	0.000681484
3	chr17:44868257:C:A	44868257	NA,A	NA,C	NA,1	NA,inf	NA,inf	NA,1.2911	0.000669573	0.000675794
3	chr17:43981070:A:G	43981070	NA,G	NA,A	NA,1	NA,-inf	NA,inf	NA,1.31712	0.000668022	0.00067406
3	chr17:43980901:ATTAT:A	43980901	NA,A	NA,ATTAT	NA,1	NA,-inf	NA,inf	NA,1.31435	0.000664841	0.000670851
3	chr17:44053215:A:G	44053215	NA,G	NA,A	NA,1	NA,-inf	NA,inf	NA,1.30964	0.000659598	0.000665875
3	chr17:43949886:G:A	43949886	NA,A	NA,G	NA,1	NA,-inf	NA,inf	NA,1.29764	0.000655371	0.00066165
3	chr17:44217329:C:G	44217329	NA,G	NA,C	NA,1	NA,inf	NA,inf	NA,1.28956	0.000655223	0.000661005
3	chr17:44372843:A:T	44372843	NA,T	NA,A	NA,1	NA,inf	NA,inf	NA,1.2487	0.000653504	0.000658309
3	chr17:44384738:G:C	44384738	C,NA	G,NA	1,NA	-inf,NA	inf,NA	3.31898,NA	0.000640779	0.000650579
3	chr17:44858336:A:C	44858336	NA,C	NA,A	NA,1	NA,-inf	NA,inf	NA,1.2842	0.000639813	0.000645699
3	chr17:44370039:G:A	44370039	NA,A	NA,G	NA,1	NA,inf	NA,inf	NA,1.23603	0.000639215	0.000643925
3	chr17:44126695:G:A	44126695	NA,A	NA,G	NA,1	NA,inf	NA,inf	NA,1.28599	0.000637474	0.000643334
3	chr17:44549294:C:T	44549294	T,T	C,C	1,1	inf,-inf	inf,inf	7.2627,0.83798	0.000636253	0.00254926
3	chr17:44178715:C:T	44178715	NA,T	NA,C	NA,1	NA,inf	NA,inf	NA,1.26402	0.000635844	0.00064171
3	chr17:44845157:C:T	44845157	NA,T	NA,C	NA,1	NA,inf	NA,inf	NA,1.28187	0.000631241	0.0006371
3	chr17:44858918:C:A	44858918	NA,A	NA,C	NA,1	NA,-inf	NA,inf	NA,1.27731	0.000630976	0.000636775
3	chr17:43975668:G:A	43975668	NA,A	NA,G	NA,1	NA,-inf	NA,inf	NA,1.25819	0.000624672	0.000630164
3	chr17:44525620:G:A	44525620	A,A	G,G	1,1	inf,inf	inf,inf	11.3928,1.02513	0.000610861	0.0540389
3	chr17:43862070:T:C	43862070	NA,C	NA,T	NA,1	NA,-inf	NA,inf	NA,1.20005	0.000585898	0.000591209
3	chr17:43880368:A:G	43880368	NA,G	NA,A	NA,1	NA,inf	NA,inf	NA,1.20562	0.000581509	0.000586805
3	chr17:44040681:A:C	44040681	NA,C	NA,A	NA,1	NA,-inf	NA,inf	NA,1.20937	0.000575603	0.000580784
3	chr17:44603521:A:G	44603521	NA,G	NA,A	NA,1	NA,inf	NA,inf	NA,1.24111	0.000572575	0.000577917
3	chr17:44585142:G:A	44585142	A,A	G,G	1,1	inf,-inf	inf,inf	1.52225,0.765035	0.000562815	0.00056662
3	chr17:44433821:C:T	44433821	T,NA	C,NA	1,NA	inf,NA	inf,NA	0.909117,NA	0.000552122	0.000556145
3	chr17:44830218:A:G	44830218	G,NA	A,NA	1,NA	inf,NA	inf,NA	2.65125,NA	0.000551869	0.000613807
3	chr17:44794419:G:A	44794419	NA,A	NA,G	NA,1	NA,inf	NA,inf	NA,1.1931	0.000550693	0.000555226
3	chr17:44824098:C:G	44824098	G,NA	C,NA	1,NA	-inf,NA	inf,NA	0.906407,NA	0.000546957	0.000552853
3	chr17:43860687:G:C	43860687	NA,C	NA,G	NA,1	NA,-inf	NA,inf	NA,1.15932	0.000537872	0.000542935
3	chr17:44807814:A:T	44807814	NA,T	NA,A	NA,1	NA,inf	NA,inf	NA,1.17737	0.000535607	0.000540023
3	chr17:43961689:C:T	43961689	NA,T	NA,C	NA,1	NA,-inf	NA,inf	NA,1.18541	0.000532956	0.000537944
3	chr17:44470040:G:A	44470040	A,NA	G,NA	1,NA	-inf,NA	inf,NA	3.17249,NA	0.000530876	0.000538864
3	chr17:44552726:C:T	44552726	NA,T	NA,C	NA,1	NA,-inf	NA,inf	NA,1.28319	0.000530747	0.000535774
3	chr17:44535919:C:T	44535919	NA,T	NA,C	NA,1	NA,-inf	NA,inf	NA,1.28125	0.000526443	0.00053143
3	chr17:43957519:G:A	43957519	NA,A	NA,G	NA,1	NA,-inf	NA,inf	NA,1.17634	0.000524215	0.00052912
3	chr17:44522791:A:T	44522791	NA,T	NA,A	NA,1	NA,-inf	NA,inf	NA,1.27371	0.000520375	0.000525306
3	chr17:44330997:C:CTGAGGTGCCTTTAT	44330997	NA,CTGAGGTGCCTTTAT	NA,C	NA,1	NA,-inf	NA,inf	NA,1.20846	0.000519964	0.00052486
3	chr17:44838218:C:T	44838218	NA,T	NA,C	NA,1	NA,inf	NA,inf	NA,1.15858	0.000518399	0.00052334
3	chr17:44730834:C:T	44730834	NA,T	NA,C	NA,1	NA,inf	NA,inf	NA,1.32146	0.000517349	0.000522661
3	chr17:44526254:C:T	44526254	NA,T	NA,C	NA,1	NA,-inf	NA,inf	NA,1.26949	0.000516709	0.000521605
3	chr17:44577473:C:T	44577473	NA,T	NA,C	NA,1	NA,-inf	NA,inf	NA,1.12267	0.000514982	0.000518773
3	chr17:44034187:T:C	44034187	NA,C	NA,T	NA,1	NA,inf	NA,inf	NA,1.20257	0.000513777	0.000518478
3	chr17:43951551:C:A	43951551	NA,A	NA,C	NA,1	NA,-inf	NA,inf	NA,1.16711	0.00051297	0.000517704
3	chr17:44379214:A:G	44379214	G,NA	A,NA	1,NA	inf,NA	inf,NA	0.876618,NA	0.000510755	0.000514489
3	chr17:44741518:C:T	44741518	NA,T	NA,C	NA,1	NA,inf	NA,inf	NA,1.31335	0.000510543	0.000515783
3	chr17:44793976:C:T	44793976	NA,T	NA,C	NA,1	NA,-inf	NA,inf	NA,1.15523	0.00050797	0.000512654
3	chr17:44194873:G:A	44194873	NA,A	NA,G	NA,1	NA,inf	NA,inf	NA,1.13309	0.000505235	0.000509863
3	chr17:44058781:G:A	44058781	A,NA	G,NA	1,NA	-inf,NA	inf,NA	1.99151,NA	0.000501825	0.000506581
3	chr17:43975125:G:C	43975125	NA,C	NA,G	NA,1	NA,-inf	NA,inf	NA,1.1444	0.000496128	0.000500692
3	chr17:44821831:T:G	44821831	G,NA	T,NA	1,NA	inf,NA	inf,NA	2.57307,NA	0.000491982	0.000544318
3	chr17:44533821:C:G	44533821	NA,G	NA,C	NA,1	NA,-inf	NA,inf	NA,1.24033	0.000491978	0.000496641
3	chr17:43995925:C:A	43995925	A,A	C,C	1,1	inf,inf	inf,inf	1.0993,1.4321	0.00049006	0.00049468
3	chr17:44279245:T:C	44279245	C,C	T,T	1,1	-inf,inf	inf,inf	0.155153,2.30658	0.000488641	0.000492896
3	chr17:44220251:C:T	44220251	NA,T	NA,C	NA,1	NA,inf	NA,inf	NA,1.10577	0.000488195	0.000492575
3	chr17:43972594:T:C	43972594	NA,C	NA,T	NA,1	NA,inf	NA,inf	NA,1.10775	0.000485815	0.000490336
3	chr17:43931982:TTTTTTTC:T	43931982	T,T	TTTTTTTC,TTTTTTTC	1,1	inf,inf	inf,inf	1.69103,0.103512	0.000485501	0.000489276
3	chr17:44486194:T:A	44486194	NA,A	NA,T	NA,1	NA,-inf	NA,inf	NA,0.983955	0.000483095	0.000487665
3	chr17:44038383:G:T	44038383	NA,T	NA,G	NA,1	NA,inf	NA,inf	NA,1.16885	0.000482883	0.000487328
3	chr17:44505860:C:G	44505860	NA,G	NA,C	NA,1	NA,-inf	NA,inf	NA,1.26316	0.000482413	0.000486588
3	chr17:44400017:T:C	44400017	C,NA	T,NA	1,NA	inf,NA	inf,NA	0.859844,NA	0.000482317	0.000485855
3	chr17:44852391:C:G	44852391	G,NA	C,NA	1,NA	-inf,NA	inf,NA	0.862362,NA	0.000482297	0.0004875
3	chr17:44356544:G:T	44356544	NA,T	NA,G	NA,1	NA,inf	NA,inf	NA,1.05825	0.000481881	0.000486267
3	chr17:44447074:G:C	44447074	NA,C	NA,G	NA,1	NA,-inf	NA,inf	NA,0.982545	0.000481848	0.000486405
3	chr17:43962405:A:G	43962405	NA,G	NA,A	NA,1	NA,inf	NA,inf	NA,1.10251	0.000479517	0.000484004
3	chr17:44655680:G:A	44655680	NA,A	NA,G	NA,1	NA,inf	NA,inf	NA,1.08782	0.000478996	0.000483446
3	chr17:43973502:T:A	43973502	NA,A	NA,T	NA,1	NA,-inf	NA,inf	NA,1.11295	0.00047614	0.000480538
3	chr17:44747280:T:C	44747280	C,C	T,T	1,1	inf,inf	inf,inf	0.466517,1.93948	0.000475796	0.000479793
3	chr17:44530387:A:G	44530387	NA,G	NA,A	NA,1	NA,-inf	NA,inf	NA,1.22051	0.000475058	0.000479577
3	chr17:43958664:G:A	43958664	NA,A	NA,G	NA,1	NA,-inf	NA,inf	NA,1.11828	0.000474723	0.00047917
3	chr17:43966645:C:T	43966645	NA,T	NA,C	NA,1	NA,-inf	NA,inf	NA,1.05417	0.000469943	0.000474053
3	chr17:44098509:C:T	44098509	NA,T	NA,C	NA,1	NA,-inf	NA,inf	NA,1.09696	0.000466256	0.000470537
3	chr17:44282742:C:T	44282742	T,T	C,C	1,1	-inf,inf	inf,inf	1.70567,0.22075	0.000465043	0.000470318
3	chr17:44370201:C:T	44370201	T,NA	C,NA	1,NA	-inf,NA	inf,NA	3.05845,NA	0.000461346	0.000468141
3	chr17:44090233:G:A	44090233	NA,A	NA,G	NA,1	NA,-inf	NA,inf	NA,1.11469	0.000460862	0.000465062
3	chr17:44293416:T:C	44293416	C,NA	T,NA	1,NA	inf,NA	inf,NA	1.24623,NA	0.000460344	0.000465925
3	chr17:44092941:G:A	44092941	NA,A	NA,G	NA,1	NA,-inf	NA,inf	NA,1.11508	0.000460223	0.000464415
3	chr17:43933282:C:A	43933282	NA,A	NA,C	NA,1	NA,inf	NA,inf	NA,1.07783	0.000459756	0.000464144
3	chr17:44769261:G:A	44769261	A,A	G,G	1,1	inf,inf	inf,inf	0.430504,1.93622	0.000459449	0.000463473
3	chr17:43881448:C:T	43881448	NA,T	NA,C	NA,1	NA,-inf	NA,inf	NA,1.08457	0.000458241	0.000462381
3	chr17:44084404:T:A	44084404	NA,A	NA,T	NA,1	NA,-inf	NA,inf	NA,1.09813	0.000455439	0.0004598
3	chr17:44818528:AGGCAT:A	44818528	A,NA	AGGCAT,NA	1,NA	inf,NA	inf,NA	2.10927,NA	0.000452733	0.000456563
3	chr17:44202121:T:C	44202121	NA,C	NA,T	NA,1	NA,inf	NA,inf	NA,1.10247	0.000452665	0.000456818
3	chr17:44496393:G:A	44496393	A,NA	G,NA	1,NA	inf,NA	inf,NA	0.826217,NA	0.000450488	0.000453813
3	chr17:43971395:C:A	43971395	NA,A	NA,C	NA,1	NA,-inf	NA,inf	NA,1.0794	0.000449096	0.000453247
3	chr17:44745199:A:G	44745199	NA,G	NA,A	NA,1	NA,-inf	NA,inf	NA,1.073	0.000446084	0.00045059
3	chr17:44646164:GTGTGTGTGTC:G	44646164	NA,G	NA,GTGTGTGTGTC	NA,1	NA,inf	NA,inf	NA,1.26351	0.0004451	0.000449631
3	chr17:44854823:T:C	44854823	NA,C	NA,T	NA,1	NA,inf	NA,inf	NA,1.0664	0.000442076	0.000445759
3	chr17:43944974:A:G	43944974	NA,G	NA,A	NA,1	NA,inf	NA,inf	NA,1.02652	0.000438275	0.000442385
3	chr17:44494045:G:A	44494045	NA,A	NA,G	NA,1	NA,-inf	NA,inf	NA,0.928806	0.000436525	0.000440656
3	chr17:44556171:A:C	44556171	C,NA	A,NA	1,NA	-inf,NA	inf,NA	2.09594,NA	0.000435879	0.000440804
3	chr17:43987397:G:A	43987397	NA,A	NA,G	NA,1	NA,inf	NA,inf	NA,1.07204	0.000430476	0.000434549
3	chr17:44293159:A:G	44293159	NA,G	NA,A	NA,1	NA,-inf	NA,inf	NA,1.11849	0.000425853	0.000429988
3	chr17:44743640:C:T	44743640	T,T	C,C	1,1	inf,inf	inf,inf	0.490858,1.86298	0.000424863	0.000428479
3	chr17:43865389:GC:G	43865389	NA,G	NA,GC	NA,1	NA,-inf	NA,inf	NA,1.02093	0.000424456	0.000428351
3	chr17:44094192:G:A	44094192	NA,A	NA,G	NA,1	NA,-inf	NA,inf	NA,1.04197	0.000424454	0.000428356
3	chr17:43965686:G:T	43965686	NA,T	NA,G	NA,1	NA,inf	NA,inf	NA,1.05624	0.00042007	0.000424079
3	chr17:44758127:A:G	44758127	G,G	A,A	1,1	inf,inf	inf,inf	0.547254,1.81436	0.000415881	0.000419489
3	chr17:44138772:G:A	44138772	NA,A	NA,G	NA,1	NA,inf	NA,inf	NA,1.04215	0.000414672	0.000418509
3	chr17:44829301:C:T	44829301	NA,T	NA,C	NA,1	NA,-inf	NA,inf	NA,0.980098	0.000412403	0.000416356
3	chr17:44382729:T:C	44382729	C,C	T,T	1,1	-inf,-inf	inf,inf	3.62337,0.626131	0.000412189	0.000418858
3	chr17:44455943:C:T	44455943	NA,T	NA,C	NA,1	NA,inf	NA,inf	NA,0.963907	0.000407621	0.00041135
3	chr17:44136400:G:A	44136400	NA,A	NA,G	NA,1	NA,inf	NA,inf	NA,1.03982	0.000407423	0.000411163
3	chr17:44105788:C:A	44105788	NA,A	NA,C	NA,1	NA,-inf	NA,inf	NA,1.0144	0.00040537	0.000409102
3	chr17:44087242:C:T	44087242	NA,T	NA,C	NA,1	NA,-inf	NA,inf	NA,1.01233	0.000403667	0.000407381
3	chr17:44215877:C:T	44215877	NA,T	NA,C	NA,1	NA,inf	NA,inf	NA,1.07033	0.00040334	0.000407045
3	chr17:44813161:T:C	44813161	NA,C	NA,T	NA,1	NA,inf	NA,inf	NA,1.01481	0.0004031	0.000406443
3	chr17:44125750:G:A	44125750	NA,A	NA,G	NA,1	NA,inf	NA,inf	NA,1.02931	0.000399858	0.000403537
3	chr17:44087602:C:G	44087602	NA,G	NA,C	NA,1	NA,-inf	NA,inf	NA,1.00666	0.000399156	0.000402829
3	chr17:44382890:C:A	44382890	A,A	C,C	1,1	-inf,-inf	inf,inf	3.52687,0.427469	0.000396775	0.000403364
3	chr17:44815648:A:G	44815648	NA,G	NA,A	NA,1	NA,inf	NA,inf	NA,1.00319	0.000395351	0.000398638
3	chr17:43918424:A:T	43918424	NA,T	NA,A	NA,1	NA,-inf	NA,inf	NA,0.982047	0.000394061	0.000397816
3	chr17:44067338:C:T	44067338	NA,T	NA,C	NA,1	NA,-inf	NA,inf	NA,1.02221	0.000393443	0.000397153
3	chr17:44131711:G:A	44131711	NA,A	NA,G	NA,1	NA,inf	NA,inf	NA,1.01959	0.000393432	0.000397053
3	chr17:44289135:C:T	44289135	T,T	C,C	1,1	-inf,inf	inf,inf	0.393626,2.13211	0.000391753	0.000395309
3	chr17:44784792:G:A	44784792	NA,A	NA,G	NA,1	NA,inf	NA,inf	NA,0.992309	0.000391122	0.000394379
3	chr17:43942126:C:T	43942126	T,T	C,C	1,1	-inf,-inf	inf,inf	1.60782,0.700693	0.000386861	0.000390104
3	chr17:44283331:C:T	44283331	T,T	C,C	1,1	-inf,inf	inf,inf	0.0203545,2.15336	0.000385091	0.000388393
3	chr17:44749046:G:A	44749046	NA,A	NA,G	NA,1	NA,-inf	NA,inf	NA,0.984023	0.000382903	0.000386761
3	chr17:44357653:A:C	44357653	NA,C	NA,A	NA,1	NA,-inf	NA,inf	NA,1.15957	0.000382289	0.000385883
3	chr17:44601336:G:A	44601336	NA,A	NA,G	NA,1	NA,inf	NA,inf	NA,0.994081	0.000379676	0.000383214
3	chr17:44094728:A:G	44094728	G,G	A,A	1,1	inf,inf	inf,inf	1.68238,1.05658	0.000377073	0.000381624
3	chr17:43953963:C:T	43953963	T,T	C,C	1,1	-inf,inf	inf,inf	0.0217104,2.11337	0.000375616	0.000379012
3	chr17:44550825:G:A	44550825	A,A	G,G	1,1	inf,inf	inf,inf	0.977708,1.46864	0.000374309	0.000379371
3	chr17:44079368:G:A	44079368	NA,A	NA,G	NA,1	NA,-inf	NA,inf	NA,0.967564	0.000374253	0.000377706
3	chr17:44436081:T:C	44436081	C,NA	T,NA	1,NA	-inf,NA	inf,NA	3.05833,NA	0.000372577	0.000378169
3	chr17:44723046:C:T	44723046	T,T	C,C	1,1	inf,-inf	inf,inf	1.5461,0.29053	0.000372337	0.000381462
3	chr17:44676171:G:A	44676171	NA,A	NA,G	NA,1	NA,inf	NA,inf	NA,0.938322	0.000369972	0.000373432
3	chr17:44532893:T:C	44532893	C,C	T,T	1,1	inf,inf	inf,inf	10.7819,0.819434	0.000369928	0.0201817
3	chr17:44240233:G:A	44240233	NA,A	NA,G	NA,1	NA,inf	NA,inf	NA,0.95727	0.000368712	0.000372018
3	chr17:44216260:G:A	44216260	A,NA	G,NA	1,NA	-inf,NA	inf,NA	0.90571,NA	0.000368397	0.000372318
3	chr17:44757068:A:G	44757068	G,NA	A,NA	1,NA	-inf,NA	inf,NA	1.85845,NA	0.0003665	0.000370567
3	chr17:43958832:A:G	43958832	NA,G	NA,A	NA,1	NA,inf	NA,inf	NA,0.975328	0.000365838	0.00036933
3	chr17:44324475:T:C	44324475	NA,C	NA,T	NA,1	NA,inf	NA,inf	NA,1.00393	0.000365628	0.000368994
3	chr17:44120061:A:G	44120061	NA,G	NA,A	NA,1	NA,-inf	NA,inf	NA,0.988855	0.000364791	0.000368323
3	chr17:44584498:C:T	44584498	NA,T	NA,C	NA,1	NA,inf	NA,inf	NA,0.937426	0.000362426	0.000365908
3	chr17:44131333:C:T	44131333	NA,T	NA,C	NA,1	NA,inf	NA,inf	NA,0.970075	0.000362158	0.000365496
3	chr17:44451923:T:G	44451923	NA,G	NA,T	NA,1	NA,inf	NA,inf	NA,0.953603	0.000361948	0.000364807
3	chr17:43941103:T:C	43941103	C,C	T,T	1,1	-inf,-inf	inf,inf	1.65956,0.617589	0.000361597	0.00036463
3	chr17:44016153:A:T	44016153	NA,T	NA,A	NA,1	NA,-inf	NA,inf	NA,0.943192	0.000360712	0.000363999
3	chr17:44603729:T:G	44603729	G,G	T,T	1,1	inf,-inf	inf,inf	0.0420841,1.95867	0.000360524	0.000363073
3	chr17:43931576:G:A	43931576	A,A	G,G	1,1	inf,inf	inf,inf	1.43168,0.353807	0.000360072	0.00036282
3	chr17:44636158:C:T	44636158	NA,T	NA,C	NA,1	NA,-inf	NA,inf	NA,0.948712	0.000360035	0.000363389
3	chr17:44322292:C:A	44322292	NA,A	NA,C	NA,1	NA,-inf	NA,inf	NA,0.910638	0.000359995	0.00036325
3	chr17:44081875:C:T	44081875	T,NA	C,NA	1,NA	-inf,NA	inf,NA	1.07248,NA	0.000359784	0.000363785
3	chr17:44673697:A:G	44673697	G,G	A,A	1,1	-inf,-inf	inf,inf	0.0955744,1.94816	0.00035789	0.000360547
3	chr17:44110340:C:G	44110340	NA,G	NA,C	NA,1	NA,-inf	NA,inf	NA,0.939466	0.00035752	0.000360818
3	chr17:43956455:A:G	43956455	NA,G	NA,A	NA,1	NA,inf	NA,inf	NA,0.959606	0.000356448	0.000359852
3	chr17:44687445:A:G	44687445	NA,G	NA,A	NA,1	NA,inf	NA,inf	NA,0.942694	0.000354618	0.000357929
3	chr17:44158894:G:A	44158894	NA,A	NA,G	NA,1	NA,-inf	NA,inf	NA,0.951143	0.000353666	0.000356849
3	chr17:44490504:T:G	44490504	NA,G	NA,T	NA,1	NA,inf	NA,inf	NA,0.881452	0.000353348	0.000356588
3	chr17:44586337:C:T	44586337	NA,T	NA,C	NA,1	NA,inf	NA,inf	NA,0.900822	0.000349257	0.000352124
3	chr17:44014810:G:C	44014810	NA,C	NA,G	NA,1	NA,-inf	NA,inf	NA,0.923971	0.000349243	0.000352427
3	chr17:44781608:G:A	44781608	NA,A	NA,G	NA,1	NA,inf	NA,inf	NA,0.923335	0.000349054	0.000351979
3	chr17:44552864:T:C	44552864	NA,C	NA,T	NA,1	NA,-inf	NA,inf	NA,0.886341	0.000348066	0.000351442
3	chr17:44691894:A:T	44691894	NA,T	NA,A	NA,1	NA,inf	NA,inf	NA,0.931819	0.00034799	0.000351242
3	chr17:44617325:C:T	44617325	NA,T	NA,C	NA,1	NA,inf	NA,inf	NA,0.931122	0.000347572	0.000350819
3	chr17:44211766:G:A	44211766	NA,A	NA,G	NA,1	NA,-inf	NA,inf	NA,0.923957	0.000347271	0.00035051
3	chr17:44778806:T:C	44778806	NA,C	NA,T	NA,1	NA,inf	NA,inf	NA,0.920923	0.00034705	0.000349954
3	chr17:44106417:C:G	44106417	NA,G	NA,C	NA,1	NA,inf	NA,inf	NA,0.901908	0.000345804	0.000349022
3	chr17:44552702:G:A	44552702	NA,A	NA,G	NA,1	NA,-inf	NA,inf	NA,0.783828	0.000344559	0.000347843
3	chr17:44571980:T:A	44571980	NA,A	NA,T	NA,1	NA,inf	NA,inf	NA,0.889309	0.000343088	0.000346316
3	chr17:44118081:G:A	44118081	NA,A	NA,G	NA,1	NA,inf	NA,inf	NA,0.926855	0.000342561	0.000345738
3	chr17:44123061:A:G	44123061	NA,G	NA,A	NA,1	NA,-inf	NA,inf	NA,0.950697	0.000341132	0.000344436
3	chr17:43953160:A:G	43953160	NA,G	NA,A	NA,1	NA,inf	NA,inf	NA,0.933044	0.000340885	0.000344139
3	chr17:44280771:G:A	44280771	NA,A	NA,G	NA,1	NA,-inf	NA,inf	NA,0.902945	0.000340518	0.000343725
3	chr17:44857311:A:G	44857311	NA,G	NA,A	NA,1	NA,-inf	NA,inf	NA,0.917935	0.000338842	0.000341984
3	chr17:43962222:G:A	43962222	NA,A	NA,G	NA,1	NA,inf	NA,inf	NA,0.927829	0.000338362	0.000341593
3	chr17:44619385:C:T	44619385	NA,T	NA,C	NA,1	NA,-inf	NA,inf	NA,0.879101	0.00033772	0.000340941
3	chr17:44686571:C:T	44686571	NA,T	NA,C	NA,1	NA,inf	NA,inf	NA,0.900059	0.000336993	0.000339811
3	chr17:44023911:C:T	44023911	NA,T	NA,C	NA,1	NA,-inf	NA,inf	NA,0.89969	0.000335491	0.000338552
3	chr17:44204959:T:G	44204959	NA,G	NA,T	NA,1	NA,-inf	NA,inf	NA,0.893106	0.000330009	0.00033309
3	chr17:44545435:C:T	44545435	NA,T	NA,C	NA,1	NA,-inf	NA,inf	NA,0.907177	0.000329735	0.000332912
3	chr17:44025878:G:A	44025878	NA,A	NA,G	NA,1	NA,inf	NA,inf	NA,0.905384	0.000329062	0.000332182
3	chr17:43957847:G:A	43957847	NA,A	NA,G	NA,1	NA,inf	NA,inf	NA,0.907988	0.000327402	0.000330529
3	chr17:44057943:T:TA	44057943	TA,TA	T,T	1,1	inf,inf	inf,inf	0.835042,1.4091	0.000325761	0.00032876
3	chr17:44245589:TTCTG:T	44245589	NA,T	NA,TTCTG	NA,1	NA,inf	NA,inf	NA,0.866213	0.000325325	0.000328391
3	chr17:43977246:T:C	43977246	NA,C	NA,T	NA,1	NA,inf	NA,inf	NA,0.904708	0.000325069	0.000328162
3	chr17:43920730:C:T	43920730	NA,T	NA,C	NA,1	NA,inf	NA,inf	NA,0.900372	0.000324738	0.000327851
3	chr17:44288231:T:A	44288231	A,A	T,T	1,1	inf,inf	inf,inf	0.0542865,2.01924	0.000323952	0.000326705
3	chr17:44789168:C:T	44789168	NA,T	NA,C	NA,1	NA,inf	NA,inf	NA,0.813063	0.000323298	0.000326373
3	chr17:44559753:G:A	44559753	NA,A	NA,G	NA,1	NA,-inf	NA,inf	NA,0.922351	0.000321924	0.000324935
3	chr17:44382726:G:T	44382726	NA,T	NA,G	NA,1	NA,-inf	NA,inf	NA,0.992954	0.000321912	0.000324976
3	chr17:43909231:T:A	43909231	NA,A	NA,T	NA,1	NA,-inf	NA,inf	NA,0.888279	0.000321133	0.000324121
3	chr17:44773706:G:A	44773706	A,NA	G,NA	1,NA	inf,NA	inf,NA	2.00176,NA	0.000319554	0.000322089
3	chr17:44586091:G:A	44586091	NA,A	NA,G	NA,1	NA,inf	NA,inf	NA,1.0183	0.000318695	0.000321919
3	chr17:43886394:C:T	43886394	NA,T	NA,C	NA,1	NA,inf	NA,inf	NA,0.884467	0.000318658	0.000321658
3	chr17:44361278:C:G	44361278	NA,G	NA,C	NA,1	NA,-inf	NA,inf	NA,0.923662	0.000318199	0.000321184
3	chr17:44155683:C:T	44155683	NA,T	NA,C	NA,1	NA,-inf	NA,inf	NA,0.886273	0.000317985	0.00032101
3	chr17:44274446:T:C	44274446	NA,C	NA,T	NA,1	NA,-inf	NA,inf	NA,0.822327	0.000317597	0.000320589
3	chr17:44660932:A:T	44660932	NA,T	NA,A	NA,1	NA,inf	NA,inf	NA,0.828045	0.000317404	0.000320387
3	chr17:44059378:C:A	44059378	NA,A	NA,C	NA,1	NA,inf	NA,inf	NA,0.882676	0.000316889	0.000319898
3	chr17:44537516:T:C	44537516	NA,C	NA,T	NA,1	NA,inf	NA,inf	NA,0.909648	0.000316334	0.000319038
3	chr17:43883722:GA:G	43883722	NA,G	NA,GA	NA,1	NA,-inf	NA,inf	NA,0.867759	0.000315234	0.00031808
3	chr17:44754386:G:A	44754386	A,A	G,G	1,1	inf,inf	inf,inf	0.448158,1.73915	0.000314837	0.000317526
3	chr17:44024513:C:T	44024513	NA,T	NA,C	NA,1	NA,-inf	NA,inf	NA,0.880016	0.000313472	0.000316489
3	chr17:44429614:A:G	44429614	NA,G	NA,A	NA,1	NA,-inf	NA,inf	NA,0.986946	0.000313123	0.000316113
3	chr17:43952508:C:T	43952508	T,NA	C,NA	1,NA	-inf,NA	inf,NA	1.67266,NA	0.000311561	0.000314618
3	chr17:44864423:T:A	44864423	A,NA	T,NA	1,NA	inf,NA	inf,NA	1.96636,NA	0.000311413	0.000314031
3	chr17:44712550:C:T	44712550	NA,T	NA,C	NA,1	NA,inf	NA,inf	NA,0.829536	0.000310253	0.000313162
3	chr17:44444456:A:G	44444456	NA,G	NA,A	NA,1	NA,-inf	NA,inf	NA,0.96872	0.00030997	0.000312921
3	chr17:44730912:T:G	44730912	G,NA	T,NA	1,NA	inf,NA	inf,NA	2.2913,NA	0.000308087	0.00033605
3	chr17:44700566:A:G	44700566	G,NA	A,NA	1,NA	-inf,NA	inf,NA	1.75152,NA	0.000307356	0.000310755
3	chr17:44433854:G:C	44433854	NA,C	NA,G	NA,1	NA,-inf	NA,inf	NA,0.96255	0.000307045	0.000309968
3	chr17:44031842:G:A	44031842	A,A	G,G	1,1	inf,inf	inf,inf	0.940657,1.28195	0.000306112	0.000308953
3	chr17:44489708:AC:A	44489708	NA,A	NA,AC	NA,1	NA,-inf	NA,inf	NA,0.975942	0.000304939	0.000307806
3	chr17:44169205:C:G	44169205	NA,G	NA,C	NA,1	NA,-inf	NA,inf	NA,0.857662	0.00030345	0.000306336
3	chr17:44726768:T:C	44726768	C,NA	T,NA	1,NA	inf,NA	inf,NA	2.27475,NA	0.00030312	0.00033028
3	chr17:44299021:C:T	44299021	NA,T	NA,C	NA,1	NA,-inf	NA,inf	NA,0.807348	0.000302917	0.000305834
3	chr17:43883445:T:C	43883445	NA,C	NA,T	NA,1	NA,inf	NA,inf	NA,0.843073	0.00030229	0.000305109
3	chr17:44735850:C:T	44735850	NA,T	NA,C	NA,1	NA,inf	NA,inf	NA,0.833577	0.000302039	0.000304589
3	chr17:44393680:C:T	44393680	NA,T	NA,C	NA,1	NA,-inf	NA,inf	NA,0.966664	0.000300593	0.000303419
3	chr17:44118029:G:A	44118029	NA,A	NA,G	NA,1	NA,inf	NA,inf	NA,0.85552	0.000300115	0.000302886
3	chr17:44789889:T:C	44789889	NA,C	NA,T	NA,1	NA,inf	NA,inf	NA,0.768323	0.000300033	0.00030292
3	chr17:43963006:A:G	43963006	NA,G	NA,A	NA,1	NA,-inf	NA,inf	NA,0.841085	0.000299867	0.00030266
3	chr17:44554502:T:A	44554502	A,A	T,T	1,1	inf,-inf	inf,inf	6.57909,0.493086	0.000299232	0.00115177
3	chr17:44045749:T:C	44045749	NA,C	NA,T	NA,1	NA,inf	NA,inf	NA,0.864982	0.000298201	0.000300991
3	chr17:44736091:C:G	44736091	G,NA	C,NA	1,NA	inf,NA	inf,NA	2.26245,NA	0.000297629	0.000324084
3	chr17:44812712:A:G	44812712	NA,G	NA,A	NA,1	NA,inf	NA,inf	NA,0.82498	0.000295805	0.000298302
3	chr17:44403716:G:A	44403716	NA,A	NA,G	NA,1	NA,-inf	NA,inf	NA,0.937496	0.000295339	0.000298152
3	chr17:44800916:CCCT:C	44800916	NA,C	NA,CCCT	NA,1	NA,inf	NA,inf	NA,0.823588	0.000295148	0.00029764
3	chr17:44003838:A:T	44003838	NA,T	NA,A	NA,1	NA,inf	NA,inf	NA,0.846373	0.000294954	0.000297642
3	chr17:44537877:A:G	44537877	NA,G	NA,A	NA,1	NA,inf	NA,inf	NA,0.866209	0.000294913	0.000297444
3	chr17:44516902:G:A	44516902	NA,A	NA,G	NA,1	NA,-inf	NA,inf	NA,0.965498	0.000294763	0.000297582
3	chr17:43878203:A:G	43878203	NA,G	NA,A	NA,1	NA,-inf	NA,inf	NA,0.824004	0.000294166	0.000296856
3	chr17:44701661:C:T	44701661	T,NA	C,NA	1,NA	-inf,NA	inf,NA	1.72366,NA	0.000293591	0.000296832
3	chr17:44028744:G:C	44028744	NA,C	NA,G	NA,1	NA,-inf	NA,inf	NA,0.825984	0.00029294	0.000295647
3	chr17:43913245:TACACTCAAACACAG:T	43913245	T,NA	TACACTCAAACACAG,NA	1,NA	inf,NA	inf,NA	0.939993,NA	0.000292344	0.000293918
3	chr17:44656938:T:C	44656938	NA,C	NA,T	NA,1	NA,inf	NA,inf	NA,0.811415	0.000291383	0.000293809
3	chr17:44457883:C:A	44457883	NA,A	NA,C	NA,1	NA,-inf	NA,inf	NA,0.945251	0.000291147	0.000293884
3	chr17:43926642:C:T	43926642	NA,T	NA,C	NA,1	NA,inf	NA,inf	NA,0.829795	0.00029051	0.000293297
3	chr17:44810683:A:G	44810683	NA,G	NA,A	NA,1	NA,inf	NA,inf	NA,0.811752	0.000290127	0.000292575
3	chr17:44037029:G:A	44037029	NA,A	NA,G	NA,1	NA,inf	NA,inf	NA,0.824258	0.000288421	0.000291161
3	chr17:44423742:C:G	44423742	NA,G	NA,C	NA,1	NA,-inf	NA,inf	NA,0.921018	0.000288103	0.000290847
3	chr17:44281896:C:T	44281896	T,T	C,C	1,1	-inf,inf	inf,inf	1.57738,0.00739025	0.00028712	0.000290352
3	chr17:44500486:T:G	44500486	NA,G	NA,T	NA,1	NA,-inf	NA,inf	NA,0.917355	0.000286436	0.000289163
3	chr17:44596600:T:G	44596600	G,NA	T,NA	1,NA	-inf,NA	inf,NA	1.77393,NA	0.000286123	0.000289288
3	chr17:44472380:G:A	44472380	NA,A	NA,G	NA,1	NA,-inf	NA,inf	NA,0.916459	0.000286046	0.000288769
3	chr17:44537974:T:G	44537974	G,G	T,T	1,1	-inf,inf	inf,inf	8.79976,1.02748	0.000285929	0.00128727
3	chr17:44495598:C:T	44495598	NA,T	NA,C	NA,1	NA,-inf	NA,inf	NA,0.915983	0.00028583	0.000288551
3	chr17:44621236:T:C	44621236	C,C	T,T	1,1	-inf,-inf	inf,inf	0.00589593,1.84548	0.000285152	0.000287216
3	chr17:43891576:T:C	43891576	NA,C	NA,T	NA,1	NA,-inf	NA,inf	NA,0.804552	0.000284971	0.00028758
3	chr17:43872711:G:A	43872711	NA,A	NA,G	NA,1	NA,-inf	NA,inf	NA,0.803764	0.000284816	0.000287424
3	chr17:44055252:T:C	44055252	NA,C	NA,T	NA,1	NA,inf	NA,inf	NA,0.834331	0.000284788	0.000287455
3	chr17:44768266:A:G	44768266	NA,G	NA,A	NA,1	NA,inf	NA,inf	NA,0.766464	0.000283909	0.000286647
3	chr17:44858261:G:A	44858261	NA,A	NA,G	NA,1	NA,-inf	NA,inf	NA,0.809605	0.000283832	0.000286474
3	chr17:44008604:C:T	44008604	T,T	C,C	1,1	inf,inf	inf,inf	0.910043,1.27375	0.000283807	0.000286442
3	chr17:43985995:G:A	43985995	A,A	G,G	1,1	inf,inf	inf,inf	0.446635,1.68125	0.000282624	0.000284984
3	chr17:44487028:T:C	44487028	NA,C	NA,T	NA,1	NA,-inf	NA,inf	NA,0.908548	0.000282612	0.000285303
3	chr17:44481387:G:A	44481387	NA,A	NA,G	NA,1	NA,-inf	NA,inf	NA,0.908376	0.000282534	0.000285224
3	chr17:44515819:G:T	44515819	NA,T	NA,G	NA,1	NA,-inf	NA,inf	NA,0.936763	0.000282336	0.000285036
3	chr17:44572574:T:A	44572574	NA,A	NA,T	NA,1	NA,-inf	NA,inf	NA,0.828422	0.000282046	0.000284683
3	chr17:44254066:C:A	44254066	NA,A	NA,C	NA,1	NA,-inf	NA,inf	NA,0.822068	0.000281746	0.000284418
3	chr17:43886957:A:G	43886957	NA,G	NA,A	NA,1	NA,-inf	NA,inf	NA,0.797057	0.000281743	0.000284324
3	chr17:44282656:C:T	44282656	NA,T	NA,C	NA,1	NA,-inf	NA,inf	NA,0.74988	0.000281188	0.000283846
3	chr17:43939153:T:C	43939153	C,NA	T,NA	1,NA	inf,NA	inf,NA	1.32156,NA	0.000280787	0.0002835
3	chr17:44836486:C:T	44836486	NA,T	NA,C	NA,1	NA,inf	NA,inf	NA,0.928891	0.000280126	0.000282956
3	chr17:44692560:G:A	44692560	A,A	G,G	1,1	-inf,-inf	inf,inf	0.084735,1.8255	0.000280063	0.000282159
3	chr17:44778270:CT:C	44778270	NA,C	NA,CT	NA,1	NA,inf	NA,inf	NA,0.785744	0.000279209	0.000281555
3	chr17:44017840:G:A	44017840	NA,A	NA,G	NA,1	NA,-inf	NA,inf	NA,0.803764	0.000278594	0.000281271
3	chr17:44125796:G:A	44125796	A,NA	G,NA	1,NA	-inf,NA	inf,NA	1.61461,NA	0.000278333	0.000281433
3	chr17:43871194:C:T	43871194	NA,T	NA,C	NA,1	NA,inf	NA,inf	NA,0.795921	0.000277752	0.000280403
3	chr17:44451971:G:A	44451971	NA,A	NA,G	NA,1	NA,-inf	NA,inf	NA,0.913619	0.000277503	0.000280114
3	chr17:44699657:C:T	44699657	T,NA	C,NA	1,NA	-inf,NA	inf,NA	1.6855,NA	0.000276852	0.000279903
3	chr17:44786336:A:T	44786336	NA,T	NA,A	NA,1	NA,inf	NA,inf	NA,0.780644	0.000276334	0.000278656
3	chr17:43972980:C:T	43972980	NA,T	NA,C	NA,1	NA,inf	NA,inf	NA,0.801068	0.000276252	0.000278894
3	chr17:43884690:C:A	43884690	NA,A	NA,C	NA,1	NA,-inf	NA,inf	NA,0.783121	0.000275487	0.000278011
3	chr17:44120516:G:A	44120516	NA,A	NA,G	NA,1	NA,inf	NA,inf	NA,0.7904	0.000274586	0.000277145
3	chr17:44719932:TCACCTTCCTGGTGTTTAGGCTTCCA:T	44719932	T,NA	TCACCTTCCTGGTGTTTAGGCTTCCA,NA	1,NA	-inf,NA	inf,NA	1.67543,NA	0.000274315	0.000277331
3	chr17:44720161:T:C	44720161	C,NA	T,NA	1,NA	-inf,NA	inf,NA	1.67394,NA	0.00027366	0.00027667
3	chr17:44806718:T:C	44806718	NA,C	NA,T	NA,1	NA,inf	NA,inf	NA,0.773821	0.000273582	0.000275902
3	chr17:44010049:G:A	44010049	A,A	G,G	1,1	inf,inf	inf,inf	0.675033,1.25084	0.000272092	0.000274211
3	chr17:43984393:G:A	43984393	A,A	G,G	1,1	inf,inf	inf,inf	0.566959,1.60289	0.000271862	0.000274276
3	chr17:44862599:C:T	44862599	NA,T	NA,C	NA,1	NA,inf	NA,inf	NA,0.901236	0.000271721	0.000274459
3	chr17:44848559:G:A	44848559	NA,A	NA,G	NA,1	NA,inf	NA,inf	NA,0.768641	0.000271514	0.000273818
3	chr17:44753059:A:G	44753059	G,G	A,A	1,1	inf,inf	inf,inf	0.306184,1.70138	0.000271341	0.000273546
3	chr17:44520764:GTCT:G	44520764	NA,G	NA,GTCT	NA,1	NA,-inf	NA,inf	NA,0.872723	0.000271153	0.000273743
3	chr17:44607370:C:T	44607370	T,T	C,C	1,1	-inf,-inf	inf,inf	0.0246367,1.82019	0.000270979	0.000272962
3	chr17:44206926:C:T	44206926	T,NA	C,NA	1,NA	-inf,NA	inf,NA	1.68189,NA	0.000270933	0.000273514
3	chr17:44647783:A:G	44647783	G,G	A,A	1,1	-inf,-inf	inf,inf	0.0611171,1.81535	0.000269961	0.000271965
3	chr17:44489389:G:T	44489389	NA,T	NA,G	NA,1	NA,-inf	NA,inf	NA,0.878374	0.000269896	0.000272466
3	chr17:44636184:A:T	44636184	T,NA	A,NA	1,NA	-inf,NA	inf,NA	1.64384,NA	0.000269586	0.000272526
3	chr17:44584534:C:T	44584534	NA,T	NA,C	NA,1	NA,inf	NA,inf	NA,0.909504	0.000268597	0.000271311
3	chr17:44846183:G:T	44846183	NA,T	NA,G	NA,1	NA,inf	NA,inf	NA,0.698731	0.000268043	0.000270588
3	chr17:43883733:A:T	43883733	NA,T	NA,A	NA,1	NA,-inf	NA,inf	NA,0.773203	0.000267695	0.000270198
3	chr17:44652981:G:A	44652981	NA,A	NA,G	NA,1	NA,inf	NA,inf	NA,0.758346	0.0002676	0.000269845
3	chr17:44204368:G:A	44204368	NA,A	NA,G	NA,1	NA,inf	NA,inf	NA,0.782074	0.000267255	0.000269734
3	chr17:43864381:T:C	43864381	NA,C	NA,T	NA,1	NA,-inf	NA,inf	NA,0.754773	0.000266762	0.000269361
3	chr17:43893029:T:C	43893029	NA,C	NA,T	NA,1	NA,inf	NA,inf	NA,0.776182	0.000266538	0.000269157
3	chr17:43995281:C:T	43995281	T,T	C,C	1,1	inf,inf	inf,inf	1.4649,0.816976	0.000266207	0.000268912
3	chr17:44576231:AC:A	44576231	NA,A	NA,AC	NA,1	NA,-inf	NA,inf	NA,0.760643	0.000265314	0.000267986
3	chr17:44027047:A:G	44027047	NA,G	NA,A	NA,1	NA,-inf	NA,inf	NA,0.763847	0.000264933	0.000267387
3	chr17:44662861:C:T	44662861	NA,T	NA,C	NA,1	NA,inf	NA,inf	NA,0.749426	0.000263828	0.000266044
3	chr17:43894211:G:A	43894211	NA,A	NA,G	NA,1	NA,-inf	NA,inf	NA,0.765646	0.000263753	0.000266214
3	chr17:44188794:A:G	44188794	NA,G	NA,A	NA,1	NA,inf	NA,inf	NA,0.792859	0.000262416	0.000264957
3	chr17:44633068:T:C	44633068	C,C	T,T	1,1	-inf,-inf	inf,inf	0.0446839,1.80156	0.000262248	0.000264184
3	chr17:44031717:C:T	44031717	NA,T	NA,C	NA,1	NA,inf	NA,inf	NA,0.782342	0.000262153	0.000264611
3	chr17:44758394:A:T	44758394	NA,T	NA,A	NA,1	NA,inf	NA,inf	NA,0.744415	0.00026158	0.000263811
3	chr17:43960394:T:G	43960394	NA,G	NA,T	NA,1	NA,-inf	NA,inf	NA,0.747927	0.000261541	0.000263986
3	chr17:44032477:T:G	44032477	NA,G	NA,T	NA,1	NA,-inf	NA,inf	NA,0.743831	0.00026148	0.000263871
3	chr17:44708078:G:T	44708078	T,NA	G,NA	1,NA	-inf,NA	inf,NA	1.64315,NA	0.000261093	0.000263959
3	chr17:44478573:G:A	44478573	NA,A	NA,G	NA,1	NA,inf	NA,inf	NA,0.721444	0.000260692	0.000262908
3	chr17:44024209:G:A	44024209	NA,A	NA,G	NA,1	NA,-inf	NA,inf	NA,0.76658	0.000260387	0.0002629
3	chr17:44684464:G:A	44684464	NA,A	NA,G	NA,1	NA,inf	NA,inf	NA,0.740954	0.0002603	0.000262489
3	chr17:44685363:G:C	44685363	NA,C	NA,G	NA,1	NA,inf	NA,inf	NA,0.740954	0.0002603	0.000262489
3	chr17:44689467:C:T	44689467	NA,T	NA,C	NA,1	NA,inf	NA,inf	NA,0.740954	0.0002603	0.000262489
3	chr17:43992390:G:A	43992390	NA,A	NA,G	NA,1	NA,inf	NA,inf	NA,0.732247	0.000260181	0.000262625
3	chr17:44664937:AAATAG:A	44664937	NA,A	NA,AAATAG	NA,1	NA,inf	NA,inf	NA,0.740295	0.000260026	0.000262212
3	chr17:44637330:A:G	44637330	NA,G	NA,A	NA,1	NA,inf	NA,inf	NA,0.739451	0.000259764	0.000261947
3	chr17:44670031:G:A	44670031	NA,A	NA,G	NA,1	NA,inf	NA,inf	NA,0.738581	0.00025951	0.000261694
3	chr17:44718718:G:A	44718718	NA,A	NA,G	NA,1	NA,-inf	NA,inf	NA,0.695345	0.000258988	0.000261438
3	chr17:44069643:T:A	44069643	NA,A	NA,T	NA,1	NA,inf	NA,inf	NA,0.732512	0.000258398	0.000260905
3	chr17:44657519:C:T	44657519	NA,T	NA,C	NA,1	NA,inf	NA,inf	NA,0.735861	0.000258201	0.000260373
3	chr17:43981224:G:A	43981224	NA,A	NA,G	NA,1	NA,-inf	NA,inf	NA,0.735135	0.00025804	0.000260426
3	chr17:44660974:T:C	44660974	NA,C	NA,T	NA,1	NA,inf	NA,inf	NA,0.733782	0.000257353	0.000259518
3	chr17:44776630:C:T	44776630	NA,T	NA,C	NA,1	NA,inf	NA,inf	NA,0.73385	0.000257212	0.000259385
3	chr17:44713627:C:T	44713627	T,T	C,C	1,1	-inf,-inf	inf,inf	0.242882,1.71022	0.00025705	0.000259103
3	chr17:44645890:A:T	44645890	NA,T	NA,A	NA,1	NA,inf	NA,inf	NA,0.732321	0.000256776	0.000258937
3	chr17:44780311:C:A	44780311	NA,A	NA,C	NA,1	NA,inf	NA,inf	NA,0.731841	0.000256447	0.000258614
3	chr17:44332620:G:A	44332620	NA,A	NA,G	NA,1	NA,-inf	NA,inf	NA,0.797982	0.000255925	0.000258406
3	chr17:43998039:A:G	43998039	NA,G	NA,A	NA,1	NA,inf	NA,inf	NA,0.757437	0.000253578	0.000255994
3	chr17:43961989:C:T	43961989	NA,T	NA,C	NA,1	NA,-inf	NA,inf	NA,0.706741	0.000253528	0.000255903
3	chr17:44349083:A:G	44349083	NA,G	NA,A	NA,1	NA,inf	NA,inf	NA,0.740762	0.000252944	0.000255315
3	chr17:43990458:A:G	43990458	NA,G	NA,A	NA,1	NA,inf	NA,inf	NA,0.714711	0.000252914	0.000255291
3	chr17:44531965:A:G	44531965	NA,G	NA,A	NA,1	NA,inf	NA,inf	NA,0.772198	0.000252703	0.000254907
3	chr17:44613027:G:A	44613027	NA,A	NA,G	NA,1	NA,inf	NA,inf	NA,0.69806	0.000252585	0.000254965
3	chr17:43889926:C:T	43889926	NA,T	NA,C	NA,1	NA,-inf	NA,inf	NA,0.728554	0.000252156	0.000254471
3	chr17:43974994:T:C	43974994	NA,C	NA,T	NA,1	NA,-inf	NA,inf	NA,0.680639	0.000251967	0.000254263
3	chr17:44588034:A:G	44588034	G,G	A,A	1,1	inf,-inf	inf,inf	0.000759149,1.77573	0.000250238	0.000252164
3	chr17:44263934:A:AT	44263934	NA,AT	NA,A	NA,1	NA,-inf	NA,inf	NA,0.742517	0.000250145	0.000252518
3	chr17:44788468:G:A	44788468	NA,A	NA,G	NA,1	NA,inf	NA,inf	NA,0.714217	0.000249523	0.000251639
3	chr17:44776687:G:T	44776687	NA,T	NA,G	NA,1	NA,-inf	NA,inf	NA,0.743365	0.000248619	0.000250938
3	chr17:44569712:C:T	44569712	T,NA	C,NA	1,NA	-inf,NA	inf,NA	1.71272,NA	0.000248261	0.000251
3	chr17:44263937:A:T	44263937	NA,T	NA,A	NA,1	NA,inf	NA,inf	NA,0.725111	0.000247549	0.000249864
3	chr17:44358115:C:T	44358115	NA,T	NA,C	NA,1	NA,-inf	NA,inf	NA,0.796654	0.000247412	0.000249754
3	chr17:44632886:T:C	44632886	C,NA	T,NA	1,NA	-inf,NA	inf,NA	1.61609,NA	0.000247127	0.000249839
3	chr17:44198285:G:A	44198285	A,NA	G,NA	1,NA	inf,NA	inf,NA	0.964651,NA	0.00024711	0.000249218
3	chr17:44009722:C:T	44009722	NA,T	NA,C	NA,1	NA,-inf	NA,inf	NA,0.729571	0.000247105	0.000249389
3	chr17:44344219:T:G	44344219	NA,G	NA,T	NA,1	NA,-inf	NA,inf	NA,0.774569	0.000246779	0.000249171
3	chr17:43865859:G:A	43865859	NA,A	NA,G	NA,1	NA,-inf	NA,inf	NA,0.697731	0.000246718	0.000249048
3	chr17:44547553:T:C	44547553	NA,C	NA,T	NA,1	NA,inf	NA,inf	NA,0.653277	0.000246675	0.000249009
3	chr17:44157974:G:A	44157974	NA,A	NA,G	NA,1	NA,-inf	NA,inf	NA,0.664863	0.00024632	0.000248604
3	chr17:44616975:C:T	44616975	T,NA	C,NA	1,NA	-inf,NA	inf,NA	1.61276,NA	0.000245672	0.000248367
3	chr17:44741051:T:C	44741051	C,C	T,T	1,1	inf,inf	inf,inf	0.294043,1.65541	0.000244617	0.00024661
3	chr17:44612053:G:C	44612053	C,C	G,G	1,1	-inf,-inf	inf,inf	0.0143004,1.76602	0.000244528	0.000246316
3	chr17:44429360:T:C	44429360	C,C	T,T	1,1	-inf,inf	inf,inf	0.0802069,1.64811	0.000244451	0.000246464
3	chr17:44369005:T:C	44369005	NA,C	NA,T	NA,1	NA,-inf	NA,inf	NA,0.860002	0.000242977	0.000245133
3	chr17:44456850:G:C	44456850	NA,C	NA,G	NA,1	NA,inf	NA,inf	NA,0.677798	0.00024284	0.000244918
3	chr17:44206880:G:A	44206880	NA,A	NA,G	NA,1	NA,inf	NA,inf	NA,0.684103	0.000241936	0.00024421
3	chr17:44134342:G:A	44134342	A,NA	G,NA	1,NA	inf,NA	inf,NA	0.953199,NA	0.000241858	0.000243921
3	chr17:44651365:A:G	44651365	G,NA	A,NA	1,NA	inf,NA	inf,NA	2.13804,NA	0.000241837	0.000261734
3	chr17:44621159:C:T	44621159	T,NA	C,NA	1,NA	-inf,NA	inf,NA	1.60132,NA	0.000241466	0.000244113
3	chr17:44320789:C:T	44320789	T,NA	C,NA	1,NA	-inf,NA	inf,NA	1.29638,NA	0.000240572	0.000243129
3	chr17:43875439:G:A	43875439	A,NA	G,NA	1,NA	-inf,NA	inf,NA	0.256438,NA	0.00024054	0.000242227
3	chr17:44612310:C:T	44612310	T,T	C,C	1,1	-inf,-inf	inf,inf	0.0389683,1.75799	0.000240495	0.000242272
3	chr17:44447993:G:A	44447993	NA,A	NA,G	NA,1	NA,-inf	NA,inf	NA,0.749834	0.000240181	0.000242291
3	chr17:44620492:T:C	44620492	NA,C	NA,T	NA,1	NA,inf	NA,inf	NA,0.665234	0.000239742	0.000242003
3	chr17:43972959:C:T	43972959	NA,T	NA,C	NA,1	NA,-inf	NA,inf	NA,0.672231	0.000239702	0.000241951
3	chr17:44571824:G:A	44571824	NA,A	NA,G	NA,1	NA,inf	NA,inf	NA,0.678391	0.000239502	0.000241822
3	chr17:44092662:G:T	44092662	NA,T	NA,G	NA,1	NA,inf	NA,inf	NA,0.71182	0.000239419	0.000241653
3	chr17:44358499:C:T	44358499	NA,T	NA,C	NA,1	NA,-inf	NA,inf	NA,0.837398	0.000239244	0.000241364
3	chr17:43926744:G:A	43926744	NA,A	NA,G	NA,1	NA,-inf	NA,inf	NA,0.697818	0.000239063	0.000241393
3	chr17:44354429:C:T	44354429	NA,T	NA,C	NA,1	NA,inf	NA,inf	NA,0.670969	0.0002386	0.000240941
3	chr17:44356497:C:T	44356497	NA,T	NA,C	NA,1	NA,-inf	NA,inf	NA,0.769546	0.000237924	0.000240178
3	chr17:43950519:CCCTAAACTG:C	43950519	NA,C	NA,CCCTAAACTG	NA,1	NA,inf	NA,inf	NA,0.70557	0.000237728	0.000240004
3	chr17:44470102:C:T	44470102	T,T	C,C	1,1	-inf,-inf	inf,inf	3.21213,0.57025	0.00023758	0.000241228
3	chr17:44345304:T:C	44345304	NA,C	NA,T	NA,1	NA,-inf	NA,inf	NA,0.686797	0.000236442	0.000238713
3	chr17:44723784:A:G	44723784	G,G	A,A	1,1	-inf,-inf	inf,inf	0.239103,1.66817	0.000236298	0.000238192
3	chr17:44048341:G:A	44048341	NA,A	NA,G	NA,1	NA,inf	NA,inf	NA,0.675487	0.000236273	0.000238563
3	chr17:44625723:GAC:G	44625723	G,G	GAC,GAC	1,1	-inf,-inf	inf,inf	0.0233213,1.74997	0.000236157	0.000237873
3	chr17:44622569:C:T	44622569	T,NA	C,NA	1,NA	-inf,NA	inf,NA	1.58553,NA	0.000235796	0.000238378
3	chr17:44568756:G:C	44568756	NA,C	NA,G	NA,1	NA,inf	NA,inf	NA,0.679285	0.000235553	0.000237774
3	chr17:44573654:C:A	44573654	NA,A	NA,C	NA,1	NA,inf	NA,inf	NA,0.667786	0.000235294	0.000237575
3	chr17:43940284:C:T	43940284	NA,T	NA,C	NA,1	NA,-inf	NA,inf	NA,0.665819	0.000234799	0.000237045
3	chr17:44863504:A:G	44863504	NA,G	NA,A	NA,1	NA,-inf	NA,inf	NA,0.708516	0.000234186	0.000236418
3	chr17:44609376:G:A	44609376	NA,A	NA,G	NA,1	NA,-inf	NA,inf	NA,0.654771	0.000233769	0.000235953
3	chr17:44340853:G:A	44340853	NA,A	NA,G	NA,1	NA,-inf	NA,inf	NA,0.737564	0.000233567	0.00023583
3	chr17:44577159:G:A	44577159	NA,A	NA,G	NA,1	NA,inf	NA,inf	NA,0.662716	0.000233461	0.000235724
3	chr17:44067232:G:A	44067232	NA,A	NA,G	NA,1	NA,-inf	NA,inf	NA,0.679842	0.000232393	0.000234559
3	chr17:44810177:G:C	44810177	NA,C	NA,G	NA,1	NA,inf	NA,inf	NA,0.637743	0.000232239	0.000234477
3	chr17:44372698:G:A	44372698	NA,A	NA,G	NA,1	NA,-inf	NA,inf	NA,0.750097	0.000230743	0.000232929
3	chr17:44735410:C:T	44735410	NA,T	NA,C	NA,1	NA,inf	NA,inf	NA,0.644276	0.000230413	0.000232635
3	chr17:44857214:C:T	44857214	NA,T	NA,C	NA,1	NA,inf	NA,inf	NA,0.660983	0.000229784	0.000231764
3	chr17:44107208:T:C	44107208	NA,C	NA,T	NA,1	NA,-inf	NA,inf	NA,0.673987	0.000229715	0.000231854
3	chr17:43889908:G:A	43889908	NA,A	NA,G	NA,1	NA,-inf	NA,inf	NA,0.666607	0.000229558	0.000231672
3	chr17:44379719:C:T	44379719	NA,T	NA,C	NA,1	NA,inf	NA,inf	NA,0.759155	0.000229483	0.000231659
3	chr17:43983317:G:A	43983317	NA,A	NA,G	NA,1	NA,-inf	NA,inf	NA,0.656286	0.000229361	0.000231497
3	chr17:44634423:T:C	44634423	NA,C	NA,T	NA,1	NA,inf	NA,inf	NA,0.633646	0.000229025	0.000231234
3	chr17:44549596:C:T	44549596	NA,T	NA,C	NA,1	NA,-inf	NA,inf	NA,0.631621	0.000228925	0.000231151
3	chr17:43875183:C:T	43875183	NA,T	NA,C	NA,1	NA,inf	NA,inf	NA,0.676951	0.000228574	0.000230816
3	chr17:43955713:G:A	43955713	NA,A	NA,G	NA,1	NA,inf	NA,inf	NA,0.654056	0.000228521	0.000230693
3	chr17:44587956:A:G	44587956	NA,G	NA,A	NA,1	NA,-inf	NA,inf	NA,0.619226	0.000228471	0.000230624
3	chr17:43999471:C:T	43999471	NA,T	NA,C	NA,1	NA,-inf	NA,inf	NA,0.643493	0.000228421	0.000230592
3	chr17:43989202:G:A	43989202	NA,A	NA,G	NA,1	NA,inf	NA,inf	NA,0.661044	0.000228164	0.000230309
3	chr17:44262581:G:T	44262581	T,NA	G,NA	1,NA	inf,NA	inf,NA	0.810533,NA	0.000227187	0.00022922
3	chr17:44627425:T:C	44627425	NA,C	NA,T	NA,1	NA,inf	NA,inf	NA,0.67618	0.000227175	0.000229305
3	chr17:44370112:C:T	44370112	NA,T	NA,C	NA,1	NA,-inf	NA,inf	NA,0.738737	0.000227006	0.000229159
3	chr17:44037304:T:C	44037304	NA,C	NA,T	NA,1	NA,-inf	NA,inf	NA,0.665355	0.000226774	0.0002289
3	chr17:44575903:G:T	44575903	NA,T	NA,G	NA,1	NA,inf	NA,inf	NA,0.585177	0.000226749	0.0002289
3	chr17:44633426:C:T	44633426	NA,T	NA,C	NA,1	NA,inf	NA,inf	NA,0.626521	0.000226454	0.000228638
3	chr17:43983422:G:A	43983422	NA,A	NA,G	NA,1	NA,-inf	NA,inf	NA,0.646376	0.0002259	0.000228004
3	chr17:44505507:C:T	44505507	T,T	C,C	1,1	inf,inf	inf,inf	0.474182,1.62652	0.00022571	0.000228241
3	chr17:44193554:C:T	44193554	NA,T	NA,C	NA,1	NA,-inf	NA,inf	NA,0.60787	0.000225074	0.000227165
3	chr17:44862158:T:C	44862158	NA,C	NA,T	NA,1	NA,inf	NA,inf	NA,0.649191	0.000224852	0.000226781
3	chr17:44606415:C:T	44606415	T,T	C,C	1,1	-inf,-inf	inf,inf	2.11914,0.393459	0.000224373	0.000227371
3	chr17:44068974:C:T	44068974	NA,T	NA,C	NA,1	NA,-inf	NA,inf	NA,0.655224	0.000224086	0.00022624
3	chr17:43999425:G:C	43999425	C,NA	G,NA	1,NA	inf,NA	inf,NA	1.35527,NA	0.000223668	0.000226549
3	chr17:44720380:G:A	44720380	A,A	G,G	1,1	-inf,-inf	inf,inf	0.267844,1.62312	0.000223089	0.000224908
3	chr17:44598262:CAT:C	44598262	NA,C	NA,CAT	NA,1	NA,inf	NA,inf	NA,0.577235	0.000222998	0.000225115
3	chr17:44448767:C:T	44448767	T,T	C,C	1,1	-inf,-inf	inf,inf	3.24846,0.552331	0.000222795	0.00022621
3	chr17:44514159:A:C	44514159	NA,C	NA,A	NA,1	NA,-inf	NA,inf	NA,0.718714	0.000222155	0.000224265
3	chr17:44002109:T:C	44002109	NA,C	NA,T	NA,1	NA,inf	NA,inf	NA,0.65657	0.00022199	0.0002241
3	chr17:44511045:C:T	44511045	NA,T	NA,C	NA,1	NA,-inf	NA,inf	NA,0.688666	0.000221948	0.000223885
3	chr17:44190344:C:T	44190344	NA,T	NA,C	NA,1	NA,-inf	NA,inf	NA,0.595523	0.000221462	0.000223518
3	chr17:44489263:T:C	44489263	NA,C	NA,T	NA,1	NA,inf	NA,inf	NA,0.556432	0.000221177	0.00022328
3	chr17:44069645:TA:T	44069645	NA,T	NA,TA	NA,1	NA,inf	NA,inf	NA,0.629287	0.000220525	0.000222668
3	chr17:44000862:G:A	44000862	NA,A	NA,G	NA,1	NA,-inf	NA,inf	NA,0.650311	0.000220516	0.000222574
3	chr17:44587571:T:C	44587571	NA,C	NA,T	NA,1	NA,-inf	NA,inf	NA,0.628909	0.000220438	0.000222538
3	chr17:44610695:C:G	44610695	G,NA	C,NA	1,NA	-inf,NA	inf,NA	1.53874,NA	0.000220012	0.000222409
3	chr17:44723345:T:C	44723345	C,C	T,T	1,1	-inf,-inf	inf,inf	0.215647,1.64337	0.000219978	0.000221735
3	chr17:44372148:C:T	44372148	NA,T	NA,C	NA,1	NA,-inf	NA,inf	NA,0.73939	0.000219851	0.000221972
3	chr17:43910586:G:A	43910586	NA,A	NA,G	NA,1	NA,inf	NA,inf	NA,0.631317	0.000219642	0.000221724
3	chr17:44534912:A:AC	44534912	NA,AC	NA,A	NA,1	NA,inf	NA,inf	NA,0.677337	0.000219346	0.000221276
3	chr17:43875920:G:A	43875920	NA,A	NA,G	NA,1	NA,-inf	NA,inf	NA,0.644996	0.000219002	0.000221049
3	chr17:44546623:C:T	44546623	NA,T	NA,C	NA,1	NA,-inf	NA,inf	NA,0.63548	0.00021877	0.000220719
3	chr17:44586892:T:C	44586892	NA,C	NA,T	NA,1	NA,-inf	NA,inf	NA,0.600777	0.000218751	0.000220819
3	chr17:44281472:C:T	44281472	NA,T	NA,C	NA,1	NA,-inf	NA,inf	NA,0.58943	0.000218688	0.000220764
3	chr17:44114428:G:A	44114428	NA,A	NA,G	NA,1	NA,-inf	NA,inf	NA,0.622822	0.000217829	0.000219936
3	chr17:44765820:A:C	44765820	NA,C	NA,A	NA,1	NA,inf	NA,inf	NA,0.62557	0.000217827	0.00021969
3	chr17:44001322:C:A	44001322	NA,A	NA,C	NA,1	NA,-inf	NA,inf	NA,0.641929	0.000217768	0.000219801
3	chr17:44551639:T:C	44551639	C,C	T,T	1,1	inf,-inf	inf,inf	6.93526,0.200483	0.000217628	0.000788782
3	chr17:44165119:C:A	44165119	NA,A	NA,C	NA,1	NA,-inf	NA,inf	NA,0.586181	0.000217571	0.000219595
3	chr17:43984014:C:G	43984014	NA,G	NA,C	NA,1	NA,-inf	NA,inf	NA,0.620818	0.000217211	0.000219238
3	chr17:44523890:G:A	44523890	NA,A	NA,G	NA,1	NA,inf	NA,inf	NA,0.547772	0.00021714	0.000219203
3	chr17:44859327:AG:A	44859327	NA,A	NA,AG	NA,1	NA,inf	NA,inf	NA,0.765638	0.000216338	0.000218496
3	chr17:44032676:T:A	44032676	A,A	T,T	1,1	inf,inf	inf,inf	0.849544,1.16863	0.000215678	0.000217684
3	chr17:44421369:T:C	44421369	NA,C	NA,T	NA,1	NA,-inf	NA,inf	NA,0.70206	0.000215493	0.00021754
3	chr17:44714445:ATG:A	44714445	NA,A	NA,ATG	NA,1	NA,inf	NA,inf	NA,0.600417	0.0002154	0.000217478
3	chr17:44673150:C:A	44673150	A,A	C,C	1,1	-inf,-inf	inf,inf	0.0854114,1.68506	0.000215325	0.000216973
3	chr17:44429734:C:T	44429734	NA,T	NA,C	NA,1	NA,-inf	NA,inf	NA,0.676242	0.000215184	0.00021709
3	chr17:44742096:A:T	44742096	NA,T	NA,A	NA,1	NA,inf	NA,inf	NA,0.615932	0.00021517	0.000217041
3	chr17:44648125:G:C	44648125	NA,C	NA,G	NA,1	NA,inf	NA,inf	NA,0.617517	0.000214921	0.00021675
3	chr17:44856343:A:G	44856343	NA,G	NA,A	NA,1	NA,inf	NA,inf	NA,0.618143	0.000214649	0.000216507
3	chr17:44793409:C:T	44793409	NA,T	NA,C	NA,1	NA,inf	NA,inf	NA,0.593091	0.000214646	0.000216688
3	chr17:44052557:G:A	44052557	NA,A	NA,G	NA,1	NA,-inf	NA,inf	NA,0.639591	0.000214442	0.000216492
3	chr17:44728804:A:C	44728804	NA,C	NA,A	NA,1	NA,inf	NA,inf	NA,0.59685	0.000214239	0.000216305
3	chr17:44796753:C:T	44796753	NA,T	NA,C	NA,1	NA,inf	NA,inf	NA,0.59032	0.000213529	0.000215561
3	chr17:44770436:C:G	44770436	NA,G	NA,C	NA,1	NA,inf	NA,inf	NA,0.611288	0.000213294	0.000215123
3	chr17:43959593:A:G	43959593	NA,G	NA,A	NA,1	NA,inf	NA,inf	NA,0.660136	0.00021299	0.000215078
3	chr17:43924520:A:C	43924520	C,C	A,A	1,1	-inf,inf	inf,inf	1.1932,0.34615	0.000212891	0.00021459
3	chr17:44364623:G:A	44364623	NA,A	NA,G	NA,1	NA,inf	NA,inf	NA,0.565375	0.000212366	0.000214162
3	chr17:44286484:G:A	44286484	NA,A	NA,G	NA,1	NA,-inf	NA,inf	NA,0.568644	0.000211922	0.000213934
3	chr17:44458177:G:A	44458177	NA,A	NA,G	NA,1	NA,-inf	NA,inf	NA,0.637433	0.00021143	0.000213469
3	chr17:44770121:G:A	44770121	NA,A	NA,G	NA,1	NA,inf	NA,inf	NA,0.605178	0.000211409	0.000213224
3	chr17:44161074:C:T	44161074	NA,T	NA,C	NA,1	NA,-inf	NA,inf	NA,0.567379	0.000211354	0.000213321
3	chr17:44209847:G:A	44209847	A,NA	G,NA	1,NA	inf,NA	inf,NA	0.870058,NA	0.000211186	0.00021298
3	chr17:44660999:C:T	44660999	NA,T	NA,C	NA,1	NA,inf	NA,inf	NA,0.587259	0.000209927	0.000211949
3	chr17:44552652:C:T	44552652	NA,T	NA,C	NA,1	NA,-inf	NA,inf	NA,0.575107	0.00020984	0.000211877
3	chr17:43874354:G:C	43874354	NA,C	NA,G	NA,1	NA,-inf	NA,inf	NA,0.615601	0.000209711	0.000211673
3	chr17:44425511:C:T	44425511	NA,T	NA,C	NA,1	NA,inf	NA,inf	NA,0.522468	0.000209499	0.000211491
3	chr17:44442859:C:G	44442859	NA,G	NA,C	NA,1	NA,inf	NA,inf	NA,0.522418	0.000209482	0.000211474
3	chr17:44564849:T:C	44564849	NA,C	NA,T	NA,1	NA,inf	NA,inf	NA,0.593764	0.000208923	0.000210931
3	chr17:44763370:C:A	44763370	NA,A	NA,C	NA,1	NA,inf	NA,inf	NA,0.596708	0.000208513	0.000210304
3	chr17:44370054:C:T	44370054	NA,T	NA,C	NA,1	NA,-inf	NA,inf	NA,0.677889	0.000208416	0.000210394
3	chr17:44862218:T:C	44862218	NA,C	NA,T	NA,1	NA,inf	NA,inf	NA,0.732902	0.000207584	0.000209651
3	chr17:44509325:G:C	44509325	NA,C	NA,G	NA,1	NA,-inf	NA,inf	NA,0.642452	0.000207464	0.000209284
3	chr17:44147301:G:A	44147301	NA,A	NA,G	NA,1	NA,-inf	NA,inf	NA,0.554818	0.000207369	0.0002093
3	chr17:44007087:C:T	44007087	NA,T	NA,C	NA,1	NA,-inf	NA,inf	NA,0.608593	0.000207335	0.000209273
3	chr17:44145409:C:T	44145409	NA,T	NA,C	NA,1	NA,-inf	NA,inf	NA,0.554144	0.000207141	0.00020907
3	chr17:44183983:G:A	44183983	NA,A	NA,G	NA,1	NA,-inf	NA,inf	NA,0.552856	0.000206663	0.000208587
3	chr17:43980929:C:T	43980929	NA,T	NA,C	NA,1	NA,-inf	NA,inf	NA,0.610559	0.000206174	0.000208165
3	chr17:44367957:G:A	44367957	NA,A	NA,G	NA,1	NA,inf	NA,inf	NA,0.549136	0.000206115	0.000207862
3	chr17:44696644:C:T	44696644	T,T	C,C	1,1	-inf,-inf	inf,inf	0.216592,1.60597	0.000205903	0.000207552
3	chr17:44138043:T:C	44138043	NA,C	NA,T	NA,1	NA,-inf	NA,inf	NA,0.550211	0.000205777	0.000207692
3	chr17:44081191:TCA:T	44081191	NA,T	NA,TCA	NA,1	NA,-inf	NA,inf	NA,0.588591	0.000205193	0.000207118
3	chr17:44502510:C:T	44502510	NA,T	NA,C	NA,1	NA,-inf	NA,inf	NA,0.634412	0.000205149	0.000206951
3	chr17:44291217:T:C	44291217	NA,C	NA,T	NA,1	NA,inf	NA,inf	NA,0.623639	0.000204464	0.000206405
3	chr17:44586891:T:G	44586891	NA,G	NA,T	NA,1	NA,-inf	NA,inf	NA,0.555841	0.000204388	0.000206321
3	chr17:44151463:C:T	44151463	NA,T	NA,C	NA,1	NA,-inf	NA,inf	NA,0.545287	0.000204348	0.000206251
3	chr17:43907787:C:G	43907787	NA,G	NA,C	NA,1	NA,-inf	NA,inf	NA,0.559139	0.000204264	0.00020618
3	chr17:44380309:G:T	44380309	NA,T	NA,G	NA,1	NA,-inf	NA,inf	NA,0.660175	0.000204135	0.000206075
3	chr17:44173629:AC:A	44173629	A,NA	AC,NA	1,NA	-inf,NA	inf,NA	0.758025,NA	0.00020399	0.000206173
3	chr17:44432295:G:A	44432295	NA,A	NA,G	NA,1	NA,-inf	NA,inf	NA,0.638089	0.000203941	0.000205752
3	chr17:44503768:T:G	44503768	NA,G	NA,T	NA,1	NA,-inf	NA,inf	NA,0.629623	0.000203697	0.000205487
3	chr17:44516871:A:T	44516871	NA,T	NA,A	NA,1	NA,-inf	NA,inf	NA,0.627604	0.000203608	0.000205396
3	chr17:44591378:A:G	44591378	NA,G	NA,A	NA,1	NA,inf	NA,inf	NA,0.568862	0.000203332	0.000205295
3	chr17:44595712:G:A	44595712	NA,A	NA,G	NA,1	NA,inf	NA,inf	NA,0.539633	0.000203298	0.000205217
3	chr17:44475787:A:C	44475787	C,C	A,A	1,1	-inf,-inf	inf,inf	3.20252,0.52215	0.000203227	0.000206337
3	chr17:44725552:A:G	44725552	NA,G	NA,A	NA,1	NA,inf	NA,inf	NA,0.561161	0.00020322	0.000205179
3	chr17:43930781:T:A	43930781	NA,A	NA,T	NA,1	NA,-inf	NA,inf	NA,0.567848	0.000203118	0.000205024
3	chr17:44525287:A:G	44525287	G,G	A,A	1,1	-inf,-inf	inf,inf	10.8444,0.296771	0.000203052	0.0103882
3	chr17:44654055:C:T	44654055	T,T	C,C	1,1	-inf,-inf	inf,inf	0.0508194,1.66975	0.000202891	0.000204395
3	chr17:43953263:GC:G	43953263	NA,G	NA,GC	NA,1	NA,-inf	NA,inf	NA,0.56134	0.000202837	0.000204744
3	chr17:44747592:T:A	44747592	NA,A	NA,T	NA,1	NA,inf	NA,inf	NA,0.559272	0.000202651	0.000204604
3	chr17:44384298:TG:T	44384298	NA,T	NA,TG	NA,1	NA,inf	NA,inf	NA,0.501273	0.000202628	0.000204556
3	chr17:44746729:G:C	44746729	NA,C	NA,G	NA,1	NA,inf	NA,inf	NA,0.558354	0.000202369	0.000204319
3	chr17:44156122:A:G	44156122	NA,G	NA,A	NA,1	NA,-inf	NA,inf	NA,0.537469	0.00020197	0.000203851
3	chr17:44177498:C:G	44177498	NA,G	NA,C	NA,1	NA,-inf	NA,inf	NA,0.53729	0.000201903	0.000203784
3	chr17:44080253:C:T	44080253	NA,T	NA,C	NA,1	NA,inf	NA,inf	NA,0.562756	0.000201702	0.0002036
3	chr17:44523361:G:A	44523361	NA,A	NA,G	NA,1	NA,-inf	NA,inf	NA,0.612733	0.000201056	0.000202991
3	chr17:44423042:G:A	44423042	NA,A	NA,G	NA,1	NA,-inf	NA,inf	NA,0.689381	0.000200532	0.000202431
3	chr17:44062286:TA:T	44062286	NA,T	NA,TA	NA,1	NA,-inf	NA,inf	NA,0.592838	0.000200519	0.000202431
3	chr17:44518621:G:A	44518621	NA,A	NA,G	NA,1	NA,-inf	NA,inf	NA,0.615299	0.000200506	0.000202266
3	chr17:44635943:G:A	44635943	A,A	G,G	1,1	-inf,-inf	inf,inf	0.0450832,1.66342	0.00020046	0.000201942
3	chr17:44821440:G:A	44821440	NA,A	NA,G	NA,1	NA,inf	NA,inf	NA,0.530411	0.00020006	0.000201971
3	chr17:44677547:TG:T	44677547	NA,T	NA,TG	NA,1	NA,inf	NA,inf	NA,0.546604	0.000199434	0.00020132
3	chr17:44636828:G:T	44636828	NA,T	NA,G	NA,1	NA,-inf	NA,inf	NA,0.531081	0.00019878	0.000200725
3	chr17:44636829:A:T	44636829	NA,T	NA,A	NA,1	NA,-inf	NA,inf	NA,0.53104	0.000198762	0.000200706
3	chr17:44540989:C:T	44540989	T,T	C,C	1,1	inf,inf	inf,inf	8.19257,0.118815	0.000198658	0.00156706
3	chr17:44176868:G:A	44176868	A,NA	G,NA	1,NA	-inf,NA	inf,NA	1.334,NA	0.000198349	0.000200421
3	chr17:43997639:A:G	43997639	NA,G	NA,A	NA,1	NA,-inf	NA,inf	NA,0.56235	0.000198273	0.000200137
3	chr17:44390998:C:T	44390998	NA,T	NA,C	NA,1	NA,-inf	NA,inf	NA,0.638448	0.000198212	0.000200096
3	chr17:44073109:G:A	44073109	NA,A	NA,G	NA,1	NA,-inf	NA,inf	NA,0.567166	0.000198028	0.000199882
3	chr17:44450560:T:C	44450560	NA,C	NA,T	NA,1	NA,-inf	NA,inf	NA,0.644031	0.000197994	0.000199877
3	chr17:44443667:T:C	44443667	NA,C	NA,T	NA,1	NA,-inf	NA,inf	NA,0.614938	0.000197379	0.000199135
3	chr17:43877755:A:G	43877755	NA,G	NA,A	NA,1	NA,inf	NA,inf	NA,0.580602	0.000196924	0.000198779
3	chr17:44697290:C:G	44697290	G,G	C,C	1,1	-inf,-inf	inf,inf	0.196942,1.5935	0.000196881	0.000198455
3	chr17:44203821:GC:G	44203821	NA,G	NA,GC	NA,1	NA,-inf	NA,inf	NA,0.586477	0.000196861	0.000198727
3	chr17:44078139:G:T	44078139	NA,T	NA,G	NA,1	NA,inf	NA,inf	NA,0.535585	0.000196595	0.000198477
3	chr17:44616324:G:A	44616324	A,NA	G,NA	1,NA	-inf,NA	inf,NA	1.50753,NA	0.000196384	0.000198724
3	chr17:44492860:C:T	44492860	NA,T	NA,C	NA,1	NA,-inf	NA,inf	NA,0.631419	0.000196327	0.000198193
3	chr17:44065567:T:C	44065567	NA,C	NA,T	NA,1	NA,inf	NA,inf	NA,0.553232	0.000196278	0.000198178
3	chr17:44702325:A:G	44702325	NA,G	NA,A	NA,1	NA,inf	NA,inf	NA,0.576126	0.000196207	0.00019805
3	chr17:44497777:A:G	44497777	NA,G	NA,A	NA,1	NA,-inf	NA,inf	NA,0.672819	0.000196143	0.000198
3	chr17:44171823:T:C	44171823	NA,C	NA,T	NA,1	NA,-inf	NA,inf	NA,0.517173	0.000195915	0.000197742
3	chr17:44378038:TAAC:T	44378038	NA,T	NA,TAAC	NA,1	NA,-inf	NA,inf	NA,0.713898	0.00019591	0.000197774
3	chr17:44561806:C:T	44561806	T,NA	C,NA	1,NA	inf,NA	inf,NA	1.01453,NA	0.000195845	0.000197611
3	chr17:44040118:G:A	44040118	NA,A	NA,G	NA,1	NA,inf	NA,inf	NA,0.551343	0.00019579	0.000197684
3	chr17:44496089:G:A	44496089	NA,A	NA,G	NA,1	NA,inf	NA,inf	NA,0.547879	0.000195754	0.000197422
3	chr17:44482443:G:A	44482443	NA,A	NA,G	NA,1	NA,-inf	NA,inf	NA,0.628803	0.000195581	0.00019744
3	chr17:44037818:C:T	44037818	NA,T	NA,C	NA,1	NA,inf	NA,inf	NA,0.549825	0.000195357	0.000197247
3	chr17:44064815:G:T	44064815	NA,T	NA,G	NA,1	NA,inf	NA,inf	NA,0.549505	0.000195244	0.000197134
3	chr17:44521464:T:C	44521464	NA,C	NA,T	NA,1	NA,-inf	NA,inf	NA,0.591716	0.000195181	0.00019706
3	chr17:44495955:C:A	44495955	NA,A	NA,C	NA,1	NA,-inf	NA,inf	NA,0.627033	0.000195141	0.000196996
3	chr17:44498286:T:C	44498286	NA,C	NA,T	NA,1	NA,-inf	NA,inf	NA,0.641664	0.000194676	0.00019653
3	chr17:44403974:G:A	44403974	NA,A	NA,G	NA,1	NA,-inf	NA,inf	NA,0.624988	0.000194601	0.000196452
3	chr17:44397244:G:A	44397244	NA,A	NA,G	NA,1	NA,-inf	NA,inf	NA,0.623389	0.000194193	0.000196039
3	chr17:44135399:C:T	44135399	NA,T	NA,C	NA,1	NA,-inf	NA,inf	NA,0.509795	0.000193689	0.000195495
3	chr17:44072491:G:A	44072491	NA,A	NA,G	NA,1	NA,-inf	NA,inf	NA,0.552086	0.00019367	0.000195485
3	chr17:44609194:G:C	44609194	NA,C	NA,G	NA,1	NA,inf	NA,inf	NA,0.528793	0.000193591	0.000195456
3	chr17:44075143:T:A	44075143	NA,A	NA,T	NA,1	NA,-inf	NA,inf	NA,0.532236	0.000193355	0.00019517
3	chr17:43903879:A:G	43903879	NA,G	NA,A	NA,1	NA,-inf	NA,inf	NA,0.555614	0.000192924	0.000194738
3	chr17:44285139:C:T	44285139	NA,T	NA,C	NA,1	NA,-inf	NA,inf	NA,0.633161	0.000192443	0.000194295
3	chr17:44037977:G:T	44037977	NA,T	NA,G	NA,1	NA,-inf	NA,inf	NA,0.552298	0.0001924	0.000194249
3	chr17:44432010:A:T	44432010	NA,T	NA,A	NA,1	NA,-inf	NA,inf	NA,0.656096	0.000191873	0.000193691
3	chr17:44110930:C:T	44110930	NA,T	NA,C	NA,1	NA,-inf	NA,inf	NA,0.551311	0.0001918	0.000193592
3	chr17:43902291:C:T	43902291	NA,T	NA,C	NA,1	NA,-inf	NA,inf	NA,0.516713	0.000191414	0.000193212
3	chr17:44285748:G:A	44285748	A,A	G,G	1,1	inf,inf	inf,inf	1.16533,0.591956	0.000190977	0.000193214
3	chr17:44713088:G:A	44713088	A,A	G,G	1,1	-inf,-inf	inf,inf	0.241824,1.5546	0.000190605	0.000192153
3	chr17:44472424:T:G	44472424	NA,G	NA,T	NA,1	NA,-inf	NA,inf	NA,0.609784	0.000190576	0.000192388
3	chr17:43998230:T:C	43998230	C,NA	T,NA	1,NA	inf,NA	inf,NA	1.04547,NA	0.000190286	0.00019363
3	chr17:44457898:G:A	44457898	NA,A	NA,G	NA,1	NA,-inf	NA,inf	NA,0.586664	0.000190073	0.000191833
3	chr17:44104803:CCCACTG:C	44104803	C,C	CCCACTG,CCCACTG	1,1	-inf,-inf	inf,inf	0.857297,1.00022	0.000189843	0.000191774
3	chr17:44264923:G:A	44264923	NA,A	NA,G	NA,1	NA,-inf	NA,inf	NA,0.556416	0.000189634	0.000191435
3	chr17:44480190:G:A	44480190	NA,A	NA,G	NA,1	NA,-inf	NA,inf	NA,0.645634	0.000189396	0.00019118
3	chr17:44441707:C:T	44441707	NA,T	NA,C	NA,1	NA,inf	NA,inf	NA,0.456247	0.000189264	0.000191065
3	chr17:43949280:T:C	43949280	NA,C	NA,T	NA,1	NA,-inf	NA,inf	NA,0.509427	0.000189218	0.00019098
3	chr17:44233162:C:T	44233162	NA,T	NA,C	NA,1	NA,-inf	NA,inf	NA,0.539426	0.00018908	0.000190833
3	chr17:44733089:T:C	44733089	C,C	T,T	1,1	inf,inf	inf,inf	0.310733,1.5093	0.000188918	0.000190495
3	chr17:43928178:G:A	43928178	A,A	G,G	1,1	inf,-inf	inf,inf	1.26007,0.186902	0.000188634	0.000190212
3	chr17:44536751:C:T	44536751	NA,T	NA,C	NA,1	NA,-inf	NA,inf	NA,0.566352	0.000188614	0.000190429
3	chr17:44601844:C:T	44601844	NA,T	NA,C	NA,1	NA,inf	NA,inf	NA,0.528588	0.000188405	0.000190038
3	chr17:44860178:G:C	44860178	NA,C	NA,G	NA,1	NA,-inf	NA,inf	NA,0.521173	0.000188335	0.000190127
3	chr17:44724188:A:T	44724188	NA,T	NA,A	NA,1	NA,-inf	NA,inf	NA,0.536805	0.000188302	0.000190175
3	chr17:44315111:G:A	44315111	NA,A	NA,G	NA,1	NA,-inf	NA,inf	NA,0.556127	0.000188131	0.000189928
3	chr17:44675701:G:C	44675701	C,NA	G,NA	1,NA	inf,NA	inf,NA	1.6526,NA	0.000187793	0.000189333
3	chr17:44072929:G:A	44072929	NA,A	NA,G	NA,1	NA,inf	NA,inf	NA,0.52125	0.000187651	0.000189467
3	chr17:44825592:T:A	44825592	NA,A	NA,T	NA,1	NA,inf	NA,inf	NA,0.660206	0.000187585	0.000189449
3	chr17:43944011:A:G	43944011	NA,G	NA,A	NA,1	NA,-inf	NA,inf	NA,0.510005	0.000187144	0.000188922
3	chr17:43913765:T:C	43913765	NA,C	NA,T	NA,1	NA,inf	NA,inf	NA,0.533505	0.000187058	0.000188875
3	chr17:44682648:G:C	44682648	NA,C	NA,G	NA,1	NA,inf	NA,inf	NA,0.510769	0.000187021	0.000188828
3	chr17:44107346:C:T	44107346	NA,T	NA,C	NA,1	NA,inf	NA,inf	NA,0.53944	0.000186858	0.000188613
3	chr17:44833362:C:T	44833362	NA,T	NA,C	NA,1	NA,inf	NA,inf	NA,0.654258	0.000186274	0.000188125
3	chr17:44394676:C:T	44394676	NA,T	NA,C	NA,1	NA,-inf	NA,inf	NA,0.462081	0.000186156	0.000187957
3	chr17:44852955:A:ACTGCAAGCTCCGCCTCC	44852955	NA,ACTGCAAGCTCCGCCTCC	NA,A	NA,1	NA,inf	NA,inf	NA,0.51899	0.000185963	0.00018759
3	chr17:44230294:G:A	44230294	NA,A	NA,G	NA,1	NA,-inf	NA,inf	NA,0.52552	0.000185446	0.000187165
3	chr17:44472630:C:A	44472630	NA,A	NA,C	NA,1	NA,inf	NA,inf	NA,0.496849	0.000185213	0.000187016
3	chr17:44682549:G:C	44682549	NA,C	NA,G	NA,1	NA,inf	NA,inf	NA,0.48945	0.000184002	0.000185743
3	chr17:44285937:C:T	44285937	NA,T	NA,C	NA,1	NA,-inf	NA,inf	NA,0.55638	0.000183998	0.000185746
3	chr17:44129752:T:A	44129752	NA,A	NA,T	NA,1	NA,-inf	NA,inf	NA,0.474845	0.000183958	0.000185676
3	chr17:44160517:G:A	44160517	NA,A	NA,G	NA,1	NA,inf	NA,inf	NA,0.5161	0.000183948	0.000185684
3	chr17:44281670:T:G	44281670	NA,G	NA,T	NA,1	NA,inf	NA,inf	NA,0.50442	0.000183924	0.000185707
3	chr17:43983263:A:G	43983263	G,G	A,A	1,1	-inf,inf	inf,inf	0.251075,1.63202	0.000183808	0.000185406
3	chr17:44022015:G:A	44022015	NA,A	NA,G	NA,1	NA,-inf	NA,inf	NA,0.526464	0.000183768	0.000185494
3	chr17:44716877:A:G	44716877	NA,G	NA,A	NA,1	NA,inf	NA,inf	NA,0.475852	0.000183734	0.000185507
3	chr17:44375484:G:A	44375484	NA,A	NA,G	NA,1	NA,inf	NA,inf	NA,0.490383	0.000183554	0.000185342
3	chr17:44364781:C:T	44364781	NA,T	NA,C	NA,1	NA,inf	NA,inf	NA,0.489849	0.000183416	0.000185202
3	chr17:44051818:A:T	44051818	NA,T	NA,A	NA,1	NA,inf	NA,inf	NA,0.499345	0.000183276	0.000185014
3	chr17:44364875:C:A	44364875	NA,A	NA,C	NA,1	NA,inf	NA,inf	NA,0.489312	0.000183272	0.000185058
3	chr17:44544414:T:C	44544414	NA,C	NA,T	NA,1	NA,-inf	NA,inf	NA,0.578164	0.000183269	0.000185009
3	chr17:44668570:C:T	44668570	NA,T	NA,C	NA,1	NA,inf	NA,inf	NA,0.486581	0.000183188	0.000184922
3	chr17:44552343:A:T	44552343	NA,T	NA,A	NA,1	NA,-inf	NA,inf	NA,0.574706	0.00018274	0.000184467
3	chr17:44517996:G:A	44517996	NA,A	NA,G	NA,1	NA,-inf	NA,inf	NA,0.551357	0.000182656	0.000184275
3	chr17:44807025:A:G	44807025	NA,G	NA,A	NA,1	NA,inf	NA,inf	NA,0.63876	0.000182656	0.000184469
3	chr17:44532373:T:C	44532373	NA,C	NA,T	NA,1	NA,-inf	NA,inf	NA,0.374347	0.000182585	0.000184336
3	chr17:44826841:G:A	44826841	NA,A	NA,G	NA,1	NA,inf	NA,inf	NA,0.636551	0.000182153	0.000183961
3	chr17:44449047:G:A	44449047	NA,A	NA,G	NA,1	NA,-inf	NA,inf	NA,0.555076	0.000182112	0.000183801
3	chr17:44450826:T:C	44450826	NA,C	NA,T	NA,1	NA,inf	NA,inf	NA,0.485652	0.000182089	0.000183863
3	chr17:44296291:T:C	44296291	NA,C	NA,T	NA,1	NA,inf	NA,inf	NA,0.532334	0.000181767	0.000183474
3	chr17:44444810:T:C	44444810	NA,C	NA,T	NA,1	NA,inf	NA,inf	NA,0.492548	0.000181346	0.000182904
3	chr17:43936694:G:A	43936694	A,A	G,G	1,1	inf,inf	inf,inf	1.24279,0.0638833	0.000180882	0.000182277
3	chr17:44378349:G:A	44378349	A,NA	G,NA	1,NA	inf,NA	inf,NA	2.71301,NA	0.000180752	0.00018357
3	chr17:43876082:C:T	43876082	NA,T	NA,C	NA,1	NA,-inf	NA,inf	NA,0.497068	0.000180719	0.000182393
3	chr17:44560759:C:G	44560759	NA,G	NA,C	NA,1	NA,inf	NA,inf	NA,0.491971	0.000180692	0.000182443
3	chr17:44458133:C:T	44458133	T,NA	C,NA	1,NA	-inf,NA	inf,NA	0.748234,NA	0.000180615	0.00018259
3	chr17:44038012:G:A	44038012	NA,A	NA,G	NA,1	NA,-inf	NA,inf	NA,0.514154	0.000180355	0.000182037
3	chr17:44592868:C:T	44592868	NA,T	NA,C	NA,1	NA,inf	NA,inf	NA,0.567433	0.000180331	0.000182087
3	chr17:44426239:G:C	44426239	NA,C	NA,G	NA,1	NA,inf	NA,inf	NA,0.488442	0.0001803	0.000181849
3	chr17:44446191:C:T	44446191	NA,T	NA,C	NA,1	NA,inf	NA,inf	NA,0.488364	0.000180283	0.000181832
3	chr17:43981612:T:C	43981612	NA,C	NA,T	NA,1	NA,-inf	NA,inf	NA,0.510658	0.000180143	0.000181849
3	chr17:44420753:AT:A	44420753	NA,A	NA,AT	NA,1	NA,inf	NA,inf	NA,0.48759	0.000180062	0.00018161
3	chr17:44443291:T:C	44443291	NA,C	NA,T	NA,1	NA,inf	NA,inf	NA,0.486994	0.000179935	0.000181482
3	chr17:44449554:T:C	44449554	NA,C	NA,T	NA,1	NA,-inf	NA,inf	NA,0.54567	0.0001799	0.000181569
3	chr17:44540307:C:T	44540307	NA,T	NA,C	NA,1	NA,inf	NA,inf	NA,0.451025	0.000179824	0.000181437
3	chr17:43947758:C:T	43947758	NA,T	NA,C	NA,1	NA,inf	NA,inf	NA,0.501877	0.000179676	0.000181421
3	chr17:44570433:G:A	44570433	NA,A	NA,G	NA,1	NA,inf	NA,inf	NA,0.477995	0.000179629	0.000181324
3	chr17:44479823:C:T	44479823	NA,T	NA,C	NA,1	NA,inf	NA,inf	NA,0.483695	0.000179591	0.000181136
3	chr17:44038338:A:G	44038338	NA,G	NA,A	NA,1	NA,inf	NA,inf	NA,0.490445	0.000179511	0.00018124
3	chr17:44121355:G:A	44121355	NA,A	NA,G	NA,1	NA,-inf	NA,inf	NA,0.506856	0.000179476	0.000181191
3	chr17:44429226:C:T	44429226	NA,T	NA,C	NA,1	NA,inf	NA,inf	NA,0.485039	0.000179442	0.000180985
3	chr17:43977928:G:A	43977928	NA,A	NA,G	NA,1	NA,-inf	NA,inf	NA,0.501778	0.000178949	0.000180664
3	chr17:44364037:G:A	44364037	NA,A	NA,G	NA,1	NA,-inf	NA,inf	NA,0.640529	0.000178787	0.000180474
3	chr17:44685469:G:A	44685469	NA,A	NA,G	NA,1	NA,inf	NA,inf	NA,0.468172	0.00017854	0.00018023
3	chr17:43936772:G:T	43936772	T,T	G,G	1,1	inf,inf	inf,inf	1.23921,0.0516803	0.000178338	0.000179715
3	chr17:44349783:G:C	44349783	NA,C	NA,G	NA,1	NA,-inf	NA,inf	NA,0.549938	0.000178223	0.000179908
3	chr17:44193328:G:A	44193328	NA,A	NA,G	NA,1	NA,inf	NA,inf	NA,0.472196	0.000178216	0.000179864
3	chr17:44154462:C:T	44154462	NA,T	NA,C	NA,1	NA,inf	NA,inf	NA,0.493276	0.000178	0.000179681
3	chr17:44542403:T:C	44542403	NA,C	NA,T	NA,1	NA,-inf	NA,inf	NA,0.524641	0.000177959	0.000179654
3	chr17:44726178:G:A	44726178	NA,A	NA,G	NA,1	NA,inf	NA,inf	NA,0.46534	0.000177743	0.000179426
3	chr17:44676022:G:A	44676022	NA,A	NA,G	NA,1	NA,inf	NA,inf	NA,0.506995	0.000177657	0.00017933
3	chr17:44448104:C:T	44448104	NA,T	NA,C	NA,1	NA,inf	NA,inf	NA,0.47753	0.000177567	0.000179097
3	chr17:44848888:G:T	44848888	T,NA	G,NA	1,NA	-inf,NA	inf,NA	1.37543,NA	0.00017728	0.00017928
3	chr17:44410546:AGCT:A	44410546	NA,A	NA,AGCT	NA,1	NA,inf	NA,inf	NA,0.476067	0.000177181	0.000178707
3	chr17:44373125:G:A	44373125	NA,A	NA,G	NA,1	NA,inf	NA,inf	NA,0.463383	0.000176927	0.000178645
3	chr17:43871285:C:T	43871285	NA,T	NA,C	NA,1	NA,inf	NA,inf	NA,0.503199	0.000176819	0.000178487
3	chr17:44462749:G:A	44462749	NA,A	NA,G	NA,1	NA,inf	NA,inf	NA,0.46401	0.000176687	0.000178406
3	chr17:44429533:C:T	44429533	NA,T	NA,C	NA,1	NA,inf	NA,inf	NA,0.473666	0.000176613	0.000178135
3	chr17:44407160:T:C	44407160	NA,C	NA,T	NA,1	NA,inf	NA,inf	NA,0.651068	0.000176606	0.000178366
3	chr17:44113529:A:G	44113529	NA,G	NA,A	NA,1	NA,inf	NA,inf	NA,0.498027	0.000176583	0.00017824
3	chr17:44515955:C:T	44515955	NA,T	NA,C	NA,1	NA,-inf	NA,inf	NA,0.601155	0.000176289	0.000177981
3	chr17:44629920:A:T	44629920	T,T	A,A	1,1	inf,inf	inf,inf	0.529878,1.32181	0.000176252	0.000177783
3	chr17:44726990:T:C	44726990	NA,C	NA,T	NA,1	NA,inf	NA,inf	NA,0.459578	0.000176226	0.000177899
3	chr17:43993294:A:T	43993294	NA,T	NA,A	NA,1	NA,-inf	NA,inf	NA,0.471136	0.000176175	0.000177844
3	chr17:44202860:A:G	44202860	NA,G	NA,A	NA,1	NA,inf	NA,inf	NA,0.464308	0.000176013	0.000177643
3	chr17:44285960:C:T	44285960	NA,T	NA,C	NA,1	NA,-inf	NA,inf	NA,0.485009	0.000175777	0.000177441
3	chr17:44142119:C:T	44142119	NA,T	NA,C	NA,1	NA,-inf	NA,inf	NA,0.463704	0.000175706	0.000177401
3	chr17:44537438:C:T	44537438	NA,T	NA,C	NA,1	NA,inf	NA,inf	NA,0.683587	0.000175399	0.000177194
3	chr17:44385469:C:T	44385469	NA,T	NA,C	NA,1	NA,-inf	NA,inf	NA,0.550367	0.000175064	0.000176737
3	chr17:44422954:G:A	44422954	NA,A	NA,G	NA,1	NA,inf	NA,inf	NA,0.467367	0.000175027	0.000176537
3	chr17:44513297:G:T	44513297	NA,T	NA,G	NA,1	NA,inf	NA,inf	NA,0.466529	0.000174854	0.000176363
3	chr17:44372088:C:G	44372088	NA,G	NA,C	NA,1	NA,-inf	NA,inf	NA,0.32771	0.000174582	0.000176134
3	chr17:44390359:G:A	44390359	NA,A	NA,G	NA,1	NA,inf	NA,inf	NA,0.465032	0.000174525	0.000176032
3	chr17:44415573:A:T	44415573	NA,T	NA,A	NA,1	NA,-inf	NA,inf	NA,0.522805	0.000174505	0.000176126
3	chr17:44147882:G:A	44147882	NA,A	NA,G	NA,1	NA,inf	NA,inf	NA,0.47871	0.000174473	0.000176121
3	chr17:44422946:C:T	44422946	NA,T	NA,C	NA,1	NA,inf	NA,inf	NA,0.463794	0.000174428	0.000175935
3	chr17:44176887:C:T	44176887	NA,T	NA,C	NA,1	NA,inf	NA,inf	NA,0.517944	0.000174397	0.000176033
3	chr17:44418627:A:G	44418627	NA,G	NA,A	NA,1	NA,inf	NA,inf	NA,0.413527	0.000174318	0.00017597
3	chr17:43912906:A:G	43912906	NA,G	NA,A	NA,1	NA,inf	NA,inf	NA,0.496838	0.000174066	0.000175737
3	chr17:44858456:G:C	44858456	C,NA	G,NA	1,NA	-inf,NA	inf,NA	1.27177,NA	0.000173768	0.000175679
3	chr17:44495108:G:A	44495108	NA,A	NA,G	NA,1	NA,inf	NA,inf	NA,0.637796	0.000173755	0.000175486
3	chr17:44512552:A:G	44512552	G,G	A,A	1,1	-inf,-inf	inf,inf	3.1239,0.470445	0.00017362	0.000176247
3	chr17:43887115:G:A	43887115	NA,A	NA,G	NA,1	NA,-inf	NA,inf	NA,0.466791	0.000173533	0.000175144
3	chr17:44791427:C:T	44791427	NA,T	NA,C	NA,1	NA,-inf	NA,inf	NA,0.487124	0.000173006	0.000174678
3	chr17:44416364:G:A	44416364	NA,A	NA,G	NA,1	NA,inf	NA,inf	NA,0.45845	0.000172922	0.000174416
3	chr17:44257767:C:T	44257767	T,T	C,C	1,1	inf,inf	inf,inf	1.48279,0.248134	0.000172855	0.000176674
3	chr17:44140972:T:C	44140972	NA,C	NA,T	NA,1	NA,-inf	NA,inf	NA,0.479376	0.000172753	0.000174403
3	chr17:44427511:A:G	44427511	NA,G	NA,A	NA,1	NA,inf	NA,inf	NA,0.632398	0.000172658	0.000174377
3	chr17:44170950:G:A	44170950	NA,A	NA,G	NA,1	NA,inf	NA,inf	NA,0.448052	0.000172231	0.000173826
3	chr17:44494603:A:G	44494603	NA,G	NA,A	NA,1	NA,inf	NA,inf	NA,0.454788	0.000172103	0.00017359
3	chr17:44183352:G:A	44183352	NA,A	NA,G	NA,1	NA,-inf	NA,inf	NA,0.448332	0.000172024	0.000173663
3	chr17:44493983:G:A	44493983	NA,A	NA,G	NA,1	NA,inf	NA,inf	NA,0.453632	0.000171828	0.000173314
3	chr17:44491873:A:G	44491873	NA,G	NA,A	NA,1	NA,inf	NA,inf	NA,0.453632	0.000171828	0.000173314
3	chr17:44494777:T:C	44494777	NA,C	NA,T	NA,1	NA,inf	NA,inf	NA,0.453578	0.000171815	0.0001733
3	chr17:44155892:T:A	44155892	NA,A	NA,T	NA,1	NA,inf	NA,inf	NA,0.446039	0.000171621	0.000173211
3	chr17:44478270:G:A	44478270	NA,A	NA,G	NA,1	NA,inf	NA,inf	NA,0.452365	0.000171548	0.000173032
3	chr17:44385391:C:A	44385391	NA,A	NA,C	NA,1	NA,-inf	NA,inf	NA,0.566999	0.00017153	0.000173159
3	chr17:44421434:C:T	44421434	NA,T	NA,C	NA,1	NA,inf	NA,inf	NA,0.452533	0.00017152	0.000173004
3	chr17:44591650:C:T	44591650	NA,T	NA,C	NA,1	NA,-inf	NA,inf	NA,0.445473	0.000171473	0.000173016
3	chr17:44020527:C:T	44020527	NA,T	NA,C	NA,1	NA,-inf	NA,inf	NA,0.471384	0.000171434	0.000173051
3	chr17:44429713:A:C	44429713	NA,C	NA,A	NA,1	NA,inf	NA,inf	NA,0.439673	0.000171377	0.000173044
3	chr17:44462496:G:A	44462496	NA,A	NA,G	NA,1	NA,inf	NA,inf	NA,0.44151	0.000171268	0.000172934
3	chr17:44458007:C:T	44458007	NA,T	NA,C	NA,1	NA,inf	NA,inf	NA,0.441327	0.000171226	0.000172891
3	chr17:44120041:C:T	44120041	T,NA	C,NA	1,NA	-inf,NA	inf,NA	0.486942,NA	0.00017112	0.000172806
3	chr17:43899662:G:A	43899662	NA,A	NA,G	NA,1	NA,inf	NA,inf	NA,0.464115	0.000170902	0.000172547
3	chr17:44493342:C:T	44493342	NA,T	NA,C	NA,1	NA,inf	NA,inf	NA,0.449533	0.000170886	0.000172365
3	chr17:44187307:AG:A	44187307	NA,A	NA,AG	NA,1	NA,-inf	NA,inf	NA,0.443698	0.000170832	0.00017246
3	chr17:44421724:T:C	44421724	NA,C	NA,T	NA,1	NA,inf	NA,inf	NA,0.398081	0.000170717	0.000172335
3	chr17:44153879:C:G	44153879	NA,G	NA,C	NA,1	NA,inf	NA,inf	NA,0.462324	0.000170633	0.000172245
3	chr17:44262587:G:C	44262587	NA,C	NA,G	NA,1	NA,-inf	NA,inf	NA,0.472336	0.000170604	0.000172234
3	chr17:44037915:A:G	44037915	NA,G	NA,A	NA,1	NA,inf	NA,inf	NA,0.447743	0.000170487	0.000172106
3	chr17:43984261:C:T	43984261	T,T	C,C	1,1	inf,inf	inf,inf	0.598882,1.32156	0.000170367	0.000171915
3	chr17:44735446:G:A	44735446	NA,A	NA,G	NA,1	NA,inf	NA,inf	NA,0.43481	0.000170308	0.000171922
3	chr17:44378968:C:T	44378968	NA,T	NA,C	NA,1	NA,-inf	NA,inf	NA,0.433534	0.000170249	0.000171764
3	chr17:44264459:G:T	44264459	NA,T	NA,G	NA,1	NA,-inf	NA,inf	NA,0.432844	0.000170208	0.000171832
3	chr17:44031677:C:T	44031677	NA,T	NA,C	NA,1	NA,-inf	NA,inf	NA,0.453641	0.000170204	0.000171782
3	chr17:44156726:T:C	44156726	NA,C	NA,T	NA,1	NA,-inf	NA,inf	NA,0.421378	0.000170136	0.000171728
3	chr17:44170306:G:A	44170306	NA,A	NA,G	NA,1	NA,-inf	NA,inf	NA,0.439825	0.000169808	0.000171447
3	chr17:44653116:G:A	44653116	NA,A	NA,G	NA,1	NA,inf	NA,inf	NA,0.432566	0.000169533	0.000171139
3	chr17:44160337:G:T	44160337	NA,T	NA,G	NA,1	NA,inf	NA,inf	NA,0.476548	0.000169504	0.000171114
3	chr17:43922975:A:G	43922975	NA,G	NA,A	NA,1	NA,inf	NA,inf	NA,0.47768	0.000169402	0.000171005
3	chr17:44276571:G:C	44276571	NA,C	NA,G	NA,1	NA,-inf	NA,inf	NA,0.416268	0.000169295	0.000170907
3	chr17:43921954:G:A	43921954	NA,A	NA,G	NA,1	NA,-inf	NA,inf	NA,0.435885	0.000169255	0.000170876
3	chr17:44390985:A:G	44390985	NA,G	NA,A	NA,1	NA,-inf	NA,inf	NA,0.457603	0.000169245	0.000170762
3	chr17:44020171:T:C	44020171	NA,C	NA,T	NA,1	NA,inf	NA,inf	NA,0.441884	0.000169114	0.000170718
3	chr17:43907609:G:A	43907609	NA,A	NA,G	NA,1	NA,-inf	NA,inf	NA,0.437242	0.00016898	0.00017059
3	chr17:43928891:C:T	43928891	T,T	C,C	1,1	inf,inf	inf,inf	1.25325,0.482112	0.000168849	0.000170304
3	chr17:44282638:C:T	44282638	NA,T	NA,C	NA,1	NA,inf	NA,inf	NA,0.444802	0.00016883	0.000170472
3	chr17:43901914:G:A	43901914	NA,A	NA,G	NA,1	NA,-inf	NA,inf	NA,0.463982	0.000168816	0.000170403
3	chr17:44436986:T:C	44436986	NA,C	NA,T	NA,1	NA,inf	NA,inf	NA,0.431495	0.000168777	0.000170419
3	chr17:44489955:G:GAA	44489955	NA,GAA	NA,G	NA,1	NA,inf	NA,inf	NA,0.431061	0.000168678	0.000170319
3	chr17:44590295:ATG:A	44590295	NA,A	NA,ATG	NA,1	NA,-inf	NA,inf	NA,0.434313	0.000168676	0.000170195
3	chr17:44395858:T:C	44395858	NA,C	NA,T	NA,1	NA,inf	NA,inf	NA,0.431025	0.000168671	0.000170311
3	chr17:44592534:A:C	44592534	NA,C	NA,A	NA,1	NA,inf	NA,inf	NA,0.515211	0.000168657	0.000170297
3	chr17:44018609:A:G	44018609	NA,G	NA,A	NA,1	NA,-inf	NA,inf	NA,0.437997	0.000168637	0.000170223
3	chr17:44433843:A:T	44433843	NA,T	NA,A	NA,1	NA,inf	NA,inf	NA,0.430849	0.000168632	0.000170272
3	chr17:44415304:T:C	44415304	NA,C	NA,T	NA,1	NA,inf	NA,inf	NA,0.430578	0.000168568	0.000170208
3	chr17:44502996:G:A	44502996	NA,A	NA,G	NA,1	NA,inf	NA,inf	NA,0.437844	0.000168176	0.000169634
3	chr17:44230859:C:G	44230859	NA,G	NA,C	NA,1	NA,inf	NA,inf	NA,0.441835	0.000168136	0.000169756
3	chr17:44412990:A:C	44412990	NA,C	NA,A	NA,1	NA,inf	NA,inf	NA,0.437807	0.000168103	0.000169561
3	chr17:44477839:T:G	44477839	NA,G	NA,T	NA,1	NA,inf	NA,inf	NA,0.428495	0.00016809	0.000169725
3	chr17:44312040:C:T	44312040	NA,T	NA,C	NA,1	NA,-inf	NA,inf	NA,0.384894	0.000168039	0.000169651
3	chr17:44382049:C:A	44382049	NA,A	NA,C	NA,1	NA,-inf	NA,inf	NA,0.451325	0.000167995	0.000169502
3	chr17:44218063:C:A	44218063	NA,A	NA,C	NA,1	NA,inf	NA,inf	NA,0.437334	0.000167836	0.000169451
3	chr17:44469615:A:G	44469615	NA,G	NA,A	NA,1	NA,inf	NA,inf	NA,0.436223	0.000167815	0.000169271
3	chr17:44286640:C:T	44286640	NA,T	NA,C	NA,1	NA,-inf	NA,inf	NA,0.49233	0.000167575	0.000169171
3	chr17:44126242:A:T	44126242	NA,T	NA,A	NA,1	NA,-inf	NA,inf	NA,0.408703	0.000167517	0.000169086
3	chr17:44545939:C:T	44545939	NA,T	NA,C	NA,1	NA,-inf	NA,inf	NA,0.478989	0.000167337	0.000168932
3	chr17:44365615:A:G	44365615	NA,G	NA,A	NA,1	NA,-inf	NA,inf	NA,0.450495	0.000167298	0.000168776
3	chr17:43956281:A:T	43956281	NA,T	NA,A	NA,1	NA,inf	NA,inf	NA,0.440145	0.00016723	0.000168814
3	chr17:44254600:G:A	44254600	NA,A	NA,G	NA,1	NA,-inf	NA,inf	NA,0.451575	0.000167151	0.00016875
3	chr17:44693375:G:A	44693375	A,A	G,G	1,1	-inf,-inf	inf,inf	0.0352634,1.46864	0.000166904	0.000168165
3	chr17:44842669:C:T	44842669	NA,T	NA,C	NA,1	NA,inf	NA,inf	NA,0.567442	0.000166882	0.000168532
3	chr17:44371417:G:A	44371417	NA,A	NA,G	NA,1	NA,-inf	NA,inf	NA,0.582834	0.00016668	0.000168258
3	chr17:43936993:T:C	43936993	C,C	T,T	1,1	inf,inf	inf,inf	1.20517,0.0615781	0.000166391	0.00016768
3	chr17:44120961:G:A	44120961	NA,A	NA,G	NA,1	NA,-inf	NA,inf	NA,0.441362	0.000166268	0.000167856
3	chr17:44128503:T:C	44128503	NA,C	NA,T	NA,1	NA,-inf	NA,inf	NA,0.463454	0.00016622	0.000167798
3	chr17:44066773:TGAAAA:T	44066773	NA,T	NA,TGAAAA	NA,1	NA,-inf	NA,inf	NA,0.43621	0.000166011	0.000167577
3	chr17:43928852:C:T	43928852	NA,T	NA,C	NA,1	NA,-inf	NA,inf	NA,0.438063	0.000165872	0.000167439
3	chr17:44368042:C:T	44368042	NA,T	NA,C	NA,1	NA,-inf	NA,inf	NA,0.378212	0.000165838	0.000167441
3	chr17:44024283:G:A	44024283	NA,A	NA,G	NA,1	NA,-inf	NA,inf	NA,0.419589	0.000165716	0.000167293
3	chr17:44492615:A:G	44492615	NA,G	NA,A	NA,1	NA,inf	NA,inf	NA,0.418083	0.000165664	0.000167275
3	chr17:44528710:T:C	44528710	C,C	T,T	1,1	inf,inf	inf,inf	0.132988,1.34376	0.000165597	0.000167457
3	chr17:44413571:G:A	44413571	NA,A	NA,G	NA,1	NA,-inf	NA,inf	NA,0.475855	0.000165526	0.000167071
3	chr17:44388672:C:T	44388672	NA,T	NA,C	NA,1	NA,inf	NA,inf	NA,0.416641	0.000165372	0.00016698
3	chr17:44276014:A:G	44276014	NA,G	NA,A	NA,1	NA,-inf	NA,inf	NA,0.437572	0.000165289	0.000166882
3	chr17:43922751:A:G	43922751	NA,G	NA,A	NA,1	NA,-inf	NA,inf	NA,0.438579	0.000165077	0.000166651
3	chr17:44389113:CA:C	44389113	NA,C	NA,CA	NA,1	NA,inf	NA,inf	NA,0.415271	0.000165068	0.000166673
3	chr17:44120243:C:A	44120243	NA,A	NA,C	NA,1	NA,-inf	NA,inf	NA,0.434976	0.000164856	0.00016643
3	chr17:44463351:C:T	44463351	NA,T	NA,C	NA,1	NA,inf	NA,inf	NA,0.4136	0.000164846	0.000166448
3	chr17:44656528:C:T	44656528	NA,T	NA,C	NA,1	NA,inf	NA,inf	NA,0.411856	0.000164778	0.000166339
3	chr17:44480675:G:A	44480675	NA,A	NA,G	NA,1	NA,inf	NA,inf	NA,0.52755	0.000164718	0.000166295
3	chr17:43883703:C:G	43883703	NA,G	NA,C	NA,1	NA,-inf	NA,inf	NA,0.439555	0.000164332	0.000165894
3	chr17:44517096:G:A	44517096	NA,A	NA,G	NA,1	NA,inf	NA,inf	NA,0.411065	0.000164202	0.000165798
3	chr17:43936979:A:C	43936979	C,C	A,A	1,1	inf,inf	inf,inf	1.19939,0.0601311	0.000164028	0.000165299
3	chr17:44602866:C:T	44602866	NA,T	NA,C	NA,1	NA,inf	NA,inf	NA,0.411785	0.000164023	0.000165553
3	chr17:44080715:C:T	44080715	NA,T	NA,C	NA,1	NA,-inf	NA,inf	NA,0.438053	0.000163838	0.000165376
3	chr17:44292357:G:A	44292357	A,A	G,G	1,1	-inf,-inf	inf,inf	0.934122,1.59186	0.00016365	0.000165465
3	chr17:44291639:G:T	44291639	T,NA	G,NA	1,NA	-inf,NA	inf,NA	0.99164,NA	0.000163587	0.000165267
3	chr17:43901202:C:A	43901202	NA,A	NA,C	NA,1	NA,inf	NA,inf	NA,0.429309	0.00016309	0.00016466
3	chr17:44859772:C:T	44859772	NA,T	NA,C	NA,1	NA,-inf	NA,inf	NA,0.437869	0.000163082	0.000164658
3	chr17:44620142:C:T	44620142	NA,T	NA,C	NA,1	NA,inf	NA,inf	NA,0.41485	0.000162823	0.000164362
3	chr17:44510504:CA:C	44510504	NA,C	NA,CA	NA,1	NA,-inf	NA,inf	NA,0.380743	0.000162811	0.000164384
3	chr17:44056573:G:A	44056573	NA,A	NA,G	NA,1	NA,-inf	NA,inf	NA,0.406963	0.000162769	0.000164319
3	chr17:44618486:C:G	44618486	NA,G	NA,C	NA,1	NA,inf	NA,inf	NA,0.401279	0.000162546	0.000164086
3	chr17:44027825:G:A	44027825	NA,A	NA,G	NA,1	NA,-inf	NA,inf	NA,0.411388	0.00016254	0.000164069
3	chr17:44033504:T:TC	44033504	TC,NA	T,NA	1,NA	inf,NA	inf,NA	1.04372,NA	0.000162442	0.000164379
3	chr17:44404932:G:A	44404932	NA,A	NA,G	NA,1	NA,inf	NA,inf	NA,0.402877	0.000162376	0.000163955
3	chr17:44299224:T:C	44299224	NA,C	NA,T	NA,1	NA,-inf	NA,inf	NA,0.442626	0.000162364	0.000163941
3	chr17:44487722:G:A	44487722	NA,A	NA,G	NA,1	NA,inf	NA,inf	NA,0.401454	0.000162238	0.000163812
3	chr17:44497534:G:A	44497534	NA,A	NA,G	NA,1	NA,inf	NA,inf	NA,0.40211	0.000162211	0.000163787
3	chr17:44051791:T:C	44051791	NA,C	NA,T	NA,1	NA,-inf	NA,inf	NA,0.403771	0.000162171	0.000163714
3	chr17:43953163:G:C	43953163	C,C	G,G	1,1	-inf,inf	inf,inf	0.0425428,1.66061	0.000162155	0.000163668
3	chr17:44508563:G:C	44508563	NA,C	NA,G	NA,1	NA,inf	NA,inf	NA,0.401599	0.0001621	0.000163676
3	chr17:43917426:C:T	43917426	T,T	C,C	1,1	-inf,inf	inf,inf	1.02744,0.463433	0.00016158	0.000162774
3	chr17:44621627:G:T	44621627	NA,T	NA,G	NA,1	NA,inf	NA,inf	NA,0.408565	0.00016146	0.000162987
3	chr17:44470844:C:T	44470844	NA,T	NA,C	NA,1	NA,inf	NA,inf	NA,0.358902	0.000161297	0.000162828
3	chr17:43866331:G:A	43866331	NA,A	NA,G	NA,1	NA,-inf	NA,inf	NA,0.412235	0.000161272	0.000162778
3	chr17:44267222:G:A	44267222	NA,A	NA,G	NA,1	NA,-inf	NA,inf	NA,0.364244	0.00016109	0.000162631
3	chr17:44043847:G:A	44043847	NA,A	NA,G	NA,1	NA,-inf	NA,inf	NA,0.398055	0.000160837	0.000162368
3	chr17:43992758:C:T	43992758	NA,T	NA,C	NA,1	NA,-inf	NA,inf	NA,0.404762	0.00016083	0.000162356
3	chr17:44286833:C:T	44286833	NA,T	NA,C	NA,1	NA,-inf	NA,inf	NA,0.462419	0.000160804	0.000162338
3	chr17:44187518:G:A	44187518	NA,A	NA,G	NA,1	NA,-inf	NA,inf	NA,0.398953	0.000160791	0.000162323
3	chr17:43901173:C:T	43901173	T,NA	C,NA	1,NA	inf,NA	inf,NA	0.69957,NA	0.000160718	0.000161688
3	chr17:44335836:G:A	44335836	NA,A	NA,G	NA,1	NA,inf	NA,inf	NA,0.465373	0.000160688	0.000162231
3	chr17:43887153:G:A	43887153	NA,A	NA,G	NA,1	NA,inf	NA,inf	NA,0.417401	0.000160601	0.000162146
3	chr17:44372866:C:G	44372866	NA,G	NA,C	NA,1	NA,-inf	NA,inf	NA,0.550515	0.00016044	0.00016196
3	chr17:44455118:G:A	44455118	NA,A	NA,G	NA,1	NA,inf	NA,inf	NA,0.402334	0.00016039	0.000161791
3	chr17:44512404:A:G	44512404	NA,G	NA,A	NA,1	NA,inf	NA,inf	NA,0.393233	0.000160383	0.000161941
3	chr17:44141773:G:A	44141773	NA,A	NA,G	NA,1	NA,inf	NA,inf	NA,0.433301	0.000160238	0.000161761
3	chr17:43896246:G:A	43896246	NA,A	NA,G	NA,1	NA,inf	NA,inf	NA,0.412302	0.00016013	0.000161647
3	chr17:44277116:G:A	44277116	A,A	G,G	1,1	-inf,inf	inf,inf	1.30583,0.0316624	0.000160021	0.000161802
3	chr17:44847577:C:T	44847577	NA,T	NA,C	NA,1	NA,inf	NA,inf	NA,0.529261	0.00015997	0.000161549
3	chr17:44039222:T:C	44039222	NA,C	NA,T	NA,1	NA,-inf	NA,inf	NA,0.393442	0.000159953	0.000161475
3	chr17:44661936:A:G	44661936	NA,G	NA,A	NA,1	NA,inf	NA,inf	NA,0.388145	0.000159883	0.000161399
3	chr17:44586768:A:T	44586768	NA,T	NA,A	NA,1	NA,inf	NA,inf	NA,0.516117	0.000159842	0.000161403
3	chr17:44521506:T:C	44521506	C,C	T,T	1,1	inf,-inf	inf,inf	10.5635,0.0465153	0.000159835	0.00577616
3	chr17:44055992:G:A	44055992	NA,A	NA,G	NA,1	NA,-inf	NA,inf	NA,0.392309	0.00015967	0.00016119
3	chr17:44204460:C:T	44204460	NA,T	NA,C	NA,1	NA,-inf	NA,inf	NA,0.432461	0.000159636	0.000161153
3	chr17:44823826:C:T	44823826	NA,T	NA,C	NA,1	NA,-inf	NA,inf	NA,0.423656	0.000159583	0.000161123
3	chr17:43939780:A:G	43939780	NA,G	NA,A	NA,1	NA,-inf	NA,inf	NA,0.403112	0.000159505	0.000161001
3	chr17:43954223:G:A	43954223	NA,A	NA,G	NA,1	NA,-inf	NA,inf	NA,0.412251	0.000159486	0.000161025
3	chr17:44829783:G:A	44829783	NA,A	NA,G	NA,1	NA,-inf	NA,inf	NA,0.387296	0.000159008	0.000160545
3	chr17:44622279:G:A	44622279	NA,A	NA,G	NA,1	NA,inf	NA,inf	NA,0.384672	0.000158996	0.000160504
3	chr17:44524679:C:T	44524679	NA,T	NA,C	NA,1	NA,inf	NA,inf	NA,0.36043	0.000158938	0.000160376
3	chr17:43887601:CTT:C	43887601	NA,C	NA,CTT	NA,1	NA,inf	NA,inf	NA,0.412759	0.000158779	0.000160287
```
