## Supplementary material for "Characterization of shared and ancestry-specific signals driving complex traits using multi-ancestry fine-mapping": susiex_nc3.cs80.snp

```
BP	SNP	PIP(CS1)	LogBF(CS1,Pop1)	LogBF(CS1,Pop2)	PIP(CS2)	LogBF(CS2,Pop1)	LogBF(CS2,Pop2)	PIP(CS3)	LogBF(CS3,Pop1)	LogBF(CS3,Pop2)
43860687	chr17:43860687:G:C	1.40692e-08	-2.81986e-10	0.206211	5.05168e-06	-2.81986e-10	0.220988	0.000537872	-2.81986e-10	0.238452
43860714	chr17:43860714:A:T	6.43197e-10	-1.81628	-1.06281	3.02352e-07	-1.50841	-1.08649	2.95562e-05	-1.55636	-1.10652
43860817	chr17:43860817:A:C	1.82554e-09	-1.44644	-0.389465	5.44613e-07	-1.62666	-0.379749	5.69922e-05	-1.6438	-0.362455
43861133	chr17:43861133:G:C	3.10238e-09	-2.81986e-10	-1.30561	1.0997e-06	-2.81986e-10	-1.3037	0.000114896	-2.81986e-10	-1.30514
43861235	chr17:43861235:G:T	6.4116e-08	-2.81986e-10	1.72292	2.31289e-05	-2.81986e-10	1.74235	0.00248959	-2.81986e-10	1.7707
43862016	chr17:43862016:G:A	3.07333e-09	-2.81986e-10	-1.31502	1.08723e-06	-2.81986e-10	-1.3151	0.00011374	-2.81986e-10	-1.31525
43862070	chr17:43862070:T:C	1.45009e-08	-2.81986e-10	0.236431	5.29979e-06	-2.81986e-10	0.268933	0.000585898	-2.81986e-10	0.323976
43862448	chr17:43862448:C:T	3.10608e-09	-2.81986e-10	-1.30442	1.09861e-06	-2.81986e-10	-1.30469	0.000114833	-2.81986e-10	-1.30569
43862572	chr17:43862572:C:T	3.084e-09	-2.81986e-10	-1.31155	1.0914e-06	-2.81986e-10	-1.31127	0.000114272	-2.81986e-10	-1.31059
43862600	chr17:43862600:C:T	3.58023e-09	-2.81986e-10	-1.16235	1.25488e-06	-2.81986e-10	-1.17169	0.000132212	-2.81986e-10	-1.16476
43862649	chr17:43862649:T:C	3.07803e-09	-2.81986e-10	-1.31349	1.0888e-06	-2.81986e-10	-1.31366	0.000113876	-2.81986e-10	-1.31406
43863029	chr17:43863029:C:T	3.08444e-09	-2.81986e-10	-1.31141	1.091e-06	-2.81986e-10	-1.31164	0.000114083	-2.81986e-10	-1.31224
43863225	chr17:43863225:G:C	3.10095e-09	-2.81986e-10	-1.30607	1.09921e-06	-2.81986e-10	-1.30414	0.000114846	-2.81986e-10	-1.30558
43863297	chr17:43863297:G:A	3.14146e-09	-2.81986e-10	-1.29309	1.11081e-06	-2.81986e-10	-1.29365	0.000116053	-2.81986e-10	-1.29512
43863307	chr17:43863307:C:T	3.08023e-09	-2.81986e-10	-1.31277	1.09047e-06	-2.81986e-10	-1.31213	0.000114017	-2.81986e-10	-1.31283
43863581	chr17:43863581:T:G	3.35046e-09	-2.81986e-10	-1.22868	1.18072e-06	-2.81986e-10	-1.23261	0.000123723	-2.81986e-10	-1.23112
43863592	chr17:43863592:C:G	3.10711e-09	-2.81986e-10	-1.30408	1.10089e-06	-2.81986e-10	-1.30261	0.000115033	-2.81986e-10	-1.30395
43863826	chr17:43863826:T:C	3.13778e-09	-2.81986e-10	-1.29426	1.10946e-06	-2.81986e-10	-1.29486	0.000115927	-2.81986e-10	-1.29621
43864381	chr17:43864381:T:C	7.17755e-09	-2.81986e-10	-0.466821	2.59235e-06	-2.81986e-10	-0.446169	0.000266762	-2.81986e-10	-0.462812
43864420	chr17:43864420:C:G	9.03087e-10	-1.89653	-0.643186	4.20309e-07	-1.65174	-0.613755	6.29111e-05	-1.28467	-0.622782
43864540	chr17:43864540:C:A	1.17664e-09	-1.35964	-0.915474	5.18479e-07	-1.13291	-0.922678	9.18585e-05	-0.629805	-0.899115
43865288	chr17:43865288:G:A	4.01694e-09	-2.81986e-10	-1.04726	1.42136e-06	-2.81986e-10	-1.04712	0.00014726	-2.81986e-10	-1.05697
43865304	chr17:43865304:A:G	3.08189e-09	-2.81986e-10	-1.31224	1.09232e-06	-2.81986e-10	-1.31043	0.000114548	-2.81986e-10	-1.30817
43865334	chr17:43865334:A:G	1.79422e-09	-1.78414	-0.0690618	9.29588e-07	-1.47239	0.000639519	0.000150948	-1.03387	0.00163356
43865389	chr17:43865389:GC:G	1.06043e-08	-2.81986e-10	-0.0765225	3.88673e-06	-2.81986e-10	-0.0411657	0.000424456	-2.81986e-10	0.00163788
43865496	chr17:43865496:T:C	3.77384e-09	-2.81986e-10	-1.10968	1.32767e-06	-2.81986e-10	-1.11531	0.000138106	-2.81986e-10	-1.12115
43865528	chr17:43865528:C:T	3.07211e-09	-2.81986e-10	-1.31542	1.08721e-06	-2.81986e-10	-1.31512	0.000113835	-2.81986e-10	-1.31442
43865859	chr17:43865859:G:A	6.59017e-09	-2.81986e-10	-0.552199	2.32497e-06	-2.81986e-10	-0.555025	0.000246718	-2.81986e-10	-0.540926
43866331	chr17:43866331:G:A	4.22508e-09	-2.81986e-10	-0.996739	1.50237e-06	-2.81986e-10	-0.991687	0.000161272	-2.81986e-10	-0.966077
43866407	chr17:43866407:G:A	3.42543e-09	-2.81986e-10	-1.20655	1.2104e-06	-2.81986e-10	-1.20778	0.000126702	-2.81986e-10	-1.20733
43866791	chr17:43866791:C:T	3.07207e-09	-2.81986e-10	-1.31543	1.08712e-06	-2.81986e-10	-1.3152	0.000113818	-2.81986e-10	-1.31457
43867497	chr17:43867497:T:G	5.63785e-10	-1.7092	-1.30166	2.71887e-07	-1.40856	-1.29254	4.35911e-05	-0.980252	-1.29407
43868196	chr17:43868196:C:T	7.67259e-10	-1.68825	-1.01446	3.17394e-07	-1.52661	-1.01974	5.02471e-05	-1.13849	-0.993726
43868220	chr17:43868220:A:G	1.17041e-09	-1.93794	-0.342481	5.43882e-07	-1.72839	-0.279371	7.97488e-05	-1.39684	-0.273451
43868401	chr17:43868401:C:T	8.19857e-10	-1.6357	-1.0007	3.42525e-07	-1.46393	-1.00622	5.53332e-05	-1.05615	-0.97965
43868408	chr17:43868408:G:A	5.13981e-10	-1.95767	-1.14568	2.29705e-07	-1.75789	-1.1118	3.37544e-05	-1.43884	-1.09122
43868764	chr17:43868764:C:G	5.6334e-09	-0.776587	0.0675212	1.19133e-06	-1.26516	0.0415047	0.000126312	-1.27578	0.0653625
43868812	chr17:43868812:G:T	8.29847e-10	-1.62664	-0.997651	3.47029e-07	-1.45397	-1.00312	5.62565e-05	-1.04288	-0.976367
43869044	chr17:43869044:G:C	3.07275e-09	-2.81986e-10	-1.31521	1.08723e-06	-2.81986e-10	-1.3151	0.000113854	-2.81986e-10	-1.31425
43869082	chr17:43869082:C:G	1.05296e-09	-1.8737	-0.512471	3.19077e-07	-1.99495	-0.546109	3.34517e-05	-2.00276	-0.536307
43869145	chr17:43869145:G:A	5.83321e-10	-1.80944	-1.16736	2.53978e-07	-1.59619	-1.17306	3.90963e-05	-1.2276	-1.15554
43869337	chr17:43869337:G:T	1.58578e-09	-1.9767	-3.22959e-10	5.40483e-07	-2.01403	-3.22959e-10	5.63762e-05	-2.01712	-3.22959e-10
43869705	chr17:43869705:G:A	5.84329e-10	-1.68435	-1.29072	2.7551e-07	-1.40192	-1.28595	4.419e-05	-0.970986	-1.28969
43869813	chr17:43869813:G:A	2.38094e-09	-1.57028	-3.22959e-10	7.93054e-07	-1.6306	-3.22959e-10	8.21291e-05	-1.64088	-3.22959e-10
43870018	chr17:43870018:C:T	3.38557e-09	-2.81986e-10	-1.21826	1.19714e-06	-2.81986e-10	-1.2188	0.000125713	-2.81986e-10	-1.21516
43870994	chr17:43870994:C:T	3.10905e-09	-2.81986e-10	-1.30346	1.09942e-06	-2.81986e-10	-1.30395	0.000115181	-2.81986e-10	-1.30266
43871194	chr17:43871194:C:T	7.52024e-09	-2.81986e-10	-0.42018	2.64401e-06	-2.81986e-10	-0.426438	0.000277752	-2.81986e-10	-0.42244
43871285	chr17:43871285:C:T	4.79265e-09	-2.81986e-10	-0.870695	1.66397e-06	-2.81986e-10	-0.889526	0.000176819	-2.81986e-10	-0.874043
43871435	chr17:43871435:C:T	3.10074e-09	-2.81986e-10	-1.30614	1.09698e-06	-2.81986e-10	-1.30617	0.000114966	-2.81986e-10	-1.30453
43871526	chr17:43871526:C:A	3.60132e-09	-2.81986e-10	-1.15648	1.27264e-06	-2.81986e-10	-1.15764	0.000134386	-2.81986e-10	-1.14845
43871645	chr17:43871645:G:A	3.08159e-09	-2.81986e-10	-1.31233	1.09045e-06	-2.81986e-10	-1.31214	0.0001142	-2.81986e-10	-1.31122
43872108	chr17:43872108:T:C	3.56497e-09	-2.81986e-10	-1.16662	1.26003e-06	-2.81986e-10	-1.1676	0.000133	-2.81986e-10	-1.15882
43872290	chr17:43872290:A:C	3.82044e-09	-2.81986e-10	-1.09741	1.37117e-06	-2.81986e-10	-1.08307	0.000143533	-2.81986e-10	-1.0826
43872606	chr17:43872606:C:T	3.11051e-09	-2.81986e-10	-1.30299	1.1006e-06	-2.81986e-10	-1.30288	0.000115347	-2.81986e-10	-1.30122
43872711	chr17:43872711:G:A	7.42083e-09	-2.81986e-10	-0.433487	2.60162e-06	-2.81986e-10	-0.442601	0.000284816	-2.81986e-10	-0.397326
43873049	chr17:43873049:G:T	1.54358e-09	-2.00368	-3.22959e-10	5.38111e-07	-2.01842	-3.22959e-10	5.64079e-05	-2.01656	-3.22959e-10
43873148	chr17:43873148:G:A	3.14127e-09	-2.81986e-10	-1.29315	1.1118e-06	-2.81986e-10	-1.29276	0.000116588	-2.81986e-10	-1.29053
43873209	chr17:43873209:C:T	6.21787e-10	-1.97373	-0.939208	2.12938e-07	-2.01813	-0.92736	2.27363e-05	-2.0043	-0.920908
43873453	chr17:43873453:A:G	1.5285e-09	-2.01349	-3.22959e-10	6.00004e-07	-1.90955	-3.22959e-10	6.16244e-05	-1.92811	-3.22959e-10
43873571	chr17:43873571:G:A	1.53279e-09	-1.64591	-0.364775	1.0826e-06	-1.00589	-0.313475	9.09086e-05	-1.26629	-0.273025
43873684	chr17:43873684:T:C	3.63195e-09	-2.81986e-10	-1.14801	1.28318e-06	-2.81986e-10	-1.14939	0.000135528	-2.81986e-10	-1.13999
43873860	chr17:43873860:T:C	7.13268e-10	-1.64837	-1.12731	2.26872e-07	-1.74465	-1.13745	2.27905e-05	-1.79646	-1.12636
43873909	chr17:43873909:T:C	5.47205e-10	-1.87595	-1.16476	1.81458e-07	-1.95314	-1.15232	1.8594e-05	-1.97496	-1.15137
43873915	chr17:43873915:C:T	6.39109e-10	-1.62169	-1.26377	2.03182e-07	-1.72295	-1.26944	2.02533e-05	-1.77657	-1.26428
43874023	chr17:43874023:C:T	3.83106e-09	-2.81986e-10	-1.09464	1.35953e-06	-2.81986e-10	-1.0916	0.000142675	-2.81986e-10	-1.0886
43874026	chr17:43874026:C:T	3.76066e-09	-2.81986e-10	-1.11318	1.32844e-06	-2.81986e-10	-1.11472	0.000140434	-2.81986e-10	-1.10443
43874354	chr17:43874354:G:C	5.57082e-09	-2.81986e-10	-0.720236	1.9569e-06	-2.81986e-10	-0.727373	0.000209711	-2.81986e-10	-0.70344
43874677	chr17:43874677:A:T	5.17067e-10	-1.7833	-1.31406	2.23576e-07	-1.58162	-1.31511	2.47296e-05	-1.52575	-1.31542
43875183	chr17:43875183:C:T	6.35719e-09	-2.81986e-10	-0.588192	2.23639e-06	-2.81986e-10	-0.593873	0.000228574	-2.81986e-10	-0.617311
43875439	chr17:43875439:G:A	1.9227e-09	-1.78405	-3.22959e-10	1.68602e-06	-0.876365	-3.22959e-10	0.00024054	-0.566284	-3.22959e-10
43875448	chr17:43875448:G:A	3.52758e-09	-2.81986e-10	-1.17717	1.24481e-06	-2.81986e-10	-1.17975	0.000131055	-2.81986e-10	-1.17356
43875564	chr17:43875564:C:CTAA	3.67172e-09	-2.81986e-10	-1.13712	1.2972e-06	-2.81986e-10	-1.13853	0.00013705	-2.81986e-10	-1.12883
43875639	chr17:43875639:C:CTCCCACCTGA	3.63195e-09	-2.81986e-10	-1.14801	1.28318e-06	-2.81986e-10	-1.14939	0.000135528	-2.81986e-10	-1.13999
43875666	chr17:43875666:A:G	3.62304e-09	-2.81986e-10	-1.15046	1.28005e-06	-2.81986e-10	-1.15184	0.000135188	-2.81986e-10	-1.1425
43875834	chr17:43875834:G:A	3.26139e-09	-2.81986e-10	-1.25562	1.15417e-06	-2.81986e-10	-1.25535	0.000120305	-2.81986e-10	-1.25914
43875844	chr17:43875844:G:A	6.84425e-10	-1.66847	-1.14849	2.18532e-07	-1.76143	-1.15813	2.1971e-05	-1.81159	-1.14786
43875920	chr17:43875920:G:A	5.81743e-09	-2.81986e-10	-0.67692	2.04206e-06	-2.81986e-10	-0.684776	0.000219002	-2.81986e-10	-0.660091
43875959	chr17:43875959:T:G	3.3156e-08	1.06345	-3.22959e-10	2.54104e-05	1.83642	-3.22959e-10	0.0198092	3.84473	-3.22959e-10
43876082	chr17:43876082:C:T	4.73674e-09	-2.81986e-10	-0.882428	1.66984e-06	-2.81986e-10	-0.886007	0.000180719	-2.81986e-10	-0.852227
43876630	chr17:43876630:T:C	4.30893e-10	-1.97648	-1.3032	1.46274e-07	-2.01836	-1.30265	1.52828e-05	-2.01835	-1.30409
43876674	chr17:43876674:CACAT:C	7.51232e-10	-1.94887	-0.774952	3.08173e-07	-1.79634	-0.779491	3.27192e-05	-1.80737	-0.753836
43876993	chr17:43876993:A:G	1.34969e-09	-1.43312	-0.704785	5.53836e-07	-1.28165	-0.707971	5.77852e-05	-1.31201	-0.680429
43877234	chr17:43877234:A:G	5.51267e-10	-1.87683	-1.15648	1.82983e-07	-1.95355	-1.14355	1.87554e-05	-1.97521	-1.14248
43877755	chr17:43877755:A:G	5.3417e-09	-2.81986e-10	-0.762234	1.84992e-06	-2.81986e-10	-0.78359	0.000196924	-2.81986e-10	-0.766352
43877790	chr17:43877790:A:G	4.68409e-10	-1.8862	-1.30999	1.54405e-07	-1.95896	-1.30795	1.582e-05	-1.9798	-1.3081
43877947	chr17:43877947:G:A	1.6212e-09	-1.95461	-3.22959e-10	5.91845e-07	-1.92324	-3.22959e-10	6.37868e-05	-1.89362	-3.22959e-10
43878203	chr17:43878203:A:G	7.66129e-09	-2.81986e-10	-0.401598	2.68387e-06	-2.81986e-10	-0.411474	0.000294166	-2.81986e-10	-0.365026
43878327	chr17:43878327:G:A	5.69785e-08	-2.81986e-10	1.6049	2.16368e-05	-2.81986e-10	1.67566	0.00256653	-2.81986e-10	1.80114
43878810	chr17:43878810:G:A	1.55123e-09	-1.99873	-3.22959e-10	5.38051e-07	-2.01854	-3.22959e-10	5.63168e-05	-2.01818	-3.22959e-10
43878828	chr17:43878828:C:G	3.28085e-09	-1.24968	-3.22959e-10	1.0718e-06	-1.32939	-3.22959e-10	0.00010441	-1.40085	-3.22959e-10
43878962	chr17:43878962:C:T	3.82793e-09	-2.81986e-10	-1.09545	1.35201e-06	-2.81986e-10	-1.09714	0.000142986	-2.81986e-10	-1.08642
43879422	chr17:43879422:A:G	3.78189e-09	-2.81986e-10	-1.10755	1.33598e-06	-2.81986e-10	-1.10907	0.000141251	-2.81986e-10	-1.09863
43880153	chr17:43880153:C:T	3.63195e-09	-2.81986e-10	-1.14801	1.28318e-06	-2.81986e-10	-1.14939	0.000135528	-2.81986e-10	-1.13999
43880366	chr17:43880366:C:A	3.07411e-09	-2.81986e-10	-1.31476	1.08935e-06	-2.81986e-10	-1.31315	0.000113913	-2.81986e-10	-1.31374
43880368	chr17:43880368:A:G	1.4433e-08	-2.81986e-10	0.231737	5.28478e-06	-2.81986e-10	0.266097	0.000581509	-2.81986e-10	0.316456
43880429	chr17:43880429:T:C	3.63708e-09	-2.81986e-10	-1.1466	1.28498e-06	-2.81986e-10	-1.14799	0.000135724	-2.81986e-10	-1.13854
43881448	chr17:43881448:C:T	1.17695e-08	-2.81986e-10	0.0277303	4.12941e-06	-2.81986e-10	0.0193997	0.000458241	-2.81986e-10	0.0782264
43881676	chr17:43881676:G:A	3.77081e-09	-2.81986e-10	-1.11049	1.33204e-06	-2.81986e-10	-1.11203	0.000140823	-2.81986e-10	-1.10166
43881836	chr17:43881836:C:T	1.54334e-09	-2.00383	-3.22959e-10	5.39672e-07	-2.01553	-3.22959e-10	5.64652e-05	-2.01555	-3.22959e-10
43881966	chr17:43881966:A:G	3.7897e-09	-2.81986e-10	-1.10549	1.3387e-06	-2.81986e-10	-1.10703	0.000141544	-2.81986e-10	-1.09656
43882036	chr17:43882036:G:A	3.77125e-09	-2.81986e-10	-1.11037	1.32147e-06	-2.81986e-10	-1.11999	0.000138138	-2.81986e-10	-1.12091
43882173	chr17:43882173:C:G	1.7344e-09	-1.88712	-3.22959e-10	7.39113e-07	-1.70104	-3.22959e-10	7.25445e-05	-1.76497	-3.22959e-10
43882214	chr17:43882214:T:C	3.75922e-09	-2.81986e-10	-1.11357	1.32794e-06	-2.81986e-10	-1.11511	0.000140378	-2.81986e-10	-1.10483
43882494	chr17:43882494:C:T	3.1925e-09	-2.81986e-10	-1.27697	1.13024e-06	-2.81986e-10	-1.2763	0.000118612	-2.81986e-10	-1.27331
43882736	chr17:43882736:T:C	4.0928e-09	-2.81986e-10	-1.02855	1.43933e-06	-2.81986e-10	-1.03455	0.0001521	-2.81986e-10	-1.02463
43882773	chr17:43882773:A:G	5.65305e-10	-1.86847	-1.13969	1.86913e-07	-1.94975	-1.1261	1.91605e-05	-1.97131	-1.12501
43882975	chr17:43882975:T:C	6.21279e-10	-1.66514	-1.24861	1.99039e-07	-1.75805	-1.25494	1.99159e-05	-1.80867	-1.24898
43883445	chr17:43883445:T:C	7.90262e-09	-2.81986e-10	-0.370584	2.81202e-06	-2.81986e-10	-0.364831	0.00030229	-2.81986e-10	-0.337782
43883683	chr17:43883683:T:C	8.84129e-10	-1.68882	-0.872114	2.81635e-07	-1.79106	-0.874813	2.88458e-05	-1.83598	-0.851225
43883703	chr17:43883703:C:G	4.43745e-09	-2.81986e-10	-0.947698	1.55737e-06	-2.81986e-10	-0.955734	0.000164332	-2.81986e-10	-0.947279
43883722	chr17:43883722:GA:G	8.10152e-09	-2.81986e-10	-0.345726	2.83844e-06	-2.81986e-10	-0.35548	0.000315234	-2.81986e-10	-0.295853
43883733	chr17:43883733:A:T	7.09517e-09	-2.81986e-10	-0.478364	2.49681e-06	-2.81986e-10	-0.483718	0.000267695	-2.81986e-10	-0.459323
43883939	chr17:43883939:A:G	1.09886e-07	-2.81986e-10	2.26166	3.65735e-05	-2.81986e-10	2.20059	0.00419973	-2.81986e-10	2.29361
43883955	chr17:43883955:C:T	3.07886e-09	-2.81986e-10	-1.31322	1.08929e-06	-2.81986e-10	-1.31321	0.000114068	-2.81986e-10	-1.31237
43884023	chr17:43884023:A:G	1.58318e-09	-1.97834	-3.22959e-10	5.74299e-07	-1.95334	-3.22959e-10	6.16081e-05	-1.92838	-3.22959e-10
43884083	chr17:43884083:C:T	5.81316e-10	-1.88185	-1.09839	1.93654e-07	-1.9569	-1.08352	1.98635e-05	-1.97788	-1.08241
43884088	chr17:43884088:A:G	3.33812e-09	-2.81986e-10	-1.23237	1.18622e-06	-2.81986e-10	-1.22796	0.000124373	-2.81986e-10	-1.22589
43884421	chr17:43884421:C:T	1.16185e-09	-1.03544	-1.25233	3.34059e-07	-1.23625	-1.25892	3.17224e-05	-1.33912	-1.25302
43884422	chr17:43884422:G:A	3.67141e-09	-2.81986e-10	-1.1372	1.29747e-06	-2.81986e-10	-1.13832	0.000137067	-2.81986e-10	-1.1287
43884660	chr17:43884660:C:T	3.08426e-09	-2.81986e-10	-1.31147	1.0912e-06	-2.81986e-10	-1.31146	0.000114298	-2.81986e-10	-1.31036
43884690	chr17:43884690:C:A	7.18281e-09	-2.81986e-10	-0.466087	2.51726e-06	-2.81986e-10	-0.475564	0.000275487	-2.81986e-10	-0.430629
43884804	chr17:43884804:A:AT	5.81235e-10	-1.87655	-1.10383	1.93244e-07	-1.95342	-1.08911	1.98072e-05	-1.9751	-1.08802
43885837	chr17:43885837:G:A	6.77034e-10	-1.66436	-1.16346	2.16065e-07	-1.75831	-1.1726	2.17068e-05	-1.80878	-1.16276
43885912	chr17:43885912:C:T	1.52095e-09	-2.01844	-3.22959e-10	5.76112e-07	-1.95019	-3.22959e-10	5.62947e-05	-2.01857	-3.22959e-10
43886069	chr17:43886069:C:T	3.30637e-09	-2.81986e-10	-1.24193	1.16704e-06	-2.81986e-10	-1.24426	0.000122718	-2.81986e-10	-1.23928
43886231	chr17:43886231:A:G	8.76275e-10	-2.01362	-0.556234	3.43816e-07	-1.89523	-0.571154	3.63013e-05	-1.92566	-0.531654
43886360	chr17:43886360:C:A	3.24602e-09	-2.81986e-10	-1.26035	1.15333e-06	-2.81986e-10	-1.25608	0.000120772	-2.81986e-10	-1.25527
43886394	chr17:43886394:C:T	8.71816e-09	-2.81986e-10	-0.27237	2.99206e-06	-2.81986e-10	-0.302773	0.000318658	-2.81986e-10	-0.28505
43886715	chr17:43886715:A:G	6.2556e-10	-1.63353	-1.27335	1.9928e-07	-1.73328	-1.2785	1.98798e-05	-1.78555	-1.27392
43886957	chr17:43886957:A:G	7.34358e-09	-2.81986e-10	-0.443952	2.57387e-06	-2.81986e-10	-0.453322	0.000281743	-2.81986e-10	-0.408173
43887101	chr17:43887101:C:T	3.57089e-09	-2.81986e-10	-1.16496	1.26052e-06	-2.81986e-10	-1.16721	0.000132731	-2.81986e-10	-1.16085
43887115	chr17:43887115:G:A	4.55416e-09	-2.81986e-10	-0.921738	1.60712e-06	-2.81986e-10	-0.924287	0.000173533	-2.81986e-10	-0.892803
43887148	chr17:43887148:C:T	5.80273e-10	-1.89802	-1.08401	1.94259e-07	-1.96852	-1.06877	1.9962e-05	-1.98767	-1.06767
43887153	chr17:43887153:G:A	4.38305e-09	-2.81986e-10	-0.960033	1.54102e-06	-2.81986e-10	-0.966287	0.000160601	-2.81986e-10	-0.970246
43887477	chr17:43887477:G:GGGA	3.07808e-09	-2.81986e-10	-1.31347	1.08901e-06	-2.81986e-10	-1.31346	0.000114034	-2.81986e-10	-1.31267
43887601	chr17:43887601:CTT:C	4.27653e-09	-2.81986e-10	-0.984637	1.503e-06	-2.81986e-10	-0.991271	0.000158779	-2.81986e-10	-0.981653
43887784	chr17:43887784:A:T	3.37022e-09	-2.81986e-10	-1.2228	1.18426e-06	-2.81986e-10	-1.22961	0.000124614	-2.81986e-10	-1.22395
43887832	chr17:43887832:C:G	5.79186e-10	-1.86204	-1.12187	1.9143e-07	-1.9437	-1.10827	1.95853e-05	-1.96716	-1.10723
43888463	chr17:43888463:G:A	5.98546e-10	-1.86014	-1.09089	1.98084e-07	-1.94207	-1.07573	2.02482e-05	-1.96645	-1.07466
43888967	chr17:43888967:T:C	5.81336e-10	-1.88409	-1.09612	1.93711e-07	-1.95864	-1.08148	1.9874e-05	-1.9794	-1.08035
43889102	chr17:43889102:T:C	6.10864e-10	-1.67189	-1.25877	1.95466e-07	-1.76639	-1.26471	1.95807e-05	-1.81531	-1.25932
43889121	chr17:43889121:T:C	3.69538e-09	-2.81986e-10	-1.13069	1.30133e-06	-2.81986e-10	-1.13535	0.000137127	-2.81986e-10	-1.12827
43889127	chr17:43889127:T:C	4.12871e-09	-1.01981	-3.22959e-10	1.22092e-06	-1.19913	-3.22959e-10	0.000124722	-1.22308	-3.22959e-10
43889233	chr17:43889233:G:C	3.96689e-09	-2.81986e-10	-1.0598	1.39771e-06	-2.81986e-10	-1.0639	0.000146916	-2.81986e-10	-1.05931
43889661	chr17:43889661:G:A	6.90289e-10	-1.86303	-0.945395	2.01824e-07	-2.01759	-0.981503	2.09091e-05	-2.00156	-1.00743
43889898	chr17:43889898:C:T	3.66001e-09	-2.81986e-10	-1.14031	1.29711e-06	-2.81986e-10	-1.13859	0.000136116	-2.81986e-10	-1.13566
43889908	chr17:43889908:G:A	6.00855e-09	-2.81986e-10	-0.644595	2.10829e-06	-2.81986e-10	-0.652858	0.000229558	-2.81986e-10	-0.613012
43889926	chr17:43889926:C:T	6.59425e-09	-2.81986e-10	-0.551581	2.30933e-06	-2.81986e-10	-0.561778	0.000252156	-2.81986e-10	-0.519124
43889978	chr17:43889978:A:T	8.35526e-10	-1.94716	-0.670313	3.55442e-07	-1.76138	-0.671746	3.47559e-05	-1.82075	-0.680073
43890215	chr17:43890215:G:A	6.25517e-10	-1.63945	-1.26751	1.99444e-07	-1.73789	-1.27307	1.98903e-05	-1.79083	-1.26811
43890294	chr17:43890294:G:A	4.27695e-09	-2.81986e-10	-0.984539	1.49394e-06	-2.81986e-10	-0.99732	0.00015806	-2.81986e-10	-0.986192
43890638	chr17:43890638:G:A	1.36108e-07	2.47567	-3.22959e-10	0.000113283	3.33115	-3.22959e-10	0.13516	5.76505	-3.22959e-10
43890820	chr17:43890820:A:AG	5.98578e-10	-1.67572	-1.27526	1.9187e-07	-1.76932	-1.28035	1.9209e-05	-1.81796	-1.27583
43891306	chr17:43891306:G:A	3.58639e-09	-2.81986e-10	-1.16063	1.26611e-06	-2.81986e-10	-1.16278	0.000133334	-2.81986e-10	-1.15631
43891367	chr17:43891367:C:T	3.58587e-09	-2.81986e-10	-1.16078	1.26597e-06	-2.81986e-10	-1.16289	0.000133316	-2.81986e-10	-1.15645
43891576	chr17:43891576:T:C	7.42781e-09	-2.81986e-10	-0.432547	2.60184e-06	-2.81986e-10	-0.442515	0.000284971	-2.81986e-10	-0.396781
43891663	chr17:43891663:A:G	6.04533e-10	-1.66911	-1.27196	1.93523e-07	-1.76387	-1.27722	1.9369e-05	-1.81298	-1.27251
43891696	chr17:43891696:G:C	3.59129e-09	-2.81986e-10	-1.15927	1.2678e-06	-2.81986e-10	-1.16145	0.000133514	-2.81986e-10	-1.15497
43891933	chr17:43891933:A:C	1.64032e-08	-0.00587935	0.365575	4.93588e-06	-0.18239	0.380186	0.00127444	0.628232	0.472859
43892823	chr17:43892823:T:C	6.1132e-10	-1.82272	-1.10719	1.96868e-07	-1.90347	-1.12049	2.03581e-05	-1.93326	-1.10244
43892900	chr17:43892900:A:T	6.16783e-10	-1.64877	-1.27224	1.96898e-07	-1.74631	-1.2775	1.96663e-05	-1.79745	-1.27281
43892977	chr17:43892977:G:T	6.45203e-10	-1.96928	-0.906693	2.78218e-07	-1.7796	-0.898481	3.1812e-05	-1.69656	-0.892766
43893029	chr17:43893029:T:C	7.4492e-09	-2.81986e-10	-0.429671	2.61217e-06	-2.81986e-10	-0.438552	0.000266538	-2.81986e-10	-0.463651
43893538	chr17:43893538:C:G	6.10535e-10	-1.71044	-1.22075	1.96497e-07	-1.79774	-1.2281	1.97881e-05	-1.84365	-1.22044
43893918	chr17:43893918:T:C	3.23251e-09	-2.81986e-10	-1.26452	1.14828e-06	-2.81986e-10	-1.26047	0.000120258	-2.81986e-10	-1.25953
43894071	chr17:43894071:G:A	9.08474e-10	-1.80257	-0.731202	2.89188e-07	-1.88767	-0.751747	3.0082e-05	-1.92009	-0.725151
43894211	chr17:43894211:G:A	7.06676e-09	-2.81986e-10	-0.482376	2.45478e-06	-2.81986e-10	-0.500697	0.000263753	-2.81986e-10	-0.474157
43894381	chr17:43894381:C:A	3.73369e-09	-2.81986e-10	-1.12038	1.31849e-06	-2.81986e-10	-1.12225	0.00013899	-2.81986e-10	-1.11476
43894751	chr17:43894751:T:C	3.08238e-09	-1.31208	-3.22959e-10	1.38583e-06	-1.07244	-3.22959e-10	0.000142069	-1.09286	-3.22959e-10
43894837	chr17:43894837:AGGCAGGAG:A	6.27469e-10	-1.66252	-1.24132	2.00315e-07	-1.75847	-1.24813	2.00656e-05	-1.80822	-1.24195
43895621	chr17:43895621:G:A	3.68733e-09	-2.81986e-10	-1.13288	1.25853e-06	-2.81986e-10	-1.16879	0.000131136	-2.81986e-10	-1.17293
43896006	chr17:43896006:T:C	6.09988e-10	-1.6794	-1.25269	1.95374e-07	-1.77268	-1.25889	1.95919e-05	-1.82085	-1.2532
43896246	chr17:43896246:G:A	4.29932e-09	-2.81986e-10	-0.979321	1.51378e-06	-2.81986e-10	-0.984126	0.00016013	-2.81986e-10	-0.973186
43896504	chr17:43896504:G:A	3.36295e-09	-1.22496	-3.22959e-10	8.57384e-07	-1.5526	-3.22959e-10	9.10086e-05	-1.53822	-3.22959e-10
43897522	chr17:43897522:TACTC:T	6.23113e-10	-1.65203	-1.25877	1.98814e-07	-1.74928	-1.26484	1.98832e-05	-1.79987	-1.25943
43897883	chr17:43897883:C:G	5.75228e-10	-1.68883	-1.30193	1.85695e-07	-1.77756	-1.30482	1.8561e-05	-1.82582	-1.30228
43898053	chr17:43898053:C:T	3.59262e-09	-2.81986e-10	-1.1589	1.2683e-06	-2.81986e-10	-1.16105	0.000133552	-2.81986e-10	-1.15468
43898579	chr17:43898579:A:G	5.6117e-10	-1.71421	-1.3013	1.81774e-07	-1.79944	-1.30428	1.82196e-05	-1.84498	-1.30169
43899005	chr17:43899005:G:A	4.07884e-09	-1.03197	-3.22959e-10	1.20533e-06	-1.21198	-3.22959e-10	0.000123206	-1.23531	-3.22959e-10
43899195	chr17:43899195:T:G	3.07211e-09	-2.81986e-10	-1.31541	1.08689e-06	-2.81986e-10	-1.31542	0.000113723	-2.81986e-10	-1.31541
43899368	chr17:43899368:C:T	5.85824e-10	-1.69817	-1.27435	1.891e-07	-1.78508	-1.27913	1.89607e-05	-1.83221	-1.27459
43899372	chr17:43899372:G:A	5.85575e-10	-1.69961	-1.27332	1.89036e-07	-1.78645	-1.2781	1.89589e-05	-1.83343	-1.27347
43899380	chr17:43899380:G:C	5.90613e-10	-1.69129	-1.27308	1.90403e-07	-1.77948	-1.27787	1.90823e-05	-1.82718	-1.27322
43899392	chr17:43899392:CCA:C	5.76467e-10	-1.71552	-1.27309	1.86534e-07	-1.79999	-1.27788	1.87344e-05	-1.84557	-1.27324
43899560	chr17:43899560:G:C	5.94682e-10	-1.69804	-1.25946	1.91623e-07	-1.78535	-1.26561	1.9231e-05	-1.83249	-1.26015
43899662	chr17:43899662:G:A	4.66646e-09	-2.81986e-10	-0.897378	1.63994e-06	-2.81986e-10	-0.904073	0.000170902	-2.81986e-10	-0.908078
43899685	chr17:43899685:A:T	3.87156e-09	-2.81986e-10	-1.08412	1.37169e-06	-2.81986e-10	-1.08269	0.000144005	-2.81986e-10	-1.07932
43900444	chr17:43900444:G:A	1.52178e-09	-2.0179	-3.22959e-10	5.91594e-07	-1.92367	-3.22959e-10	5.63597e-05	-2.01742	-3.22959e-10
43900805	chr17:43900805:T:C	3.41794e-09	-2.81986e-10	-1.20874	1.2156e-06	-2.81986e-10	-1.20349	0.000128222	-2.81986e-10	-1.19541
43901173	chr17:43901173:C:T	2.38356e-09	-1.56918	-3.22959e-10	9.66909e-07	-1.43239	-3.22959e-10	0.000160718	-0.969515	-3.22959e-10
43901202	chr17:43901202:C:A	4.45802e-09	-2.81986e-10	-0.943074	1.56649e-06	-2.81986e-10	-0.949898	0.00016309	-2.81986e-10	-0.95487
43901388	chr17:43901388:G:T	7.13939e-10	-2.01793	-0.75681	2.63376e-07	-1.97456	-0.758344	2.67839e-05	-1.9954	-0.765972
43901607	chr17:43901607:A:G	3.20064e-09	-2.81986e-10	-1.27443	1.12692e-06	-2.81986e-10	-1.27925	0.000118219	-2.81986e-10	-1.27663
43901914	chr17:43901914:G:A	4.50623e-09	-2.81986e-10	-0.932318	1.58263e-06	-2.81986e-10	-0.939647	0.000168816	-2.81986e-10	-0.920361
43902291	chr17:43902291:C:T	4.87857e-09	-2.81986e-10	-0.852927	1.79401e-06	-2.81986e-10	-0.814278	0.000191414	-2.81986e-10	-0.794732
43902398	chr17:43902398:G:A	4.69405e-10	-1.98357	-1.2105	2.07469e-07	-1.74916	-1.22235	2.44716e-05	-1.62622	-1.22544
43902728	chr17:43902728:G:A	5.15101e-10	-1.95533	-1.14584	2.36931e-07	-1.67759	-1.16113	2.82816e-05	-1.54198	-1.16498
43902812	chr17:43902812:T:C	5.2365e-10	-1.77818	-1.30653	2.64198e-07	-1.42612	-1.30367	3.13879e-05	-1.30842	-1.29433
43902879	chr17:43902879:A:G	4.24262e-09	-2.81986e-10	-0.992597	1.49178e-06	-2.81986e-10	-0.998767	0.000158767	-2.81986e-10	-0.98173
43902932	chr17:43902932:T:C	5.56928e-10	-1.96097	-1.06213	2.54843e-07	-1.69011	-1.07573	3.03816e-05	-1.55678	-1.07855
43903499	chr17:43903499:G:A	3.2336e-09	-2.81986e-10	-1.26418	1.15989e-06	-2.81986e-10	-1.25041	0.000121944	-2.81986e-10	-1.24561
43903676	chr17:43903676:G:C	5.45679e-10	-1.95693	-1.08657	2.51509e-07	-1.67971	-1.0993	3.00547e-05	-1.54431	-1.10184
43903873	chr17:43903873:T:G	1.66815e-09	-1.92606	-3.22959e-10	6.88404e-07	-1.77211	-3.22959e-10	6.68892e-05	-1.84613	-3.22959e-10
43903879	chr17:43903879:A:G	5.12497e-09	-2.81986e-10	-0.803654	1.80909e-06	-2.81986e-10	-0.805911	0.000192924	-2.81986e-10	-0.786873
43903932	chr17:43903932:T:C	5.40961e-10	-1.96605	-1.08614	2.45998e-07	-1.7023	-1.09887	2.92838e-05	-1.57063	-1.1015
43904036	chr17:43904036:G:A	5.39372e-10	-1.96162	-1.09351	2.46933e-07	-1.69138	-1.10599	2.94591e-05	-1.5576	-1.10857
43904136	chr17:43904136:T:C	3.13275e-09	-2.81986e-10	-1.29587	1.11083e-06	-2.81986e-10	-1.29363	0.00011615	-2.81986e-10	-1.29428
43904421	chr17:43904421:C:A	3.08667e-09	-2.81986e-10	-1.31069	1.09052e-06	-2.81986e-10	-1.31208	0.000114011	-2.81986e-10	-1.31287
43904475	chr17:43904475:G:A	1.81764e-09	-1.84024	-3.22959e-10	5.60413e-07	-1.97782	-3.22959e-10	6.4757e-05	-1.87853	-3.22959e-10
43904644	chr17:43904644:G:A	5.13055e-10	-1.97837	-1.12678	2.29176e-07	-1.73339	-1.13861	2.70992e-05	-1.60869	-1.14098
43904885	chr17:43904885:C:A	5.4647e-10	-1.94922	-1.09284	2.54205e-07	-1.66269	-1.10566	3.04559e-05	-1.52455	-1.10834
43904978	chr17:43904978:C:G	5.37674e-10	-1.7466	-1.31168	2.75153e-07	-1.37946	-1.3097	3.27183e-05	-1.25843	-1.30281
43905195	chr17:43905195:A:T	5.32179e-10	-1.94908	-1.11947	2.47968e-07	-1.66175	-1.13144	2.97226e-05	-1.52343	-1.13384
43906049	chr17:43906049:C:T	9.92389e-09	-0.0907862	-0.0520472	3.009e-06	-0.264883	-0.0322431	0.00102743	0.847551	0.0380935
43906120	chr17:43906120:G:T	5.51957e-10	-1.90295	-1.12911	2.702e-07	-1.56471	-1.14262	3.2912e-05	-1.4099	-1.14543
43906130	chr17:43906130:G:A	5.46702e-10	-1.91252	-1.12911	2.64972e-07	-1.58425	-1.14262	3.21842e-05	-1.43226	-1.14543
43906145	chr17:43906145:T:A	3.36871e-09	-2.81986e-10	-1.22325	1.18813e-06	-2.81986e-10	-1.22635	0.000123893	-2.81986e-10	-1.22975
43906248	chr17:43906248:A:G	4.39818e-10	-1.95486	-1.30431	1.4937e-07	-1.99259	-1.30747	1.54698e-05	-2.00576	-1.30451
43906259	chr17:43906259:G:C	5.40506e-10	-1.90082	-1.15221	2.63946e-07	-1.56072	-1.17003	3.21395e-05	-1.4047	-1.17438
43906265	chr17:43906265:C:A	4.05461e-09	-1.03792	-3.22959e-10	1.03672e-06	-1.36267	-3.22959e-10	0.000105894	-1.38673	-3.22959e-10
43906289	chr17:43906289:C:A	3.4282e-09	-2.81986e-10	-1.20574	1.21183e-06	-2.81986e-10	-1.2066	0.000128253	-2.81986e-10	-1.19516
43906306	chr17:43906306:G:A	3.41658e-09	-2.81986e-10	-1.20914	1.23131e-06	-2.81986e-10	-1.19065	0.000130096	-2.81986e-10	-1.18089
43906600	chr17:43906600:C:A	4.15394e-09	-2.81986e-10	-1.01372	1.44989e-06	-2.81986e-10	-1.02724	0.000153369	-2.81986e-10	-1.01632
43907027	chr17:43907027:T:G	3.47702e-09	-2.81986e-10	-1.1916	1.22592e-06	-2.81986e-10	-1.19504	0.000127756	-2.81986e-10	-1.19905
43907182	chr17:43907182:G:A	2.56057e-09	-1.49755	-3.22959e-10	7.03454e-07	-1.75049	-3.22959e-10	7.34426e-05	-1.75267	-3.22959e-10
43907481	chr17:43907481:C:G	1.2257e-09	-1.75949	-0.474776	5.88203e-07	-1.45077	-0.478651	5.56831e-05	-1.54077	-0.488722
43907609	chr17:43907609:G:A	4.48917e-09	-2.81986e-10	-0.936111	1.60566e-06	-2.81986e-10	-0.925198	0.00016898	-2.81986e-10	-0.91939
43907787	chr17:43907787:C:G	5.18154e-09	-2.81986e-10	-0.792676	1.91152e-06	-2.81986e-10	-0.750836	0.000204264	-2.81986e-10	-0.729757
43908000	chr17:43908000:G:T	4.32769e-09	-2.81986e-10	-0.972743	1.4746e-06	-2.81986e-10	-1.01035	0.000155711	-2.81986e-10	-1.00117
43908185	chr17:43908185:G:A	3.33372e-09	-2.81986e-10	-1.23369	1.17564e-06	-2.81986e-10	-1.23692	0.00012259	-2.81986e-10	-1.24033
43908477	chr17:43908477:A:G	4.18574e-10	-2.00715	-1.30153	1.45864e-07	-2.01837	-1.30544	1.53219e-05	-2.0176	-1.30229
43908572	chr17:43908572:A:G	3.91871e-09	-2.81986e-10	-1.07202	1.37173e-06	-2.81986e-10	-1.08266	0.000144983	-2.81986e-10	-1.07255
43908730	chr17:43908730:A:G	3.14636e-09	-2.81986e-10	-1.29153	1.10916e-06	-2.81986e-10	-1.29513	0.000116747	-2.81986e-10	-1.28916
43908844	chr17:43908844:A:G	1.57996e-09	-1.98038	-3.22959e-10	5.40173e-07	-2.0146	-3.22959e-10	5.69186e-05	-2.00755	-3.22959e-10
43909146	chr17:43909146:A:G	3.10101e-09	-2.81986e-10	-1.30605	1.10361e-06	-2.81986e-10	-1.30014	0.000115767	-2.81986e-10	-1.29759
43909231	chr17:43909231:T:A	8.59097e-09	-2.81986e-10	-0.287066	2.98056e-06	-2.81986e-10	-0.306624	0.000321133	-2.81986e-10	-0.277314
43909694	chr17:43909694:A:G	9.17197e-10	-1.68428	-0.839934	5.01351e-07	-1.28122	-0.807959	6.30067e-05	-1.16134	-0.744584
43910073	chr17:43910073:G:A	5.56003e-10	-1.81211	-1.21265	2.90648e-07	-1.4081	-1.22627	3.59143e-05	-1.23838	-1.22965
43910403	chr17:43910403:G:C	1.14863e-09	-1.56669	-0.732523	6.65988e-07	-1.10836	-0.696855	8.55202e-05	-0.972883	-0.627534
43910586	chr17:43910586:G:A	5.7987e-09	-2.81986e-10	-0.680144	2.07704e-06	-2.81986e-10	-0.667789	0.000219642	-2.81986e-10	-0.657172
43910664	chr17:43910664:G:A	8.95998e-10	-1.71773	-0.829861	4.80881e-07	-1.33256	-0.79831	6.00725e-05	-1.21905	-0.734563
43911085	chr17:43911085:G:C	8.8776e-10	-1.67479	-0.882041	4.84537e-07	-1.27098	-0.852317	6.06711e-05	-1.15178	-0.791919
43911388	chr17:43911388:C:T	3.09294e-09	-2.81986e-10	-1.30866	1.09985e-06	-2.81986e-10	-1.30356	0.000115339	-2.81986e-10	-1.30129
43911624	chr17:43911624:C:T	9.21532e-10	-1.67273	-0.84677	5.04091e-07	-1.26798	-0.815757	6.32586e-05	-1.14887	-0.753067
43911694	chr17:43911694:T:TA	3.11406e-09	-2.81986e-10	-1.30185	1.09901e-06	-2.81986e-10	-1.30432	0.000115381	-2.81986e-10	-1.30093
43912266	chr17:43912266:G:A	2.46267e-09	-1.53653	-3.22959e-10	7.79923e-07	-1.64729	-3.22959e-10	7.96063e-05	-1.67208	-3.22959e-10
43912273	chr17:43912273:G:A	3.07524e-09	-2.81986e-10	-1.3144	1.08866e-06	-2.81986e-10	-1.31379	0.000113945	-2.81986e-10	-1.31345
43912450	chr17:43912450:T:C	8.88277e-10	-1.70282	-0.853435	4.78501e-07	-1.31316	-0.822675	5.97941e-05	-1.19786	-0.760404
43912607	chr17:43912607:G:GA	9.02514e-10	-1.65038	-0.889974	4.98039e-07	-1.23536	-0.860446	6.24528e-05	-1.1142	-0.80056
43912906	chr17:43912906:A:G	4.83919e-09	-2.81986e-10	-0.86103	1.66621e-06	-2.81986e-10	-0.88818	0.000174066	-2.81986e-10	-0.889732
43913093	chr17:43913093:TAC:T	9.09017e-10	-1.65969	-0.87348	4.97821e-07	-1.25288	-0.843371	6.24596e-05	-1.13227	-0.782382
43913122	chr17:43913122:ACT:A	5.59558e-10	-1.83773	-1.18066	2.84918e-07	-1.45782	-1.19647	3.48865e-05	-1.29686	-1.20021
43913187	chr17:43913187:CAT:C	3.85542e-09	-2.81986e-10	-1.0883	1.35695e-06	-2.81986e-10	-1.09349	0.00014396	-2.81986e-10	-1.07964
43913245	chr17:43913245:TACACTCAAACACAG:T	3.33918e-09	-1.23205	-3.22959e-10	1.57098e-06	-0.947036	-3.22959e-10	0.000292344	-0.371237	-3.22959e-10
43913494	chr17:43913494:C:T	8.72933e-10	-1.71506	-0.858611	4.67048e-07	-1.33205	-0.828003	5.82568e-05	-1.21827	-0.766039
43913765	chr17:43913765:T:C	5.14826e-09	-2.81986e-10	-0.799119	1.81213e-06	-2.81986e-10	-0.804229	0.000187058	-2.81986e-10	-0.81775
43913965	chr17:43913965:C:A	5.45323e-10	-1.83661	-1.20754	2.78411e-07	-1.45583	-1.22156	3.40913e-05	-1.29523	-1.22489
43914732	chr17:43914732:A:G	3.14694e-09	-2.81986e-10	-1.29135	1.11204e-06	-2.81986e-10	-1.29254	0.00011632	-2.81986e-10	-1.29282
43915039	chr17:43915039:T:C	3.07432e-09	-2.81986e-10	-1.31469	1.08734e-06	-2.81986e-10	-1.315	0.000113844	-2.81986e-10	-1.31434
43915249	chr17:43915249:T:C	5.83217e-10	-1.74287	-1.23411	2.92713e-07	-1.4078	-1.2195	3.52147e-05	-1.29713	-1.19057
43915305	chr17:43915305:C:G	1.08017e-09	-1.58459	-0.776065	7.04391e-07	-1.0012	-0.747953	8.77056e-05	-0.89055	-0.684633
43915353	chr17:43915353:T:C	5.49819e-10	-1.79844	-1.2375	2.70978e-07	-1.48291	-1.22154	3.21719e-05	-1.38377	-1.19431
43915359	chr17:43915359:TGGTCATGGA:T	3.08625e-09	-2.81986e-10	-1.31082	1.09287e-06	-2.81986e-10	-1.30992	0.000114371	-2.81986e-10	-1.30972
43915649	chr17:43915649:T:C	6.96108e-10	-1.4863	-1.31373	3.77279e-07	-1.06151	-1.31199	4.40597e-05	-0.956521	-1.3071
43916513	chr17:43916513:C:G	8.10195e-10	-1.94323	-0.705028	2.70513e-07	-1.9994	-0.706768	2.82151e-05	-1.99754	-0.711768
43916686	chr17:43916686:G:A	8.23246e-10	-1.96634	-0.665934	2.77862e-07	-2.01123	-0.66813	2.90087e-05	-2.00835	-0.673227
43916994	chr17:43916994:A:G	1.68712e-09	-1.91475	-3.22959e-10	6.51204e-07	-1.82767	-3.22959e-10	6.6427e-05	-1.85307	-3.22959e-10
43917328	chr17:43917328:G:A	7.9633e-10	-1.98438	-0.681144	2.72113e-07	-2.01665	-0.683627	2.83746e-05	-2.01498	-0.688696
43917424	chr17:43917424:T:C	7.9688e-10	-1.97538	-0.689446	2.70564e-07	-2.01408	-0.691899	2.82354e-05	-2.01165	-0.696939
43917426	chr17:43917426:C:T	1.71544e-09	-1.0165	-0.881608	1.1923e-06	-0.301353	-0.9215	0.00016158	-0.0250971	-0.939071
43917664	chr17:43917664:T:C	7.68896e-10	-1.98948	-0.711103	2.63772e-07	-2.01771	-0.713694	2.74906e-05	-2.01648	-0.718848
43917930	chr17:43917930:C:G	7.71289e-10	-1.99168	-0.705789	2.65145e-07	-2.01791	-0.708306	2.76364e-05	-2.01673	-0.713302
43917984	chr17:43917984:G:T	1.67096e-09	-1.92438	-3.22959e-10	6.31523e-07	-1.85835	-3.22959e-10	6.59095e-05	-1.86089	-3.22959e-10
43918423	chr17:43918423:A:T	4.18695e-10	-1.99844	-1.30996	1.45033e-07	-2.01853	-1.311	1.51617e-05	-2.01803	-1.31237
43918424	chr17:43918424:A:T	1.04066e-08	-2.81986e-10	-0.0953377	3.74657e-06	-2.81986e-10	-0.0778934	0.000394061	-2.81986e-10	-0.0726645
43918481	chr17:43918481:T:C	3.22552e-09	-2.81986e-10	-1.26668	1.1529e-06	-2.81986e-10	-1.25646	0.000121245	-2.81986e-10	-1.25136
43918793	chr17:43918793:C:T	4.89041e-10	-2.00179	-1.1513	1.69879e-07	-2.01842	-1.15299	1.7724e-05	-2.01858	-1.15567
43918877	chr17:43918877:T:G	3.26158e-09	-2.81986e-10	-1.25557	1.16202e-06	-2.81986e-10	-1.24857	0.000120913	-2.81986e-10	-1.2541
43919346	chr17:43919346:T:C	7.93063e-10	-1.98804	-0.681595	2.7177e-07	-2.01744	-0.68409	2.83293e-05	-2.01608	-0.689195
43919350	chr17:43919350:C:G	1.26876e-09	-1.42672	-0.773023	8.68941e-07	-0.817693	-0.721521	0.00011204	-0.683253	-0.64706
43919364	chr17:43919364:C:T	8.10882e-10	-1.9949	-0.652515	2.79483e-07	-2.01842	-0.655124	2.91096e-05	-2.01774	-0.660362
43919442	chr17:43919442:C:T	4.18132e-09	-2.81986e-10	-1.00715	1.48671e-06	-2.81986e-10	-1.00217	0.000156482	-2.81986e-10	-0.99623
43919658	chr17:43919658:A:G	7.98376e-10	-1.99615	-0.666801	2.75505e-07	-2.01851	-0.669371	2.86934e-05	-2.01796	-0.67454
43919940	chr17:43919940:A:G	5.06501e-10	-2.01447	-1.10354	1.88328e-07	-1.9699	-1.0984	1.93817e-05	-1.97776	-1.10708
43920127	chr17:43920127:G:T	1.03659e-09	-1.37577	-1.02608	6.49835e-07	-0.768617	-1.06115	8.56673e-05	-0.52502	-1.07368
43920344	chr17:43920344:T:C	5.01238e-10	-1.97147	-1.15698	1.9141e-07	-1.91442	-1.13765	2.07318e-05	-1.87956	-1.13794
43920730	chr17:43920730:C:T	9.21744e-09	-2.81986e-10	-0.216681	3.10543e-06	-2.81986e-10	-0.265582	0.000324738	-2.81986e-10	-0.266152
43921154	chr17:43921154:C:T	3.40102e-09	-2.81986e-10	-1.2137	1.19287e-06	-2.81986e-10	-1.22237	0.000125668	-2.81986e-10	-1.21552
43921495	chr17:43921495:A:C	1.19445e-09	-0.992073	-1.26802	8.67089e-07	-0.260001	-1.28135	0.000119213	0.0170227	-1.28528
43921788	chr17:43921788:T:A	1.15718e-09	-1.34313	-0.948668	8.19332e-07	-0.691713	-0.906287	0.000104791	-0.553168	-0.844031
43921849	chr17:43921849:C:T	2.15336e-09	-2.0098	0.33905	7.66388e-07	-2.01417	0.349367	8.38506e-05	-2.01641	0.396279
43921954	chr17:43921954:G:A	4.51186e-09	-2.81986e-10	-0.93107	1.61752e-06	-2.81986e-10	-0.917837	0.000169255	-2.81986e-10	-0.917766
43922389	chr17:43922389:C:A	3.86205e-09	-2.81986e-10	-1.08658	1.32516e-06	-2.81986e-10	-1.1172	0.000139823	-2.81986e-10	-1.10879
43922676	chr17:43922676:C:A	1.67414e-09	-1.92248	-3.22959e-10	5.711e-07	-1.95893	-3.22959e-10	5.89441e-05	-1.97258	-3.22959e-10
43922751	chr17:43922751:A:G	4.46009e-09	-2.81986e-10	-0.942608	1.56962e-06	-2.81986e-10	-0.9479	0.000165077	-2.81986e-10	-0.942757
43922828	chr17:43922828:G:A	3.81706e-09	-2.81986e-10	-1.0983	1.35584e-06	-2.81986e-10	-1.09432	0.000140821	-2.81986e-10	-1.10168
43922975	chr17:43922975:A:G	4.63836e-09	-2.81986e-10	-0.903417	1.59847e-06	-2.81986e-10	-0.929685	0.000169402	-2.81986e-10	-0.916895
43923076	chr17:43923076:C:T	4.06739e-09	-2.81986e-10	-1.03478	1.44388e-06	-2.81986e-10	-1.0314	0.000151147	-2.81986e-10	-1.03092
43923099	chr17:43923099:C:A	4.93875e-08	-2.81986e-10	1.46192	1.58618e-05	-2.81986e-10	1.36518	0.00182113	-2.81986e-10	1.45804
43923182	chr17:43923182:C:T	5.6345e-10	-1.93031	-1.08114	1.80434e-07	-2.00299	-1.10813	1.82762e-05	-2.01264	-1.13093
43923414	chr17:43923414:A:G	2.19781e-08	-2.81986e-10	0.652266	8.47913e-06	-2.81986e-10	0.738874	0.00100318	-2.81986e-10	0.861762
43923752	chr17:43923752:T:C	5.14045e-10	-1.93254	-1.17068	1.83874e-07	-1.91636	-1.17588	1.91527e-05	-1.92697	-1.16975
43924520	chr17:43924520:A:C	1.70967e-09	-0.855504	-1.04598	1.69749e-06	0.192502	-1.06209	0.000212891	0.381192	-1.06958
43925078	chr17:43925078:T:G	1.35327e-09	-1.21579	-0.919466	1.10017e-06	-0.428347	-0.874919	0.000127247	-0.39307	-0.809966
43925150	chr17:43925150:A:G	3.09611e-09	-2.81986e-10	-1.30763	1.09408e-06	-2.81986e-10	-1.30882	0.000114556	-2.81986e-10	-1.3081
43925397	chr17:43925397:G:A	3.43061e-09	-2.81986e-10	-1.20504	1.20935e-06	-2.81986e-10	-1.20865	0.000126736	-2.81986e-10	-1.20707
43925575	chr17:43925575:G:A	3.13225e-09	-2.81986e-10	-1.29603	1.10967e-06	-2.81986e-10	-1.29467	0.000116536	-2.81986e-10	-1.29097
43925909	chr17:43925909:C:T	1.19353e-09	-1.13776	-1.12311	1.04052e-06	-0.226738	-1.13228	0.000127838	-0.0538866	-1.14452
43926029	chr17:43926029:G:A	6.40071e-10	-1.92996	-0.953997	2.45446e-07	-1.83379	-0.969626	2.69722e-05	-1.77868	-0.975684
43926180	chr17:43926180:G:A	9.45851e-10	-1.88125	-0.612197	3.525e-07	-1.85278	-0.58866	3.74565e-05	-1.86566	-0.560335
43926452	chr17:43926452:G:A	1.95372e-08	-2.81986e-10	0.534541	6.9708e-06	-2.81986e-10	0.542997	0.000729597	-2.81986e-10	0.543323
43926534	chr17:43926534:G:A	1.17311e-09	-1.16615	-1.11197	1.01174e-06	-0.265642	-1.12142	0.000123445	-0.0992884	-1.13408
43926642	chr17:43926642:C:T	8.18345e-09	-2.81986e-10	-0.335665	2.77969e-06	-2.81986e-10	-0.376395	0.00029051	-2.81986e-10	-0.377532
43926744	chr17:43926744:G:A	6.54605e-09	-2.81986e-10	-0.558916	2.32414e-06	-2.81986e-10	-0.555383	0.000239063	-2.81986e-10	-0.572442
43926880	chr17:43926880:C:G	3.162e-09	-2.81986e-10	-1.28657	1.12184e-06	-2.81986e-10	-1.28376	0.000117352	-2.81986e-10	-1.284
43927211	chr17:43927211:A:G	3.81351e-09	-2.81986e-10	-1.09923	1.35632e-06	-2.81986e-10	-1.09396	0.000140993	-2.81986e-10	-1.10046
43927568	chr17:43927568:C:T	7.57229e-08	-2.81986e-10	1.8893	2.5271e-05	-2.81986e-10	1.83092	0.00289541	-2.81986e-10	1.92171
43927692	chr17:43927692:A:C	8.7785e-10	-1.38376	-1.1843	6.27363e-07	-0.70653	-1.15843	7.11987e-05	-0.65669	-1.12701
43927825	chr17:43927825:G:A	5.58853e-10	-1.96503	-1.05462	2.03832e-07	-1.92907	-1.06012	2.27125e-05	-1.88842	-1.03783
43927840	chr17:43927840:C:G	3.16027e-09	-2.81986e-10	-1.28712	1.12103e-06	-2.81986e-10	-1.28448	0.000117267	-2.81986e-10	-1.28472
43927895	chr17:43927895:T:C	1.88048e-09	-1.80625	-3.22959e-10	5.93647e-07	-1.9202	-3.22959e-10	6.24466e-05	-1.91486	-3.22959e-10
43927932	chr17:43927932:G:A	1.16982e-09	-1.1039	-1.17703	1.04408e-06	-0.172546	-1.18305	0.000128485	-0.00195329	-1.1914
43927970	chr17:43927970:G:A	9.345e-10	-1.25367	-1.25185	7.84813e-07	-0.383873	-1.25717	9.57419e-05	-0.225015	-1.2625
43927998	chr17:43927998:A:T	1.31824e-09	-1.96106	-0.200423	5.11644e-07	-1.88592	-0.18294	5.6997e-05	-1.84116	-0.165014
43928178	chr17:43928178:G:A	1.46111e-09	-0.848666	-1.20991	1.57767e-06	0.280105	-1.22289	0.000188634	0.431042	-1.24041
43928247	chr17:43928247:A:G	1.20126e-09	-1.23998	-1.01443	1.01112e-06	-0.360682	-1.027	0.000122611	-0.201205	-1.03894
43928373	chr17:43928373:T:C	1.3395e-09	-1.19237	-0.953113	1.10267e-06	-0.391114	-0.909886	0.000127249	-0.355585	-0.847438
43928852	chr17:43928852:C:T	4.39166e-09	-2.81986e-10	-0.958072	1.56256e-06	-2.81986e-10	-0.952412	0.000165872	-2.81986e-10	-0.937952
43928891	chr17:43928891:C:T	1.65443e-09	-1.00574	-0.928581	1.45398e-06	-0.139886	-0.88454	0.000168849	-0.100013	-0.820151
43929167	chr17:43929167:C:T	8.6256e-10	-1.34204	-1.24358	6.95573e-07	-0.511028	-1.25073	8.423e-05	-0.357832	-1.25779
43930043	chr17:43930043:G:A	3.24681e-09	-2.81986e-10	-1.26011	1.16531e-06	-2.81986e-10	-1.24575	0.000120979	-2.81986e-10	-1.25355
43930114	chr17:43930114:A:G	1.04722e-09	-1.36765	-1.02399	8.24809e-07	-0.545311	-1.04603	9.96155e-05	-0.390588	-1.05726
43930248	chr17:43930248:A:T	1.18169e-08	0.564861	-0.533105	1.17316e-05	1.54182	-0.478271	0.00146043	1.6249	-0.38759
43930269	chr17:43930269:T:C	3.25422e-09	-2.81986e-10	-1.25783	1.15563e-06	-2.81986e-10	-1.25409	0.000121733	-2.81986e-10	-1.24734
43930282	chr17:43930282:G:A	9.57873e-10	-1.3778	-1.10301	7.54964e-07	-0.558112	-1.12171	9.09175e-05	-0.408081	-1.13114
43930778	chr17:43930778:A:G	6.38058e-10	-1.7509	-1.1362	2.29807e-07	-1.72728	-1.14197	2.38234e-05	-1.74344	-1.13507
43930781	chr17:43930781:T:A	5.21053e-09	-2.81986e-10	-0.787097	1.90047e-06	-2.81986e-10	-0.756635	0.000203118	-2.81986e-10	-0.73538
43931346	chr17:43931346:T:C	3.82034e-08	-2.81986e-10	1.20515	1.28949e-05	-2.81986e-10	1.15809	0.00146521	-2.81986e-10	1.24058
43931474	chr17:43931474:C:T	3.07528e-09	-2.81986e-10	-1.31438	1.08782e-06	-2.81986e-10	-1.31456	0.000113734	-2.81986e-10	-1.31531
43931517	chr17:43931517:G:A	3.07366e-09	-2.81986e-10	-1.31491	1.08795e-06	-2.81986e-10	-1.31443	0.00011383	-2.81986e-10	-1.31446
43931576	chr17:43931576:G:A	2.17772e-09	-0.578911	-1.08059	2.74708e-06	0.652492	-1.04069	0.000360072	0.825224	-0.98809
43931843	chr17:43931843:G:A	7.39932e-10	-1.72579	-1.01319	2.05446e-07	-1.93135	-1.04995	2.06625e-05	-1.9557	-1.06515
43931982	chr17:43931982:TTTTTTTC:T	2.69206e-09	-0.154002	-1.29347	3.77444e-06	1.21043	-1.28091	0.000485501	1.39821	-1.2622
43932181	chr17:43932181:G:A	2.07831e-08	-2.81986e-10	0.596364	8.01886e-06	-2.81986e-10	0.683063	0.000948088	-2.81986e-10	0.805277
43932249	chr17:43932249:G:A	1.44804e-08	0.649091	-0.414072	1.41745e-05	1.62435	-0.371638	0.00177724	1.71243	-0.278786
43932548	chr17:43932548:C:T	4.56245e-08	1.21885	0.163813	7.95914e-05	2.71548	0.262689	0.0121693	2.9608	0.3967
43932877	chr17:43932877:T:A	8.85861e-08	0.253151	1.79305	0.000115288	1.49304	1.85566	0.0183527	1.69824	2.07013
43932991	chr17:43932991:C:T	7.34168e-10	-1.98563	-0.761165	3.13764e-07	-1.8465	-0.711347	3.56956e-05	-1.79116	-0.682982
43933282	chr17:43933282:C:A	1.21966e-08	-2.81986e-10	0.0633793	4.37737e-06	-2.81986e-10	0.077714	0.000459756	-2.81986e-10	0.0815273
43933465	chr17:43933465:A:C	3.36493e-09	-2.81986e-10	-1.22437	1.18853e-06	-2.81986e-10	-1.22602	0.000125002	-2.81986e-10	-1.22084
43933623	chr17:43933623:G:C	6.70897e-10	-2.01355	-0.823372	2.9233e-07	-1.7756	-0.853004	3.42462e-05	-1.66729	-0.848301
43934092	chr17:43934092:C:T	3.46716e-09	-2.81986e-10	-1.19444	1.22868e-06	-2.81986e-10	-1.1928	0.000129888	-2.81986e-10	-1.18249
43934206	chr17:43934206:G:A	3.07208e-09	-2.81986e-10	-1.31542	1.0869e-06	-2.81986e-10	-1.31541	0.000113721	-2.81986e-10	-1.31542
43934455	chr17:43934455:G:A	1.07014e-08	-0.419232	0.35183	9.151e-06	0.391777	0.423352	0.00119069	0.474891	0.558229
43934630	chr17:43934630:T:C	3.08211e-09	-2.81986e-10	-1.31216	1.09053e-06	-2.81986e-10	-1.31207	0.000114154	-2.81986e-10	-1.31162
43935352	chr17:43935352:G:A	5.2551e-10	-1.86582	-1.21535	1.86736e-07	-1.87258	-1.20421	1.93598e-05	-1.88061	-1.20536
43935445	chr17:43935445:C:A	4.58281e-10	-2.01525	-1.2028	1.73027e-07	-1.94486	-1.20818	1.88375e-05	-1.90868	-1.20464
43935558	chr17:43935558:C:T	9.94901e-09	-0.457658	0.317353	8.41929e-06	0.34376	0.388032	0.00109342	0.426371	0.521524
43935595	chr17:43935595:G:A	3.10259e-09	-2.81986e-10	-1.30554	1.09871e-06	-2.81986e-10	-1.30459	0.000114881	-2.81986e-10	-1.30527
43935741	chr17:43935741:C:G	3.10095e-09	-2.81986e-10	-1.30607	1.09525e-06	-2.81986e-10	-1.30776	0.000114569	-2.81986e-10	-1.30799
43936131	chr17:43936131:A:T	6.54452e-10	-1.97071	-0.891022	2.187e-07	-2.01449	-0.904298	2.31958e-05	-2.01856	-0.886636
43936252	chr17:43936252:C:T	3.09841e-09	-2.81986e-10	-1.30689	1.09719e-06	-2.81986e-10	-1.30598	0.000114729	-2.81986e-10	-1.3066
43936366	chr17:43936366:C:T	8.97037e-09	-0.456495	0.212644	7.57956e-06	0.346236	0.280485	0.000979489	0.428115	0.409747
43936694	chr17:43936694:G:A	1.39944e-09	-0.795353	-1.30636	1.39447e-06	0.234135	-1.30036	0.000180882	0.444411	-1.29574
43936772	chr17:43936772:G:T	1.38646e-09	-0.80107	-1.30995	1.37631e-06	0.225818	-1.30515	0.000178338	0.43578	-1.30127
43936979	chr17:43936979:A:C	1.30675e-09	-0.86264	-1.30759	1.27004e-06	0.142306	-1.30199	0.000164028	0.348446	-1.29758
43936993	chr17:43936993:T:C	1.31993e-09	-0.853095	-1.30711	1.28741e-06	0.155215	-1.30131	0.000166391	0.362012	-1.29684
43937329	chr17:43937329:C:T	3.07235e-09	-2.81986e-10	-1.31534	1.08691e-06	-2.81986e-10	-1.3154	0.000113721	-2.81986e-10	-1.31542
43938067	chr17:43938067:G:C	3.12111e-09	-2.81986e-10	-1.29959	1.10556e-06	-2.81986e-10	-1.29838	0.000115577	-2.81986e-10	-1.29923
43938327	chr17:43938327:C:T	1.27843e-09	-1.73945	-0.452696	3.34219e-07	-2.01324	-0.481453	3.5103e-05	-2.01686	-0.474023
43938977	chr17:43938977:GC:G	7.16627e-10	-2.01403	-0.756948	2.66145e-07	-2.01007	-0.712376	2.9102e-05	-1.99459	-0.683778
43939081	chr17:43939081:C:T	3.08356e-09	-2.81986e-10	-1.31169	1.08993e-06	-2.81986e-10	-1.31262	0.000114011	-2.81986e-10	-1.31288
43939153	chr17:43939153:T:C	1.18049e-08	0.0307401	-3.22959e-10	2.70199e-06	-0.404747	-3.22959e-10	0.000280787	-0.411573	-3.22959e-10
43939310	chr17:43939310:T:C	3.08141e-09	-2.81986e-10	-1.31239	1.09041e-06	-2.81986e-10	-1.31218	0.000114055	-2.81986e-10	-1.31249
43939422	chr17:43939422:G:A	3.80947e-09	-2.81986e-10	-1.10029	1.34924e-06	-2.81986e-10	-1.09919	0.00014044	-2.81986e-10	-1.10439
43939780	chr17:43939780:A:G	4.31106e-09	-2.81986e-10	-0.976595	1.49217e-06	-2.81986e-10	-0.9985	0.000159505	-2.81986e-10	-0.977097
43939841	chr17:43939841:C:G	3.08141e-09	-2.81986e-10	-1.31239	1.09041e-06	-2.81986e-10	-1.31218	0.000114055	-2.81986e-10	-1.31249
43940070	chr17:43940070:C:T	3.3726e-09	-2.81986e-10	-1.22209	1.18951e-06	-2.81986e-10	-1.22519	0.000124217	-2.81986e-10	-1.22714
43940081	chr17:43940081:G:A	4.24069e-09	-2.81986e-10	-0.993052	1.47717e-06	-2.81986e-10	-1.0086	0.000154457	-2.81986e-10	-1.00925
43940284	chr17:43940284:C:T	6.29894e-09	-2.81986e-10	-0.597397	2.23966e-06	-2.81986e-10	-0.592411	0.000234799	-2.81986e-10	-0.590438
43940412	chr17:43940412:CCCCTGCCCCCAT:C	3.08506e-09	-2.81986e-10	-1.31121	1.09045e-06	-2.81986e-10	-1.31215	0.000114058	-2.81986e-10	-1.31247
43940731	chr17:43940731:C:T	3.07342e-09	-2.81986e-10	-1.31499	1.08717e-06	-2.81986e-10	-1.31516	0.000113766	-2.81986e-10	-1.31503
43941103	chr17:43941103:T:C	4.00006e-09	-0.332995	-0.718475	3.03068e-06	0.423066	-0.713014	0.000361597	0.508215	-0.666854
43941173	chr17:43941173:T:C	3.08034e-09	-2.81986e-10	-1.31274	1.08899e-06	-2.81986e-10	-1.31348	0.000113916	-2.81986e-10	-1.3137
43941883	chr17:43941883:A:G	2.22051e-09	-1.64004	-3.22959e-10	7.1971e-07	-1.72764	-3.22959e-10	7.36685e-05	-1.74959	-3.22959e-10
43942010	chr17:43942010:C:G	1.52826e-09	-2.01365	-3.22959e-10	5.42876e-07	-2.00961	-3.22959e-10	5.64173e-05	-2.01639	-3.22959e-10
43942126	chr17:43942126:C:T	4.14138e-09	-0.423519	-0.59323	3.24059e-06	0.341639	-0.564618	0.000386861	0.427466	-0.518571
43942500	chr17:43942500:G:A	2.88014e-09	-1.37994	-3.22959e-10	7.95382e-07	-1.62767	-3.22959e-10	8.74424e-05	-1.57819	-3.22959e-10
43942702	chr17:43942702:GC:G	3.07231e-09	-2.81986e-10	-1.31535	1.08701e-06	-2.81986e-10	-1.3153	0.000113729	-2.81986e-10	-1.31535
43943829	chr17:43943829:G:A	3.76461e-09	-1.11213	-3.22959e-10	9.37926e-07	-1.46282	-3.22959e-10	9.86141e-05	-1.45796	-3.22959e-10
43943880	chr17:43943880:A:G	5.30301e-10	-1.76972	-1.30237	2.81901e-07	-1.36001	-1.30492	2.13668e-05	-1.68316	-1.30417
43944011	chr17:43944011:A:G	4.90945e-09	-2.81986e-10	-0.846616	1.77393e-06	-2.81986e-10	-0.825538	0.000187144	-2.81986e-10	-0.817292
43944339	chr17:43944339:G:A	5.60247e-10	-1.7032	-1.31395	1.69857e-07	-1.85903	-1.3125	2.1262e-05	-1.67955	-1.3127
43944520	chr17:43944520:C:A	4.71648e-10	-2.01638	-1.17293	1.72189e-07	-2.00653	-1.15137	1.85917e-05	-1.98819	-1.13826
43944573	chr17:43944573:G:A	1.73954e-09	-1.68587	-0.198294	8.9378e-07	-1.27344	-0.237589	6.93202e-05	-1.62097	-0.189468
43944691	chr17:43944691:C:T	3.07311e-09	-2.81986e-10	-1.31509	1.08734e-06	-2.81986e-10	-1.315	0.000113778	-2.81986e-10	-1.31492
43944891	chr17:43944891:G:A	8.35911e-10	-1.84505	-0.77196	4.34516e-07	-1.43816	-0.794095	3.77556e-05	-1.65719	-0.76085
43944974	chr17:43944974:A:G	1.13478e-08	-2.81986e-10	-0.00875265	4.10078e-06	-2.81986e-10	0.0124433	0.000438275	-2.81986e-10	0.0336762
43944996	chr17:43944996:C:T	6.85569e-10	-1.5602	-1.25509	3.84867e-07	-1.09054	-1.26305	2.71793e-05	-1.49252	-1.25419
43945275	chr17:43945275:C:G	6.24873e-10	-1.60933	-1.29866	3.4725e-07	-1.16536	-1.29109	2.46085e-05	-1.55089	-1.29518
43945381	chr17:43945381:G:A	3.10266e-09	-2.81986e-10	-1.30552	1.09981e-06	-2.81986e-10	-1.3036	0.000115047	-2.81986e-10	-1.30383
43945522	chr17:43945522:A:G	6.30155e-10	-1.58716	-1.3124	3.52126e-07	-1.13364	-1.30886	2.48006e-05	-1.52739	-1.31091
43946053	chr17:43946053:C:T	3.07373e-09	-2.81986e-10	-1.31489	1.08712e-06	-2.81986e-10	-1.3152	0.000113731	-2.81986e-10	-1.31533
43946443	chr17:43946443:A:G	5.9544e-10	-1.64871	-1.30753	3.31057e-07	-1.1941	-1.3101	2.38634e-05	-1.56812	-1.3087
43946742	chr17:43946742:T:C	6.51237e-10	-1.60856	-1.2581	3.5867e-07	-1.15693	-1.26716	2.57392e-05	-1.54276	-1.2584
43947001	chr17:43947001:G:A	4.24044e-10	-1.98563	-1.31006	1.87933e-07	-1.75657	-1.31383	1.7666e-05	-1.86482	-1.31271
43947139	chr17:43947139:G:A	4.29938e-09	-2.81986e-10	-0.979307	1.49885e-06	-2.81986e-10	-0.994034	0.000155907	-2.81986e-10	-0.999908
43947758	chr17:43947758:C:T	4.8244e-09	-2.81986e-10	-0.864092	1.74007e-06	-2.81986e-10	-0.844807	0.000179676	-2.81986e-10	-0.858013
43948075	chr17:43948075:A:G	3.25082e-09	-2.81986e-10	-1.25887	1.14768e-06	-2.81986e-10	-1.261	0.000120095	-2.81986e-10	-1.26088
43948527	chr17:43948527:C:G	3.35285e-09	-2.81986e-10	-1.22797	1.1776e-06	-2.81986e-10	-1.23526	0.000124267	-2.81986e-10	-1.22674
43948735	chr17:43948735:T:G	3.26824e-09	-2.81986e-10	-1.25353	1.14923e-06	-2.81986e-10	-1.25964	0.000121104	-2.81986e-10	-1.25252
43948919	chr17:43948919:G:A	3.08038e-09	-2.81986e-10	-1.31273	1.0898e-06	-2.81986e-10	-1.31274	0.000114179	-2.81986e-10	-1.3114
43949143	chr17:43949143:G:A	5.64449e-10	-1.69426	-1.31543	3.08607e-07	-1.25922	-1.3152	2.25941e-05	-1.61609	-1.31539
43949205	chr17:43949205:C:T	4.12925e-10	-2.01016	-1.31211	1.73585e-07	-1.8409	-1.30892	1.6624e-05	-1.92799	-1.31034
43949280	chr17:43949280:T:C	4.93991e-09	-2.81986e-10	-0.840432	1.75787e-06	-2.81986e-10	-0.834634	0.000189218	-2.81986e-10	-0.806271
43949591	chr17:43949591:G:A	4.08639e-09	-2.81986e-10	-1.03012	1.44752e-06	-2.81986e-10	-1.02888	0.000150515	-2.81986e-10	-1.03511
43949713	chr17:43949713:T:C	5.70508e-10	-2.01819	-0.980815	2.22477e-07	-1.89347	-1.0082	2.19059e-05	-1.96222	-1.00019
43949809	chr17:43949809:A:G	3.56226e-09	-2.81986e-10	-1.16738	1.2508e-06	-2.81986e-10	-1.17495	0.000130889	-2.81986e-10	-1.17482
43949886	chr17:43949886:G:A	1.81454e-08	-2.81986e-10	0.460641	6.26467e-06	-2.81986e-10	0.436191	0.000655371	-2.81986e-10	0.436032
43949962	chr17:43949962:C:G	5.13245e-10	-2.01644	-1.08834	1.88419e-07	-2.00599	-1.06183	2.04646e-05	-1.98749	-1.04298
43950167	chr17:43950167:C:T	2.169e-08	-2.81986e-10	0.639074	7.73856e-06	-2.81986e-10	0.647481	0.000832277	-2.81986e-10	0.674996
43950186	chr17:43950186:T:C	3.56759e-09	-2.81986e-10	-1.16589	1.25222e-06	-2.81986e-10	-1.17381	0.000131045	-2.81986e-10	-1.17363
43950319	chr17:43950319:A:G	3.09632e-09	-2.81986e-10	-1.30756	1.09814e-06	-2.81986e-10	-1.30512	0.000114883	-2.81986e-10	-1.30526
43950519	chr17:43950519:CCCTAAACTG:C	6.47635e-09	-2.81986e-10	-0.569621	2.27032e-06	-2.81986e-10	-0.578813	0.000237728	-2.81986e-10	-0.578043
43951262	chr17:43951262:A:C	4.08539e-09	-2.81986e-10	-1.03036	1.43661e-06	-2.81986e-10	-1.03645	0.000153313	-2.81986e-10	-1.01669
43951551	chr17:43951551:C:A	1.3461e-08	-2.81986e-10	0.162016	4.72264e-06	-2.81986e-10	0.153634	0.00051297	-2.81986e-10	0.191048
43952508	chr17:43952508:C:T	1.66191e-08	0.372775	-3.22959e-10	3.04169e-06	-0.28632	-3.22959e-10	0.000311561	-0.307576	-3.22959e-10
43953041	chr17:43953041:G:A	2.43693e-08	-2.81986e-10	0.755548	8.16497e-06	-2.81986e-10	0.701119	0.000904659	-2.81986e-10	0.758389
43953160	chr17:43953160:A:G	9.27565e-09	-2.81986e-10	-0.210386	3.24628e-06	-2.81986e-10	-0.221224	0.000340885	-2.81986e-10	-0.217625
43953163	chr17:43953163:G:C	4.34222e-09	-2.01771	1.04831	1.50964e-06	-1.95175	0.964889	0.000162155	-2.00786	1.04725
43953263	chr17:43953263:GC:G	5.28126e-09	-2.81986e-10	-0.773614	1.90244e-06	-2.81986e-10	-0.755599	0.000202837	-2.81986e-10	-0.736768
43953613	chr17:43953613:G:A	3.42231e-09	-2.81986e-10	-1.20746	1.20469e-06	-2.81986e-10	-1.21251	0.000126102	-2.81986e-10	-1.21208
43953704	chr17:43953704:C:A	3.40347e-09	-2.81986e-10	-1.21298	1.19822e-06	-2.81986e-10	-1.2179	0.000125422	-2.81986e-10	-1.21748
43953832	chr17:43953832:G:A	2.00926e-08	-2.81986e-10	0.562573	7.21783e-06	-2.81986e-10	0.57782	0.00077495	-2.81986e-10	0.603629
43953963	chr17:43953963:C:T	9.96545e-09	-2.01848	1.87983	3.38771e-06	-1.96976	1.79118	0.000375616	-2.01429	1.89369
43954223	chr17:43954223:G:A	4.33216e-09	-2.81986e-10	-0.971711	1.53508e-06	-2.81986e-10	-0.970148	0.000159486	-2.81986e-10	-0.977215
43954329	chr17:43954329:A:G	3.39103e-09	-2.81986e-10	-1.21665	1.19158e-06	-2.81986e-10	-1.22346	0.000124711	-2.81986e-10	-1.22317
43954402	chr17:43954402:C:T	1.75571e-09	-1.87491	-3.22959e-10	7.03859e-07	-1.74991	-3.22959e-10	7.58383e-05	-1.72057	-3.22959e-10
43954949	chr17:43954949:C:T	3.06731e-09	-2.01859	0.701615	1.05956e-06	-1.96673	0.625849	0.000114126	-2.01328	0.701412
43955159	chr17:43955159:G:C	3.3162e-09	-2.81986e-10	-1.23896	1.17567e-06	-2.81986e-10	-1.2369	0.000123907	-2.81986e-10	-1.22964
43955263	chr17:43955263:G:A	2.72707e-08	-2.81986e-10	0.868034	9.13982e-06	-2.81986e-10	0.813907	0.00101667	-2.81986e-10	0.875119
43955675	chr17:43955675:G:A	3.16359e-09	-2.81986e-10	-1.28607	1.11314e-06	-2.81986e-10	-1.29154	0.00011636	-2.81986e-10	-1.29248
43955713	chr17:43955713:G:A	6.05438e-09	-2.81986e-10	-0.636996	2.1658e-06	-2.81986e-10	-0.625944	0.000228521	-2.81986e-10	-0.61754
43955841	chr17:43955841:A:G	6.07346e-10	-1.6397	-1.29674	3.41192e-07	-1.1812	-1.29285	2.43865e-05	-1.55949	-1.29565
43956281	chr17:43956281:A:T	4.42033e-09	-2.81986e-10	-0.951565	1.57945e-06	-2.81986e-10	-0.94166	0.00016723	-2.81986e-10	-0.9298
43956455	chr17:43956455:A:G	9.69613e-09	-2.81986e-10	-0.166051	3.39501e-06	-2.81986e-10	-0.176428	0.000356448	-2.81986e-10	-0.172981
43956994	chr17:43956994:T:C	3.3932e-09	-2.81986e-10	-1.216	1.1947e-06	-2.81986e-10	-1.22084	0.000125057	-2.81986e-10	-1.2204
43957385	chr17:43957385:C:T	3.88123e-09	-2.81986e-10	-1.08163	1.3733e-06	-2.81986e-10	-1.08152	0.000146045	-2.81986e-10	-1.06526
43957519	chr17:43957519:G:A	1.39787e-08	-2.81986e-10	0.19976	4.89355e-06	-2.81986e-10	0.189184	0.000524215	-2.81986e-10	0.212733
43957778	chr17:43957778:G:A	3.41067e-09	-2.81986e-10	-1.21087	1.20069e-06	-2.81986e-10	-1.21584	0.000125682	-2.81986e-10	-1.21542
43957847	chr17:43957847:G:A	8.90573e-09	-2.81986e-10	-0.251084	3.11858e-06	-2.81986e-10	-0.261358	0.000327402	-2.81986e-10	-0.257979
43958414	chr17:43958414:A:G	3.83723e-09	-2.81986e-10	-1.09303	1.34351e-06	-2.81986e-10	-1.10345	0.000140782	-2.81986e-10	-1.10196
43958664	chr17:43958664:G:A	1.26691e-08	-2.81986e-10	0.101386	4.43653e-06	-2.81986e-10	0.0911378	0.000474723	-2.81986e-10	0.113562
43958744	chr17:43958744:C:A	3.98566e-09	-2.81986e-10	-1.05507	1.39425e-06	-2.81986e-10	-1.06638	0.000146114	-2.81986e-10	-1.06478
43958832	chr17:43958832:A:G	9.95428e-09	-2.81986e-10	-0.139776	3.48395e-06	-2.81986e-10	-0.150567	0.000365838	-2.81986e-10	-0.14698
43958885	chr17:43958885:A:G	3.20366e-09	-2.81986e-10	-1.27348	1.13126e-06	-2.81986e-10	-1.2754	0.000118405	-2.81986e-10	-1.27506
43958900	chr17:43958900:AT:A	3.31798e-09	-2.81986e-10	-1.23842	1.16891e-06	-2.81986e-10	-1.24266	0.000122347	-2.81986e-10	-1.24231
43959538	chr17:43959538:T:C	4.10791e-10	-2.01655	-1.3109	1.50811e-07	-1.97699	-1.31348	1.51716e-05	-2.01671	-1.31303
43959593	chr17:43959593:A:G	6.08349e-09	-2.81986e-10	-0.6322	2.08297e-06	-2.81986e-10	-0.664939	0.00021299	-2.81986e-10	-0.687925
43959624	chr17:43959624:A:G	3.69061e-08	-2.81986e-10	1.1706	1.20647e-05	-2.81986e-10	1.09155	0.00135851	-2.81986e-10	1.16497
43960083	chr17:43960083:C:T	1.94014e-09	-1.77502	-3.22959e-10	6.03892e-07	-1.90309	-3.22959e-10	6.36164e-05	-1.8963	-3.22959e-10
43960394	chr17:43960394:T:G	6.82093e-09	-2.81986e-10	-0.517782	2.439e-06	-2.81986e-10	-0.507148	0.000261541	-2.81986e-10	-0.482579
43960632	chr17:43960632:G:A	4.71651e-10	-1.8822	-1.3071	1.56462e-07	-1.94398	-1.3097	1.64848e-05	-1.93727	-1.30946
43961022	chr17:43961022:A:G	1.90771e-09	-1.79188	-3.22959e-10	7.8479e-07	-1.64107	-3.22959e-10	8.50338e-05	-1.60612	-3.22959e-10
43961179	chr17:43961179:T:A	3.25333e-09	-2.81986e-10	-1.2581	1.14701e-06	-2.81986e-10	-1.26158	0.000120046	-2.81986e-10	-1.26129
43961689	chr17:43961689:C:T	1.42156e-08	-2.81986e-10	0.216565	4.9769e-06	-2.81986e-10	0.206072	0.000532956	-2.81986e-10	0.229269
43961742	chr17:43961742:A:G	3.30131e-09	-2.81986e-10	-1.24346	1.16321e-06	-2.81986e-10	-1.24755	0.00012175	-2.81986e-10	-1.2472
43961820	chr17:43961820:G:A	3.40696e-09	-2.81986e-10	-1.21196	1.18625e-06	-2.81986e-10	-1.22794	0.000124848	-2.81986e-10	-1.22208
43961989	chr17:43961989:C:T	6.56527e-09	-2.81986e-10	-0.555984	2.36964e-06	-2.81986e-10	-0.535996	0.000253528	-2.81986e-10	-0.513697
43962094	chr17:43962094:G:A	4.35473e-09	-2.81986e-10	-0.966515	1.51868e-06	-2.81986e-10	-0.980893	0.000157888	-2.81986e-10	-0.987283
43962222	chr17:43962222:G:A	9.20132e-09	-2.81986e-10	-0.218432	3.22229e-06	-2.81986e-10	-0.228643	0.000338362	-2.81986e-10	-0.225052
43962405	chr17:43962405:A:G	1.22688e-08	-2.81986e-10	0.0692785	4.47634e-06	-2.81986e-10	0.100073	0.000479517	-2.81986e-10	0.12361
43962884	chr17:43962884:T:G	2.04383e-08	-2.81986e-10	0.579632	7.89844e-06	-2.81986e-10	0.667932	0.000951024	-2.81986e-10	0.80837
43963006	chr17:43963006:A:G	7.88725e-09	-2.81986e-10	-0.372531	2.78586e-06	-2.81986e-10	-0.374177	0.000299867	-2.81986e-10	-0.345831
43963439	chr17:43963439:C:T	6.86602e-10	-2.01847	-0.795308	2.47413e-07	-1.9633	-0.832135	2.55682e-05	-2.01314	-0.794677
43963905	chr17:43963905:T:C	4.16998e-10	-2.01851	-1.29394	1.57169e-07	-1.94988	-1.29929	1.55377e-05	-2.00776	-1.29814
43963963	chr17:43963963:A:C	1.52425e-09	-2.01627	-3.22959e-10	5.38139e-07	-2.01837	-3.22959e-10	5.63774e-05	-2.0171	-3.22959e-10
43964243	chr17:43964243:T:G	5.98045e-10	-2.01344	-0.938431	2.23916e-07	-1.93035	-0.964865	2.25369e-05	-2.00028	-0.933732
43964549	chr17:43964549:G:A	7.40803e-10	-2.01012	-0.727678	2.76232e-07	-1.9196	-0.76565	2.78824e-05	-1.99524	-0.725938
43964713	chr17:43964713:G:T	3.57384e-09	-2.81986e-10	-1.16414	1.26828e-06	-2.81986e-10	-1.16107	0.000134052	-2.81986e-10	-1.15094
43964728	chr17:43964728:G:A	3.42818e-09	-2.81986e-10	-1.20575	1.20428e-06	-2.81986e-10	-1.21285	0.00012605	-2.81986e-10	-1.21249
43964857	chr17:43964857:A:G	3.32303e-09	-2.81986e-10	-1.2369	1.17167e-06	-2.81986e-10	-1.24031	0.000122637	-2.81986e-10	-1.23994
43964982	chr17:43964982:A:G	7.14418e-10	-2.00351	-0.770552	2.70443e-07	-1.89929	-0.807138	2.69919e-05	-1.98483	-0.768803
43965608	chr17:43965608:G:A	3.11577e-09	-2.81986e-10	-1.3013	1.1013e-06	-2.81986e-10	-1.30225	0.000115254	-2.81986e-10	-1.30203
43965686	chr17:43965686:G:T	1.13831e-08	-2.81986e-10	-0.00564688	3.99859e-06	-2.81986e-10	-0.0127916	0.00042007	-2.81986e-10	-0.00874714
43966645	chr17:43966645:C:T	1.08176e-08	-2.81986e-10	-0.0566023	4.10137e-06	-2.81986e-10	0.012588	0.000469943	-2.81986e-10	0.103441
43967465	chr17:43967465:G:A	1.52117e-09	-2.0183	-3.22959e-10	5.5201e-07	-1.99292	-3.22959e-10	5.7443e-05	-1.99838	-3.22959e-10
43967577	chr17:43967577:C:T	3.17454e-09	-2.81986e-10	-1.28262	1.12591e-06	-2.81986e-10	-1.28014	0.000117968	-2.81986e-10	-1.27876
43967770	chr17:43967770:G:A	6.43694e-10	-1.56294	-1.31537	3.70458e-07	-1.07638	-1.31537	2.58932e-05	-1.47976	-1.31543
43967842	chr17:43967842:T:G	3.54406e-09	-2.81986e-10	-1.17251	1.24819e-06	-2.81986e-10	-1.17704	0.00013064	-2.81986e-10	-1.17673
43967856	chr17:43967856:C:T	3.12862e-09	-2.81986e-10	-1.29719	1.11266e-06	-2.81986e-10	-1.29198	0.000116607	-2.81986e-10	-1.29036
43968150	chr17:43968150:C:T	3.6799e-09	-2.81986e-10	-1.13489	1.27494e-06	-2.81986e-10	-1.15583	0.000133568	-2.81986e-10	-1.15456
43968364	chr17:43968364:C:A	3.34468e-09	-2.81986e-10	-1.23041	1.18112e-06	-2.81986e-10	-1.23227	0.000123273	-2.81986e-10	-1.23477
43968466	chr17:43968466:A:C	3.07448e-09	-2.81986e-10	-1.31464	1.08827e-06	-2.81986e-10	-1.31415	0.000113898	-2.81986e-10	-1.31387
43970104	chr17:43970104:A:G	4.68882e-10	-1.93485	-1.26033	2.21251e-07	-1.65487	-1.25232	1.84325e-05	-1.87809	-1.25697
43970115	chr17:43970115:C:T	6.64383e-10	-1.58148	-1.26519	3.81548e-07	-1.10358	-1.25867	2.67396e-05	-1.49982	-1.2632
43970739	chr17:43970739:G:A	3.07318e-09	-2.81986e-10	-1.31506	1.08688e-06	-2.81986e-10	-1.31543	0.000113722	-2.81986e-10	-1.31541
43971018	chr17:43971018:G:A	3.09761e-09	-2.81986e-10	-1.30715	1.09645e-06	-2.81986e-10	-1.30665	0.000114697	-2.81986e-10	-1.30687
43971395	chr17:43971395:C:A	1.16195e-08	-2.81986e-10	0.0149033	4.14143e-06	-2.81986e-10	0.022307	0.000449096	-2.81986e-10	0.0580677
43971526	chr17:43971526:T:C	6.53932e-10	-1.58125	-1.28128	3.75589e-07	-1.10208	-1.27592	2.63034e-05	-1.49977	-1.2797
43971815	chr17:43971815:G:A	6.49026e-10	-1.57591	-1.29415	3.73822e-07	-1.09285	-1.28986	2.61038e-05	-1.49421	-1.29288
43972369	chr17:43972369:C:T	3.12394e-09	-2.81986e-10	-1.29868	1.10578e-06	-2.81986e-10	-1.29818	0.000115711	-2.81986e-10	-1.29807
43972372	chr17:43972372:C:T	3.10316e-09	-2.81986e-10	-1.30536	1.09838e-06	-2.81986e-10	-1.3049	0.000114934	-2.81986e-10	-1.30481
43972571	chr17:43972571:G:A	1.86886e-09	-1.74287	-0.0695841	9.3773e-07	-1.37437	-0.0886605	7.54594e-05	-1.69092	-0.0346505
43972594	chr17:43972594:T:C	1.24375e-08	-2.81986e-10	0.0829374	4.51082e-06	-2.81986e-10	0.107746	0.000485815	-2.81986e-10	0.136659
43972635	chr17:43972635:C:A	4.10358e-09	-1.02592	-3.22959e-10	1.02065e-06	-1.37829	-3.22959e-10	0.000106702	-1.37913	-3.22959e-10
43972665	chr17:43972665:C:A	3.09283e-09	-2.81986e-10	-1.30869	1.09436e-06	-2.81986e-10	-1.30857	0.000115249	-2.81986e-10	-1.30207
43972861	chr17:43972861:C:T	3.07273e-09	-2.81986e-10	-1.31521	1.08688e-06	-2.81986e-10	-1.31542	0.000113727	-2.81986e-10	-1.31537
43972938	chr17:43972938:C:G	3.98971e-09	-2.81986e-10	-1.05406	1.40929e-06	-2.81986e-10	-1.05565	0.000146736	-2.81986e-10	-1.06053
43972959	chr17:43972959:C:T	6.2227e-09	-2.81986e-10	-0.609575	2.24247e-06	-2.81986e-10	-0.591157	0.000239702	-2.81986e-10	-0.569771
43972980	chr17:43972980:C:T	7.49453e-09	-2.81986e-10	-0.423604	2.63614e-06	-2.81986e-10	-0.429419	0.000276252	-2.81986e-10	-0.427858
43973502	chr17:43973502:T:A	1.2302e-08	-2.81986e-10	0.0719815	4.38764e-06	-2.81986e-10	0.0800567	0.00047614	-2.81986e-10	0.116543
43973622	chr17:43973622:C:T	3.64337e-09	-2.81986e-10	-1.14487	1.2827e-06	-2.81986e-10	-1.14977	0.000134315	-2.81986e-10	-1.14898
43973786	chr17:43973786:C:T	3.58296e-09	-2.81986e-10	-1.16159	1.24634e-06	-2.81986e-10	-1.17852	0.000130683	-2.81986e-10	-1.1764
43974247	chr17:43974247:G:A	1.5909e-09	-1.97348	-3.22959e-10	5.44852e-07	-2.00598	-3.22959e-10	5.71977e-05	-2.00266	-3.22959e-10
43974561	chr17:43974561:G:T	4.13401e-09	-2.81986e-10	-1.01853	1.45293e-06	-2.81986e-10	-1.02515	0.000152183	-2.81986e-10	-1.02409
43974994	chr17:43974994:T:C	6.09538e-09	-2.81986e-10	-0.630247	2.29055e-06	-2.81986e-10	-0.569941	0.000251967	-2.81986e-10	-0.519873
43975022	chr17:43975022:T:C	3.27019e-09	-2.81986e-10	-1.25293	1.1426e-06	-2.81986e-10	-1.26543	0.000120105	-2.81986e-10	-1.2608
43975071	chr17:43975071:G:C	3.21443e-09	-2.81986e-10	-1.27013	1.12317e-06	-2.81986e-10	-1.28258	0.00011768	-2.81986e-10	-1.2812
43975125	chr17:43975125:G:C	1.29461e-08	-2.81986e-10	0.123016	4.55291e-06	-2.81986e-10	0.117033	0.000496128	-2.81986e-10	0.157664
43975367	chr17:43975367:T:C	3.4251e-09	-2.81986e-10	-1.20665	1.18822e-06	-2.81986e-10	-1.22627	0.000124615	-2.81986e-10	-1.22394
43975583	chr17:43975583:G:A	4.07761e-09	-1.2232	0.190931	1.2408e-06	-1.34092	0.157936	0.000126844	-1.36184	0.155625
43975668	chr17:43975668:G:A	1.60413e-08	-2.81986e-10	0.337386	5.47937e-06	-2.81986e-10	0.302257	0.000624672	-2.81986e-10	0.388057
43977246	chr17:43977246:T:C	8.80652e-09	-2.81986e-10	-0.262286	3.08547e-06	-2.81986e-10	-0.272029	0.000325069	-2.81986e-10	-0.265133
43977682	chr17:43977682:G:A	4.01595e-09	-2.81986e-10	-1.0475	1.43948e-06	-2.81986e-10	-1.03445	0.00015179	-2.81986e-10	-1.02667
43977778	chr17:43977778:G:A	1.88933e-08	-2.81986e-10	0.501031	6.46099e-06	-2.81986e-10	0.467048	0.000739805	-2.81986e-10	0.557217
43977801	chr17:43977801:T:C	7.17556e-10	-1.5946	-1.17508	4.09776e-07	-1.12047	-1.1704	2.87638e-05	-1.5146	-1.17546
43977928	chr17:43977928:G:A	4.85623e-09	-2.81986e-10	-0.857516	1.70987e-06	-2.81986e-10	-0.862317	0.000178949	-2.81986e-10	-0.862068
43978316	chr17:43978316:AGGAAG:A	9.48418e-10	-1.90522	-0.585522	3.76377e-07	-1.7713	-0.604602	3.65838e-05	-1.90957	-0.53999
43978471	chr17:43978471:T:C	4.6975e-10	-1.89665	-1.29669	2.26971e-07	-1.58646	-1.29521	1.81572e-05	-1.85208	-1.29802
43978550	chr17:43978550:G:A	4.20239e-10	-2.01859	-1.28612	1.48661e-07	-2.0183	-1.28652	1.55781e-05	-2.01689	-1.28641
43979112	chr17:43979112:C:T	4.56146e-10	-1.90762	-1.3151	1.67448e-07	-1.8705	-1.31532	1.73393e-05	-1.88104	-1.31515
43979377	chr17:43979377:C:A	3.95012e-08	-2.81986e-10	1.23855	1.36139e-05	-2.81986e-10	1.21235	0.00142512	-2.81986e-10	1.21284
43980410	chr17:43980410:C:T	3.72098e-09	-2.81986e-10	-1.12379	1.30402e-06	-2.81986e-10	-1.13328	0.000136092	-2.81986e-10	-1.13584
43980901	chr17:43980901:ATTAT:A	1.80196e-08	-2.81986e-10	0.45368	5.99602e-06	-2.81986e-10	0.392361	0.000664841	-2.81986e-10	0.450379
43980929	chr17:43980929:C:T	5.71422e-09	-2.81986e-10	-0.694821	1.98549e-06	-2.81986e-10	-0.712867	0.000206174	-2.81986e-10	-0.720448
43980980	chr17:43980980:G:A	3.07693e-09	-2.81986e-10	-1.31385	1.08722e-06	-2.81986e-10	-1.31511	0.000113742	-2.81986e-10	-1.31524
43981070	chr17:43981070:A:G	1.81083e-08	-2.81986e-10	0.45859	6.02411e-06	-2.81986e-10	0.397037	0.000668022	-2.81986e-10	0.455151
43981168	chr17:43981168:G:A	6.12045e-09	-0.626143	-3.22959e-10	3.87645e-06	-0.0438138	-3.22959e-10	0.00126343	1.09242	-3.22959e-10
43981224	chr17:43981224:G:A	6.83934e-09	-2.81986e-10	-0.515087	2.38018e-06	-2.81986e-10	-0.531556	0.00025804	-2.81986e-10	-0.496056
43981520	chr17:43981520:C:T	3.07208e-09	-2.81986e-10	-1.31542	1.08804e-06	-2.81986e-10	-1.31435	0.000113927	-2.81986e-10	-1.31361
43981529	chr17:43981529:G:A	6.00954e-10	-2.01793	-0.92909	2.08444e-07	-2.01763	-0.949189	2.19824e-05	-2.0184	-0.940531
43981612	chr17:43981612:T:C	4.88912e-09	-2.81986e-10	-0.850765	1.70136e-06	-2.81986e-10	-0.867307	0.000180143	-2.81986e-10	-0.855419
43981880	chr17:43981880:CT:C	3.31642e-09	-2.81986e-10	-1.23889	1.16813e-06	-2.81986e-10	-1.24333	0.000122353	-2.81986e-10	-1.24226
43982175	chr17:43982175:C:T	1.53989e-09	-2.00606	-3.22959e-10	5.52468e-07	-1.99209	-3.22959e-10	5.62946e-05	-2.01857	-3.22959e-10
43982588	chr17:43982588:G:A	3.24487e-09	-2.81986e-10	-1.2607	1.13927e-06	-2.81986e-10	-1.26835	0.000119486	-2.81986e-10	-1.26597
43983263	chr17:43983263:A:G	4.45789e-09	-1.91787	0.974767	1.59454e-06	-1.83603	0.903888	0.000183808	-1.82892	0.99364
43983317	chr17:43983317:G:A	6.07136e-09	-2.81986e-10	-0.634195	2.1305e-06	-2.81986e-10	-0.642378	0.000229361	-2.81986e-10	-0.613871
43983422	chr17:43983422:G:A	5.98107e-09	-2.81986e-10	-0.649179	2.099e-06	-2.81986e-10	-0.657272	0.0002259	-2.81986e-10	-0.629079
43983914	chr17:43983914:C:G	6.1915e-08	-2.81986e-10	1.68798	2.17077e-05	-2.81986e-10	1.67893	0.00245665	-2.81986e-10	1.75738
43984014	chr17:43984014:C:G	5.75387e-09	-2.81986e-10	-0.687906	2.02113e-06	-2.81986e-10	-0.695078	0.000217211	-2.81986e-10	-0.668299
43984104	chr17:43984104:G:A	4.67024e-10	-1.88482	-1.31433	2.02734e-07	-1.68122	-1.31337	2.31881e-05	-1.59163	-1.3139
43984155	chr17:43984155:TA:T	8.57028e-10	-1.98417	-0.60789	2.98798e-07	-1.9674	-0.639321	3.18136e-05	-1.95735	-0.631927
43984261	chr17:43984261:C:T	3.03935e-09	-1.71685	0.390714	1.54509e-06	-1.34239	0.378736	0.000170367	-1.38262	0.471404
43984327	chr17:43984327:T:C	3.82501e-09	-2.81986e-10	-1.09622	1.34253e-06	-2.81986e-10	-1.10418	0.000140762	-2.81986e-10	-1.1021
43984393	chr17:43984393:G:A	4.81294e-09	-1.7506	0.88413	2.40966e-06	-1.39299	0.873737	0.000271862	-1.43086	0.98698
43984928	chr17:43984928:AGTT:A	4.35962e-10	-1.99016	-1.27782	1.72996e-07	-1.87289	-1.28032	1.92407e-05	-1.81266	-1.27948
43984948	chr17:43984948:A:G	4.31056e-10	-1.99517	-1.28412	1.68738e-07	-1.89046	-1.28768	1.86657e-05	-1.83329	-1.28919
43985194	chr17:43985194:G:A	5.11429e-10	-1.80063	-1.3077	1.95963e-07	-1.72007	-1.30849	2.02066e-05	-1.73071	-1.31244
43985995	chr17:43985995:G:A	5.12267e-09	-1.83276	1.02866	2.35562e-06	-1.55766	1.01573	0.000282624	-1.53932	1.13427
43987397	chr17:43987397:G:A	1.15609e-08	-2.81986e-10	0.00985015	4.06323e-06	-2.81986e-10	0.0032453	0.000430476	-2.81986e-10	0.0157229
43987848	chr17:43987848:G:A	5.30631e-10	-1.89723	-1.17423	2.27339e-07	-1.70149	-1.17856	2.60419e-05	-1.60881	-1.18065
43987859	chr17:43987859:G:A	2.55676e-09	-1.96476	0.465722	9.20076e-07	-1.92408	0.442049	0.00010738	-1.94055	0.567755
43987907	chr17:43987907:G:A	2.28666e-09	-1.94887	0.338186	8.22899e-07	-1.90527	0.311612	9.56296e-05	-1.92166	0.432969
43988099	chr17:43988099:C:T	1.86201e-09	-1.81612	-3.22959e-10	1.06405e-06	-1.33665	-3.22959e-10	0.000105573	-1.38977	-3.22959e-10
43988557	chr17:43988557:A:G	1.12181e-08	-1.53556	1.51531	6.0932e-06	-1.0723	1.48074	0.000714853	-1.10708	1.62998
43989121	chr17:43989121:T:C	3.48699e-09	-2.81986e-10	-1.18874	1.23366e-06	-2.81986e-10	-1.18874	0.000130282	-2.81986e-10	-1.17947
43989126	chr17:43989126:A:G	1.04556e-09	-1.78469	-0.608539	4.78882e-07	-1.57686	-0.558173	5.12675e-05	-1.61505	-0.497059
43989127	chr17:43989127:G:C	9.16816e-10	-1.83808	-0.686546	4.10124e-07	-1.65101	-0.639022	4.3921e-05	-1.68549	-0.581283
43989202	chr17:43989202:G:A	6.04076e-09	-2.81986e-10	-0.639248	2.1396e-06	-2.81986e-10	-0.638113	0.000228164	-2.81986e-10	-0.619105
43989208	chr17:43989208:G:A	5.55861e-09	-1.50795	0.785523	1.17111e-06	-2.00692	0.766139	0.000124314	-2.01848	0.792124
43989290	chr17:43989290:T:C	1.43945e-08	-1.07743	1.3065	9.32952e-06	-0.434389	1.26884	0.0010433	-0.512345	1.41332
43989310	chr17:43989310:C:T	7.8547e-10	-1.79554	-0.883715	3.00502e-07	-1.71358	-0.887457	3.22548e-05	-1.73482	-0.84068
43989348	chr17:43989348:TG:T	9.93318e-10	-1.99558	-0.448898	3.48049e-07	-1.99152	-0.462625	3.82336e-05	-1.98574	-0.41972
43989584	chr17:43989584:A:G	3.16333e-09	-2.81986e-10	-1.28615	1.11597e-06	-2.81986e-10	-1.28901	0.000117526	-2.81986e-10	-1.28251
43989668	chr17:43989668:T:C	7.16349e-10	-1.82971	-0.941659	2.71957e-07	-1.75534	-0.945505	2.91611e-05	-1.77487	-0.901466
43989997	chr17:43989997:T:C	1.73597e-09	-1.6081	-0.278116	8.86276e-07	-1.21487	-0.304586	9.1682e-05	-1.25467	-0.276172
43990158	chr17:43990158:C:T	5.91443e-10	-1.744	-1.21897	2.95902e-07	-1.38987	-1.22659	3.03125e-05	-1.41503	-1.22258
43990458	chr17:43990458:A:G	6.53959e-09	-2.81986e-10	-0.559903	2.37066e-06	-2.81986e-10	-0.535565	0.000252914	-2.81986e-10	-0.516118
43990797	chr17:43990797:T:G	3.21714e-09	-2.81986e-10	-1.26928	1.13368e-06	-2.81986e-10	-1.27326	0.000119573	-2.81986e-10	-1.26524
43991684	chr17:43991684:C:T	3.29472e-09	-2.81986e-10	-1.24546	1.17508e-06	-2.81986e-10	-1.2374	0.000123353	-2.81986e-10	-1.23412
43991872	chr17:43991872:A:G	1.15012e-09	-1.67449	-0.623422	5.73607e-07	-1.30737	-0.647173	5.91396e-05	-1.34561	-0.623663
43992146	chr17:43992146:T:A	1.09826e-09	-1.61214	-0.731909	5.64701e-07	-1.21793	-0.75226	5.79632e-05	-1.25856	-0.730798
43992390	chr17:43992390:G:A	6.72019e-09	-2.81986e-10	-0.532661	2.43796e-06	-2.81986e-10	-0.507573	0.000260181	-2.81986e-10	-0.487791
43992758	chr17:43992758:C:T	4.29186e-09	-2.81986e-10	-0.981058	1.52123e-06	-2.81986e-10	-0.979212	0.00016083	-2.81986e-10	-0.96882
43993294	chr17:43993294:A:T	4.68427e-09	-2.81986e-10	-0.893567	1.66466e-06	-2.81986e-10	-0.889114	0.000176175	-2.81986e-10	-0.87769
43993649	chr17:43993649:T:A	3.08107e-09	-2.81986e-10	-1.3125	1.0903e-06	-2.81986e-10	-1.31228	0.000114227	-2.81986e-10	-1.31098
43994169	chr17:43994169:A:T	8.01338e-10	-1.95069	-0.708559	2.7305e-07	-1.97392	-0.722914	2.89168e-05	-1.97611	-0.708639
43994606	chr17:43994606:G:C	7.83876e-10	-1.92011	-0.761173	2.66605e-07	-1.93992	-0.780797	2.80575e-05	-1.94799	-0.766919
43995191	chr17:43995191:A:G	5.13972e-10	-1.98123	-1.12213	1.81829e-07	-1.96884	-1.13458	1.92978e-05	-1.96235	-1.12683
43995281	chr17:43995281:C:T	4.43698e-09	-0.517724	-0.430081	2.70095e-06	0.0665965	-0.471728	0.000266207	-0.0491121	-0.415784
43995735	chr17:43995735:G:A	1.77182e-09	-1.66861	-0.197156	6.57394e-07	-1.60286	-0.215341	7.16851e-05	-1.63736	-0.139529
43995925	chr17:43995925:C:A	7.19602e-09	-1.06476	0.600506	4.61556e-06	-0.416585	0.547285	0.00049006	-0.501437	0.646794
43997096	chr17:43997096:T:A	6.07253e-10	-2.00625	-0.93034	2.09676e-07	-2.01215	-0.948773	2.2146e-05	-2.01416	-0.937357
43997370	chr17:43997370:C:T	3.09121e-09	-2.81986e-10	-1.30922	1.09326e-06	-2.81986e-10	-1.30957	0.000114222	-2.81986e-10	-1.31102
43997639	chr17:43997639:A:G	5.32853e-09	-2.81986e-10	-0.764703	1.85901e-06	-2.81986e-10	-0.77869	0.000198273	-2.81986e-10	-0.759525
43997769	chr17:43997769:C:T	3.18763e-09	-2.81986e-10	-1.2785	1.13462e-06	-2.81986e-10	-1.27244	0.00011925	-2.81986e-10	-1.26795
43997776	chr17:43997776:G:A	6.49796e-10	-1.97383	-0.89504	2.30033e-07	-2.01428	-0.853986	2.5019e-05	-2.00019	-0.829345
43997935	chr17:43997935:G:A	2.03678e-09	-1.72641	-3.22959e-10	1.12398e-06	-1.28186	-3.22959e-10	0.000110425	-1.34483	-3.22959e-10
43998039	chr17:43998039:A:G	6.92152e-09	-2.81986e-10	-0.503142	2.40968e-06	-2.81986e-10	-0.519239	0.000253578	-2.81986e-10	-0.513499
43998230	chr17:43998230:T:C	3.53952e-09	-1.17379	-3.22959e-10	3.34083e-06	-0.192515	-3.22959e-10	0.000190286	-0.800639	-3.22959e-10
43998270	chr17:43998270:C:G	7.70395e-10	-2.01698	-0.681645	3.0179e-07	-1.8972	-0.699554	3.15158e-05	-1.93436	-0.66432
43998612	chr17:43998612:T:C	7.42998e-10	-1.70591	-1.02893	3.039e-07	-1.56166	-1.02813	3.21324e-05	-1.58919	-0.990111
43999425	chr17:43999425:G:C	7.892e-09	-0.371929	-3.22959e-10	2.87399e-06	-0.343034	-3.22959e-10	0.000223668	-0.639008	-3.22959e-10
43999471	chr17:43999471:C:T	6.01161e-09	-2.81986e-10	-0.644085	2.16602e-06	-2.81986e-10	-0.625841	0.000228421	-2.81986e-10	-0.617981
43999914	chr17:43999914:C:G	6.0941e-10	-1.85048	-1.08256	2.27155e-07	-1.8063	-1.07455	2.43149e-05	-1.81861	-1.03947
44000075	chr17:44000075:G:A	3.0723e-09	-2.81986e-10	-1.31535	1.08703e-06	-2.81986e-10	-1.31529	0.000113726	-2.81986e-10	-1.31537
44000467	chr17:44000467:C:T	4.05063e-09	-2.81986e-10	-1.0389	1.39073e-06	-2.81986e-10	-1.0689	0.000143507	-2.81986e-10	-1.08278
44000862	chr17:44000862:G:A	5.98156e-09	-2.81986e-10	-0.649096	2.05317e-06	-2.81986e-10	-0.679351	0.000220516	-2.81986e-10	-0.653201
44001033	chr17:44001033:C:T	2.00823e-08	-2.81986e-10	0.562062	6.6217e-06	-2.81986e-10	0.491619	0.000735922	-2.81986e-10	0.551955
44001322	chr17:44001322:C:A	5.90669e-09	-2.81986e-10	-0.661692	2.0281e-06	-2.81986e-10	-0.691636	0.000217768	-2.81986e-10	-0.66574
44001507	chr17:44001507:TCTC:T	6.33456e-10	-1.67865	-1.21569	3.20119e-07	-1.32033	-1.21747	3.72231e-05	-1.21605	-1.21619
44001768	chr17:44001768:A:AG	5.41175e-10	-1.86213	-1.18966	1.97173e-07	-1.8287	-1.1937	2.09611e-05	-1.83797	-1.16853
44002064	chr17:44002064:A:G	5.6524e-10	-1.73122	-1.27706	2.77793e-07	-1.39731	-1.2823	3.20203e-05	-1.30161	-1.28119
44002109	chr17:44002109:T:C	6.06056e-09	-2.81986e-10	-0.635975	2.10504e-06	-2.81986e-10	-0.654398	0.00022199	-2.81986e-10	-0.646538
44002159	chr17:44002159:T:C	3.40417e-09	-2.81986e-10	-1.21278	1.20666e-06	-2.81986e-10	-1.21088	0.00012596	-2.81986e-10	-1.21321
44002275	chr17:44002275:C:G	3.78919e-09	-2.81986e-10	-1.10563	1.35192e-06	-2.81986e-10	-1.09721	0.000142298	-2.81986e-10	-1.09125
44002703	chr17:44002703:T:G	6.8135e-10	-1.77756	-1.0439	3.25139e-07	-1.47063	-1.05161	3.73277e-05	-1.37718	-1.05225
44003089	chr17:44003089:G:A	5.88777e-10	-1.69132	-1.27617	2.95694e-07	-1.33908	-1.27809	3.43648e-05	-1.23505	-1.27709
44003516	chr17:44003516:G:A	1.52953e-09	-2.01282	-3.22959e-10	5.38312e-07	-2.01805	-3.22959e-10	5.63236e-05	-2.01806	-3.22959e-10
44003838	chr17:44003838:A:T	7.79933e-09	-2.81986e-10	-0.383741	2.68015e-06	-2.81986e-10	-0.412861	0.000294954	-2.81986e-10	-0.362349
44004845	chr17:44004845:A:G	3.0846e-09	-2.81986e-10	-1.31136	1.09087e-06	-2.81986e-10	-1.31176	0.000114205	-2.81986e-10	-1.31117
44004947	chr17:44004947:C:T	3.07424e-09	-2.81986e-10	-1.31472	1.08858e-06	-2.81986e-10	-1.31386	0.000113832	-2.81986e-10	-1.31445
44005313	chr17:44005313:T:A	4.09603e-09	-2.81986e-10	-1.02776	1.42651e-06	-2.81986e-10	-1.0435	0.000148131	-2.81986e-10	-1.05108
44006699	chr17:44006699:T:C	5.13105e-10	-1.79774	-1.30731	2.45007e-07	-1.49615	-1.30906	2.79997e-05	-1.40808	-1.3089
44007009	chr17:44007009:G:A	2.58837e-09	-1.78603	0.299283	9.67845e-07	-1.71506	0.283643	0.000111882	-1.7297	0.397974
44007087	chr17:44007087:C:T	5.62174e-09	-2.81986e-10	-0.711138	1.93325e-06	-2.81986e-10	-0.739531	0.000207335	-2.81986e-10	-0.714836
44007782	chr17:44007782:T:C	5.74551e-10	-1.86464	-1.12731	2.08922e-07	-1.83207	-1.13246	2.23434e-05	-1.84079	-1.10184
44008304	chr17:44008304:AATGAG:A	4.84752e-10	-1.8507	-1.31119	2.23693e-07	-1.58539	-1.31083	2.54474e-05	-1.5024	-1.31015
44008604	chr17:44008604:C:T	4.28249e-09	-1.30769	0.324443	2.6321e-06	-0.726539	0.295589	0.000283807	-0.787164	0.386288
44008812	chr17:44008812:C:T	2.95278e-09	-1.73544	0.38041	1.11645e-06	-1.6562	0.36762	0.000129492	-1.67245	0.486902
44009134	chr17:44009134:A:T	2.52572e-08	-2.81986e-10	0.791333	8.72897e-06	-2.81986e-10	0.767913	0.00102505	-2.81986e-10	0.883327
44009200	chr17:44009200:T:C	5.0223e-10	-1.81107	-1.3154	2.38807e-07	-1.51561	-1.31523	2.7238e-05	-1.42932	-1.31524
44009722	chr17:44009722:C:T	6.58231e-09	-2.81986e-10	-0.553393	2.27858e-06	-2.81986e-10	-0.57518	0.000247105	-2.81986e-10	-0.539358
44009862	chr17:44009862:G:A	3.4015e-09	-2.81986e-10	-1.21356	1.20172e-06	-2.81986e-10	-1.21498	0.000125622	-2.81986e-10	-1.21589
44010049	chr17:44010049:G:A	3.65623e-09	-1.39439	0.253048	2.1154e-06	-0.899226	0.249734	0.000272092	-0.802213	0.359184
44010522	chr17:44010522:C:T	8.72896e-10	-1.67565	-0.898064	4.39691e-07	-1.31372	-0.906693	5.14371e-05	-1.20887	-0.899943
44010885	chr17:44010885:T:C	5.7147e-10	-1.88885	-1.10847	2.07359e-07	-1.85864	-1.1134	2.2229e-05	-1.86663	-1.08114
44011485	chr17:44011485:G:A	6.77184e-10	-1.81718	-1.01041	2.53886e-07	-1.76713	-1.00247	2.73473e-05	-1.77831	-0.962243
44013845	chr17:44013845:A:G	5.97499e-10	-1.80132	-1.15147	1.8823e-07	-1.89829	-1.17054	1.87135e-05	-1.94605	-1.17387
44014810	chr17:44014810:G:C	9.219e-09	-2.81986e-10	-0.216512	3.17628e-06	-2.81986e-10	-0.243022	0.000349243	-2.81986e-10	-0.193403
44014899	chr17:44014899:C:T	3.07862e-09	-2.81986e-10	-1.3133	1.0902e-06	-2.81986e-10	-1.31237	0.000114006	-2.81986e-10	-1.31292
44014960	chr17:44014960:A:G	1.54471e-09	-2.00294	-3.22959e-10	5.54339e-07	-1.98871	-3.22959e-10	5.81277e-05	-1.98653	-3.22959e-10
44015248	chr17:44015248:T:A	5.90716e-10	-1.65149	-1.31271	3.06304e-07	-1.27033	-1.31158	3.56331e-05	-1.16422	-1.31167
44016153	chr17:44016153:A:T	9.51439e-09	-2.81986e-10	-0.184973	3.27832e-06	-2.81986e-10	-0.211404	0.000360712	-2.81986e-10	-0.16109
44016354	chr17:44016354:G:A	4.04913e-09	-2.81986e-10	-1.03928	1.39043e-06	-2.81986e-10	-1.06912	0.000143477	-2.81986e-10	-1.08299
44017091	chr17:44017091:C:T	3.07217e-09	-2.81986e-10	-1.3154	1.08695e-06	-2.81986e-10	-1.31536	0.000113721	-2.81986e-10	-1.31542
44017270	chr17:44017270:G:A	6.44812e-10	-1.81082	-1.06576	2.12324e-07	-1.86485	-1.08353	2.10866e-05	-1.91803	-1.0825
44017316	chr17:44017316:T:C	3.07257e-09	-2.81986e-10	-1.31526	1.08698e-06	-2.81986e-10	-1.31533	0.000113746	-2.81986e-10	-1.3152
44017517	chr17:44017517:A:G	7.22126e-10	-1.91212	-0.851211	2.39903e-07	-1.95146	-0.874799	2.43266e-05	-1.98386	-0.87374
44017646	chr17:44017646:C:T	1.60908e-09	-1.96212	-3.22959e-10	5.93159e-07	-1.92103	-3.22959e-10	6.14108e-05	-1.93158	-3.22959e-10
44017840	chr17:44017840:G:A	7.62685e-09	-2.81986e-10	-0.406104	2.67057e-06	-2.81986e-10	-0.416442	0.000278594	-2.81986e-10	-0.419414
44018508	chr17:44018508:T:C	6.67321e-10	-1.70544	-1.13682	3.34579e-07	-1.35399	-1.13963	3.88536e-05	-1.25251	-1.13686
44018516	chr17:44018516:T:C	7.35651e-10	-1.86069	-0.884089	2.9831e-07	-1.7402	-0.868159	3.22344e-05	-1.75126	-0.824873
44018609	chr17:44018609:A:G	4.46903e-09	-2.81986e-10	-0.940607	1.58095e-06	-2.81986e-10	-0.940708	0.000168637	-2.81986e-10	-0.921418
44018841	chr17:44018841:T:C	1.02512e-09	-1.5848	-0.828164	2.27279e-07	-2.01793	-0.862377	2.39957e-05	-2.0135	-0.857798
44018850	chr17:44018850:T:C	3.0895e-09	-2.81986e-10	-1.30977	1.09047e-06	-2.81986e-10	-1.31212	0.00011398	-2.81986e-10	-1.31315
44019093	chr17:44019093:G:T	3.90961e-09	-2.81986e-10	-1.07434	1.35658e-06	-2.81986e-10	-1.09376	0.00014379	-2.81986e-10	-1.08082
44019371	chr17:44019371:G:A	3.31147e-09	-2.81986e-10	-1.24039	1.17069e-06	-2.81986e-10	-1.24114	0.000123165	-2.81986e-10	-1.23564
44019506	chr17:44019506:T:C	6.16914e-10	-1.89176	-1.02905	2.41076e-07	-1.79226	-1.02911	2.5853e-05	-1.80128	-0.995458
44020171	chr17:44020171:T:C	4.43521e-09	-2.81986e-10	-0.948204	1.59957e-06	-2.81986e-10	-0.928997	0.000169114	-2.81986e-10	-0.918596
44020527	chr17:44020527:C:T	4.58205e-09	-2.81986e-10	-0.915632	1.61326e-06	-2.81986e-10	-0.920475	0.000171434	-2.81986e-10	-0.904973
44020538	chr17:44020538:T:C	6.44928e-10	-1.91893	-0.957466	2.50141e-07	-1.82803	-0.95643	2.69356e-05	-1.83674	-0.918976
44020634	chr17:44020634:G:A	4.93523e-10	-1.85308	-1.29088	1.95182e-07	-1.74386	-1.28869	2.03818e-05	-1.75398	-1.28054
44020701	chr17:44020701:G:A	4.05776e-09	-2.81986e-10	-1.03715	1.43916e-06	-2.81986e-10	-1.03468	0.000149769	-2.81986e-10	-1.04008
44022015	chr17:44022015:G:A	5.01576e-09	-2.81986e-10	-0.825193	1.72155e-06	-2.81986e-10	-0.855508	0.000183768	-2.81986e-10	-0.835495
44022120	chr17:44022120:C:T	5.94896e-10	-1.7866	-1.17055	2.01797e-07	-1.83387	-1.16535	2.01794e-05	-1.89346	-1.15104
44022714	chr17:44022714:GA:G	3.07339e-09	-2.81986e-10	-1.315	1.08752e-06	-2.81986e-10	-1.31484	0.000113764	-2.81986e-10	-1.31504
44022845	chr17:44022845:G:C	6.48695e-10	-1.70116	-1.16941	3.26371e-07	-1.34712	-1.17133	3.79203e-05	-1.24432	-1.16936
44023103	chr17:44023103:G:A	6.40721e-10	-1.61677	-1.26617	3.34433e-07	-1.22632	-1.26773	3.92298e-05	-1.1129	-1.26683
44023707	chr17:44023707:C:T	1.06545e-09	-1.64461	-0.729767	5.58186e-07	-1.2486	-0.733199	6.66215e-05	-1.14773	-0.702411
44023836	chr17:44023836:T:TCA	6.59882e-10	-1.92054	-0.932936	2.55987e-07	-1.82952	-0.931843	2.76048e-05	-1.83788	-0.893298
44023911	chr17:44023911:C:T	8.85727e-09	-2.81986e-10	-0.25654	3.05351e-06	-2.81986e-10	-0.282441	0.000335491	-2.81986e-10	-0.233575
44024029	chr17:44024029:C:T	3.0777e-09	-2.81986e-10	-1.31359	1.08749e-06	-2.81986e-10	-1.31486	0.000113742	-2.81986e-10	-1.31524
44024209	chr17:44024209:G:A	7.25215e-09	-2.81986e-10	-0.456481	2.50633e-06	-2.81986e-10	-0.479913	0.000260387	-2.81986e-10	-0.487
44024283	chr17:44024283:G:A	4.36483e-09	-2.81986e-10	-0.964198	1.57302e-06	-2.81986e-10	-0.94574	0.000165716	-2.81986e-10	-0.938896
44024312	chr17:44024312:A:G	3.09128e-09	-2.81986e-10	-1.30919	1.0965e-06	-2.81986e-10	-1.30661	0.0001153	-2.81986e-10	-1.30163
44024352	chr17:44024352:G:A	5.42907e-10	-1.74811	-1.30049	2.65944e-07	-1.42095	-1.30225	3.06436e-05	-1.32406	-1.30269
44024513	chr17:44024513:C:T	8.69533e-09	-2.81986e-10	-0.274992	3.00936e-06	-2.81986e-10	-0.297007	0.000313472	-2.81986e-10	-0.301458
44024604	chr17:44024604:G:A	5.42234e-10	-1.78346	-1.26638	2.59349e-07	-1.47544	-1.27288	2.97617e-05	-1.38571	-1.27024
44024923	chr17:44024923:C:T	3.08253e-09	-2.81986e-10	-1.31203	1.08855e-06	-2.81986e-10	-1.31388	0.000113818	-2.81986e-10	-1.31457
44025878	chr17:44025878:G:A	8.96904e-09	-2.81986e-10	-0.243999	3.11194e-06	-2.81986e-10	-0.263488	0.000329062	-2.81986e-10	-0.252923
44026400	chr17:44026400:G:A	3.89619e-09	-2.81986e-10	-1.07778	1.34136e-06	-2.81986e-10	-1.10505	0.000138559	-2.81986e-10	-1.11788
44027047	chr17:44027047:A:G	7.08097e-09	-2.81986e-10	-0.480367	2.44729e-06	-2.81986e-10	-0.503753	0.000264933	-2.81986e-10	-0.469693
44027409	chr17:44027409:T:C	2.13646e-09	-1.67863	-3.22959e-10	8.82439e-07	-1.5238	-3.22959e-10	9.83037e-05	-1.46111	-3.22959e-10
44027783	chr17:44027783:TTAAGAA:T	1.59341e-09	-1.9719	-3.22959e-10	6.44551e-07	-1.83793	-3.22959e-10	6.99104e-05	-1.80196	-3.22959e-10
44027825	chr17:44027825:G:A	4.31646e-09	-2.81986e-10	-0.975343	1.52535e-06	-2.81986e-10	-0.976509	0.00016254	-2.81986e-10	-0.958248
44028027	chr17:44028027:A:C	4.07615e-09	-2.81986e-10	-1.03262	1.44574e-06	-2.81986e-10	-1.03011	0.000150446	-2.81986e-10	-1.03557
44028744	chr17:44028744:G:C	7.81403e-09	-2.81986e-10	-0.381857	2.70058e-06	-2.81986e-10	-0.405267	0.00029294	-2.81986e-10	-0.369203
44028913	chr17:44028913:A:T	1.63328e-09	-1.94719	-3.22959e-10	6.04306e-07	-1.90241	-3.22959e-10	6.24815e-05	-1.9143	-3.22959e-10
44029397	chr17:44029397:G:A	4.91564e-10	-1.8379	-1.31004	2.2914e-07	-1.5616	-1.31056	2.62565e-05	-1.47016	-1.3111
44029745	chr17:44029745:C:T	1.65274e-09	-1.93535	-3.22959e-10	5.9229e-07	-1.92249	-3.22959e-10	6.17098e-05	-1.92673	-3.22959e-10
44030341	chr17:44030341:G:A	1.96245e-09	-0.876929	-0.886656	1.04125e-06	-0.486482	-0.871833	9.18962e-05	-0.68346	-0.84505
44030515	chr17:44030515:T:C	1.24079e-09	-1.18905	-1.03298	6.60044e-07	-0.81532	-0.998863	6.06762e-05	-0.988055	-0.955563
44030824	chr17:44030824:G:A	3.14001e-09	-2.81986e-10	-1.29355	1.10215e-06	-2.81986e-10	-1.30147	0.000115087	-2.81986e-10	-1.30348
44030983	chr17:44030983:T:A	1.79063e-09	-0.935244	-0.919965	9.61044e-07	-0.531325	-0.907144	8.57794e-05	-0.719714	-0.877677
44030998	chr17:44030998:A:C	3.0722e-09	-2.81986e-10	-1.31538	1.08705e-06	-2.81986e-10	-1.31527	0.000113756	-2.81986e-10	-1.31511
44031055	chr17:44031055:A:C	3.0733e-09	-2.81986e-10	-1.31502	1.08687e-06	-2.81986e-10	-1.31543	0.000113722	-2.81986e-10	-1.31541
44031349	chr17:44031349:T:G	1.6938e-09	-1.91081	-3.22959e-10	6.31172e-07	-1.85891	-3.22959e-10	6.88988e-05	-1.81653	-3.22959e-10
44031453	chr17:44031453:T:C	1.69322e-09	-1.91115	-3.22959e-10	6.31167e-07	-1.85892	-3.22959e-10	6.89083e-05	-1.81639	-3.22959e-10
44031463	chr17:44031463:C:T	3.09886e-09	-2.81986e-10	-1.30675	1.09573e-06	-2.81986e-10	-1.30732	0.000114748	-2.81986e-10	-1.30643
44031606	chr17:44031606:A:C	5.71382e-10	-1.82633	-1.17115	1.8926e-07	-1.8785	-1.18486	1.88375e-05	-1.92953	-1.18379
44031677	chr17:44031677:C:T	4.5146e-09	-2.81986e-10	-0.930461	1.57455e-06	-2.81986e-10	-0.944766	0.000170204	-2.81986e-10	-0.912174
44031717	chr17:44031717:C:T	7.49375e-09	-2.81986e-10	-0.423709	2.45101e-06	-2.81986e-10	-0.502233	0.000262153	-2.81986e-10	-0.480241
44031805	chr17:44031805:T:C	7.48174e-10	-1.91692	-0.810976	2.90667e-07	-1.82448	-0.809832	3.14948e-05	-1.83426	-0.765086
44031842	chr17:44031842:G:A	4.51259e-09	-1.26876	0.337851	2.83797e-06	-0.668017	0.312372	0.000306112	-0.734166	0.408947
44031871	chr17:44031871:G:A	5.43543e-10	-1.74841	-1.29901	2.63372e-07	-1.43274	-1.30018	3.02899e-05	-1.33718	-1.30117
44032458	chr17:44032458:T:C	2.27493e-09	-1.37427	-0.241557	1.34777e-06	-0.8296	-0.270683	0.000142138	-0.888302	-0.204066
44032477	chr17:44032477:T:G	6.8914e-09	-2.81986e-10	-0.507504	2.38518e-06	-2.81986e-10	-0.52946	0.00026148	-2.81986e-10	-0.482813
44032575	chr17:44032575:C:T	3.08526e-09	-2.81986e-10	-1.31114	1.09395e-06	-2.81986e-10	-1.30894	0.000114956	-2.81986e-10	-1.30462
44032667	chr17:44032667:T:C	5.27204e-10	-1.84323	-1.23472	2.43196e-07	-1.56776	-1.24486	2.79265e-05	-1.47998	-1.23962
44032676	chr17:44032676:T:A	3.30624e-09	-1.39089	0.148925	2.00347e-06	-0.838074	0.13422	0.000215678	-0.898346	0.222964
44033142	chr17:44033142:A:G	4.67885e-10	-1.882	-1.31531	2.12256e-07	-1.63345	-1.31525	2.41213e-05	-1.55099	-1.31509
44033494	chr17:44033494:C:T	5.93539e-10	-1.86346	-1.09597	2.68611e-07	-1.60078	-1.11244	3.0847e-05	-1.5164	-1.10373
44033504	chr17:44033504:T:TC	4.86201e-09	-0.856327	-3.22959e-10	1.93235e-06	-0.739995	-3.22959e-10	0.000162442	-0.958846	-3.22959e-10
44033724	chr17:44033724:A:G	9.8753e-10	-1.92594	-0.524383	3.35724e-07	-2.01822	-0.471984	3.6269e-05	-2.01644	-0.44177
44033764	chr17:44033764:C:T	3.82791e-09	-2.81986e-10	-1.09546	1.37898e-06	-2.81986e-10	-1.07739	0.000145854	-2.81986e-10	-1.06656
44034187	chr17:44034187:T:C	1.45694e-08	-2.81986e-10	0.241145	4.68871e-06	-2.81986e-10	0.146425	0.000513777	-2.81986e-10	0.192619
44034464	chr17:44034464:C:A	7.17328e-10	-2.00587	-0.764133	2.57418e-07	-1.97561	-0.78018	2.7255e-05	-1.99635	-0.747584
44034466	chr17:44034466:C:T	6.27714e-09	-0.600864	-3.22959e-10	4.22504e-06	0.0422955	-3.22959e-10	0.00117689	1.02146	-3.22959e-10
44036439	chr17:44036439:T:C	4.98374e-10	-1.87497	-1.25922	2.25733e-07	-1.61924	-1.26789	2.57363e-05	-1.53691	-1.26435
44037029	chr17:44037029:G:A	7.87466e-09	-2.81986e-10	-0.374129	2.73321e-06	-2.81986e-10	-0.393256	0.000288421	-2.81986e-10	-0.384748
44037304	chr17:44037304:T:C	6.19069e-09	-2.81986e-10	-0.614731	2.12002e-06	-2.81986e-10	-0.64731	0.000226774	-2.81986e-10	-0.625216
44037523	chr17:44037523:T:C	3.07716e-09	-2.81986e-10	-1.31377	1.08939e-06	-2.81986e-10	-1.31312	0.000113917	-2.81986e-10	-1.3137
44037818	chr17:44037818:C:T	5.26829e-09	-2.81986e-10	-0.776072	1.88567e-06	-2.81986e-10	-0.764453	0.000195357	-2.81986e-10	-0.774342
44037915	chr17:44037915:A:G	4.47037e-09	-2.81986e-10	-0.940307	1.61415e-06	-2.81986e-10	-0.919924	0.000170487	-2.81986e-10	-0.910509
44037977	chr17:44037977:G:T	5.2441e-09	-2.81986e-10	-0.780674	1.84356e-06	-2.81986e-10	-0.787036	0.0001924	-2.81986e-10	-0.789592
44038012	chr17:44038012:G:A	4.81796e-09	-2.81986e-10	-0.865428	1.67782e-06	-2.81986e-10	-0.881241	0.000180355	-2.81986e-10	-0.854242
44038338	chr17:44038338:A:G	4.83762e-09	-2.81986e-10	-0.861356	1.72527e-06	-2.81986e-10	-0.85335	0.000179511	-2.81986e-10	-0.858935
44038383	chr17:44038383:G:T	1.37768e-08	-2.81986e-10	0.18521	4.43356e-06	-2.81986e-10	0.0904683	0.000482883	-2.81986e-10	0.130605
44038688	chr17:44038688:C:A	7.27173e-10	-1.84547	-0.910896	2.41349e-07	-1.89189	-0.92835	2.40052e-05	-1.9403	-0.930594
44038953	chr17:44038953:T:C	7.50593e-10	-1.8783	-0.846365	3.00425e-07	-1.75042	-0.850869	3.26116e-05	-1.75989	-0.804612
44039222	chr17:44039222:T:C	4.2218e-09	-2.81986e-10	-0.997516	1.51824e-06	-2.81986e-10	-0.981183	0.000159953	-2.81986e-10	-0.974288
44039268	chr17:44039268:T:C	1.61379e-09	-1.95919	-3.22959e-10	5.96125e-07	-1.91604	-3.22959e-10	6.16805e-05	-1.9272	-3.22959e-10
44040118	chr17:44040118:G:A	5.2799e-09	-2.81986e-10	-0.773871	1.88987e-06	-2.81986e-10	-0.762224	0.00019579	-2.81986e-10	-0.772129
44040488	chr17:44040488:T:C	4.0861e-09	-2.81986e-10	-1.03019	1.40471e-06	-2.81986e-10	-1.05891	0.000143691	-2.81986e-10	-1.0815
44040681	chr17:44040681:A:C	1.49662e-08	-2.81986e-10	0.268019	5.16923e-06	-2.81986e-10	0.243989	0.000575603	-2.81986e-10	0.306249
44042039	chr17:44042039:T:C	4.62216e-10	-1.94146	-1.26804	1.77464e-07	-1.85703	-1.27069	1.86659e-05	-1.86577	-1.2567
44042057	chr17:44042057:C:T	5.50097e-10	-1.92118	-1.11426	2.16365e-07	-1.81948	-1.11004	2.31079e-05	-1.82962	-1.07937
44042058	chr17:44042058:A:G	3.55896e-09	-2.81986e-10	-1.16831	1.25516e-06	-2.81986e-10	-1.17147	0.000134892	-2.81986e-10	-1.14469
44042211	chr17:44042211:C:T	4.2091e-08	-2.81986e-10	1.30205	1.54305e-05	-2.81986e-10	1.33761	0.00180393	-2.81986e-10	1.44855
44042710	chr17:44042710:G:A	1.18245e-09	-1.26207	-1.00811	6.02285e-07	-0.915483	-0.990276	5.51341e-05	-1.07346	-0.965946
44042782	chr17:44042782:T:C	5.9864e-10	-1.74788	-1.203	2.93762e-07	-1.42003	-1.20369	3.39562e-05	-1.31775	-1.20635
44043089	chr17:44043089:G:C	3.07334e-09	-2.81986e-10	-1.31501	1.08936e-06	-2.81986e-10	-1.31315	0.00011409	-2.81986e-10	-1.31218
44043847	chr17:44043847:G:A	4.24633e-09	-2.81986e-10	-0.991724	1.52701e-06	-2.81986e-10	-0.975421	0.000160837	-2.81986e-10	-0.968777
44044712	chr17:44044712:T:C	4.46717e-10	-1.95131	-1.2923	1.71096e-07	-1.87071	-1.29355	1.79269e-05	-1.87937	-1.2835
44045300	chr17:44045300:A:G	4.9212e-10	-1.90889	-1.23792	2.18341e-07	-1.67255	-1.24789	2.48303e-05	-1.59426	-1.24284
44045749	chr17:44045749:T:C	8.55211e-09	-2.81986e-10	-0.291601	2.78249e-06	-2.81986e-10	-0.375387	0.000298201	-2.81986e-10	-0.351401
44047061	chr17:44047061:A:T	4.36516e-10	-1.98828	-1.27843	1.63431e-07	-1.92875	-1.28135	1.72045e-05	-1.93515	-1.26885
44047860	chr17:44047860:A:G	8.59983e-10	-1.37709	-1.21153	4.17181e-07	-1.06432	-1.20865	3.80758e-05	-1.21037	-1.19922
44048280	chr17:44048280:G:A	3.49155e-09	-2.81986e-10	-1.18743	1.2299e-06	-2.81986e-10	-1.1918	0.00012821	-2.81986e-10	-1.1955
44048341	chr17:44048341:G:A	6.3548e-09	-2.81986e-10	-0.588568	2.28435e-06	-2.81986e-10	-0.57265	0.000236273	-2.81986e-10	-0.584181
44049010	chr17:44049010:G:A	1.52072e-09	-2.01859	-3.22959e-10	5.53009e-07	-1.99112	-3.22959e-10	5.78041e-05	-1.99211	-3.22959e-10
44049648	chr17:44049648:G:A	3.08858e-09	-2.81986e-10	-1.31007	1.09392e-06	-2.81986e-10	-1.30896	0.000114355	-2.81986e-10	-1.30986
44049758	chr17:44049758:G:A	1.63681e-09	-1.94503	-3.22959e-10	5.86171e-07	-1.93288	-3.22959e-10	6.10884e-05	-1.93685	-3.22959e-10
44049976	chr17:44049976:C:G	2.21201e-09	-1.64388	-3.22959e-10	6.45928e-07	-1.8358	-3.22959e-10	6.62903e-05	-1.85513	-3.22959e-10
44050202	chr17:44050202:C:T	1.08065e-09	-1.41367	-0.946548	5.46748e-07	-1.09665	-0.905845	5.20038e-05	-1.24189	-0.855965
44051527	chr17:44051527:T:C	4.94803e-10	-1.83913	-1.30224	2.29701e-07	-1.56696	-1.30275	2.62533e-05	-1.47753	-1.30385
44051791	chr17:44051791:T:C	4.27781e-09	-2.81986e-10	-0.984336	1.53925e-06	-2.81986e-10	-0.967438	0.000162171	-2.81986e-10	-0.960519
44051818	chr17:44051818:A:T	4.79052e-09	-2.81986e-10	-0.871138	1.7339e-06	-2.81986e-10	-0.848361	0.000183276	-2.81986e-10	-0.838177
44051826	chr17:44051826:G:A	4.94198e-10	-1.84455	-1.29805	2.2883e-07	-1.57482	-1.29869	2.6123e-05	-1.48639	-1.29996
44051840	chr17:44051840:G:A	3.13359e-09	-2.81986e-10	-1.2956	1.10769e-06	-2.81986e-10	-1.29646	0.000116061	-2.81986e-10	-1.29506
44051999	chr17:44051999:C:T	6.67287e-10	-1.89436	-0.947955	2.15274e-07	-1.96289	-0.971682	2.16578e-05	-1.99366	-0.98014
44052304	chr17:44052304:C:T	3.69136e-09	-2.81986e-10	-1.13178	1.34731e-06	-2.81986e-10	-1.10062	0.000142031	-2.81986e-10	-1.09313
44052557	chr17:44052557:G:A	5.99292e-09	-2.81986e-10	-0.647199	2.04428e-06	-2.81986e-10	-0.683688	0.000214442	-2.81986e-10	-0.681128
44052850	chr17:44052850:A:G	2.29113e-08	-2.81986e-10	0.69385	7.90448e-06	-2.81986e-10	0.668695	0.000834093	-2.81986e-10	0.677175
44053183	chr17:44053183:G:A	3.25755e-09	-1.2568	-3.22959e-10	8.50012e-07	-1.56124	-3.22959e-10	8.48105e-05	-1.60875	-3.22959e-10
44053215	chr17:44053215:A:G	1.82191e-08	-2.81986e-10	0.464693	6.26261e-06	-2.81986e-10	0.435863	0.000659598	-2.81986e-10	0.442461
44053293	chr17:44053293:G:A	1.52711e-09	-2.0144	-3.22959e-10	5.67868e-07	-1.9646	-3.22959e-10	5.93194e-05	-1.96623	-3.22959e-10
44053724	chr17:44053724:G:A	1.65432e-09	-1.93439	-3.22959e-10	5.42579e-07	-2.01015	-3.22959e-10	5.67593e-05	-2.01035	-3.22959e-10
44055252	chr17:44055252:T:C	8.14937e-09	-2.81986e-10	-0.339838	2.65946e-06	-2.81986e-10	-0.420611	0.000284788	-2.81986e-10	-0.397425
44055672	chr17:44055672:C:T	5.86645e-10	-1.79289	-1.17822	2.8136e-07	-1.48721	-1.17964	3.23612e-05	-1.38916	-1.18305
44055992	chr17:44055992:G:A	4.21511e-09	-2.81986e-10	-0.999102	1.5162e-06	-2.81986e-10	-0.982529	0.00015967	-2.81986e-10	-0.976062
44056030	chr17:44056030:A:G	4.43338e-10	-1.93592	-1.31528	1.6114e-07	-1.90879	-1.31543	1.67674e-05	-1.91561	-1.31412
44056100	chr17:44056100:T:G	4.22553e-09	-2.81986e-10	-0.996633	1.48374e-06	-2.81986e-10	-1.00417	0.000158685	-2.81986e-10	-0.982247
44056219	chr17:44056219:C:T	3.4444e-09	-2.81986e-10	-1.20103	1.20293e-06	-2.81986e-10	-1.21397	0.000126145	-2.81986e-10	-1.21173
44056449	chr17:44056449:T:C	4.51304e-10	-1.91966	-1.31373	1.64315e-07	-1.89039	-1.31431	1.71165e-05	-1.89824	-1.31089
44056573	chr17:44056573:G:A	4.2945e-09	-2.81986e-10	-0.980444	1.54542e-06	-2.81986e-10	-0.96344	0.000162769	-2.81986e-10	-0.956836
44056703	chr17:44056703:A:G	3.14389e-09	-2.81986e-10	-1.29232	1.11132e-06	-2.81986e-10	-1.29319	0.000116457	-2.81986e-10	-1.29164
44057727	chr17:44057727:A:C	4.4071e-10	-1.94306	-1.31408	1.59952e-07	-1.91692	-1.3147	1.66677e-05	-1.92408	-1.31162
44057943	chr17:44057943:T:TA	4.96602e-09	-1.40761	0.572454	2.99491e-06	-0.852765	0.550946	0.000325761	-0.910887	0.647882
44058781	chr17:44058781:G:A	3.32034e-08	1.06487	-3.22959e-10	4.7254e-06	0.154217	-3.22959e-10	0.000501825	0.169082	-3.22959e-10
44058823	chr17:44058823:A:G	2.33879e-08	-2.81986e-10	0.714441	8.06711e-06	-2.81986e-10	0.689062	0.00085124	-2.81986e-10	0.697524
44058838	chr17:44058838:A:G	2.40313e-08	-2.81986e-10	0.741581	8.28874e-06	-2.81986e-10	0.716164	0.000874752	-2.81986e-10	0.724771
44059378	chr17:44059378:C:A	8.65897e-09	-2.81986e-10	-0.279183	3.00137e-06	-2.81986e-10	-0.299664	0.000316889	-2.81986e-10	-0.290618
44059744	chr17:44059744:AAGCCCTTCTCTTCCAT:A	3.07548e-09	-2.81986e-10	-1.31432	1.08874e-06	-2.81986e-10	-1.31371	0.000113865	-2.81986e-10	-1.31415
44059837	chr17:44059837:C:G	2.29178e-08	-2.81986e-10	0.694136	7.907e-06	-2.81986e-10	0.669014	0.000834359	-2.81986e-10	0.677495
44060744	chr17:44060744:C:G	3.09287e-09	-2.81986e-10	-1.30868	1.09385e-06	-2.81986e-10	-1.30903	0.000114469	-2.81986e-10	-1.30887
44061024	chr17:44061024:C:T	7.14301e-10	-1.90984	-0.864393	2.33086e-07	-1.97605	-0.879032	2.36361e-05	-2.0021	-0.884295
44061070	chr17:44061070:C:G	1.21209e-09	-0.978039	-1.2674	6.29305e-07	-0.597035	-1.26484	5.54126e-05	-0.77463	-1.25973
44061542	chr17:44061542:A:C	3.23776e-09	-2.81986e-10	-1.2629	1.14103e-06	-2.81986e-10	-1.2668	0.000119767	-2.81986e-10	-1.26362
44061990	chr17:44061990:G:A	1.39754e-09	-0.945055	-1.15801	7.45128e-07	-0.547816	-1.14512	6.58854e-05	-0.730037	-1.13122
44062095	chr17:44062095:G:A	4.98287e-10	-1.84727	-1.28709	2.36039e-07	-1.55563	-1.28686	2.70556e-05	-1.46278	-1.28849
44062286	chr17:44062286:TA:T	5.56756e-09	-2.81986e-10	-0.720821	1.90736e-06	-2.81986e-10	-0.753013	0.000200519	-2.81986e-10	-0.748261
44062898	chr17:44062898:C:T	1.78879e-09	-0.697497	-1.15874	9.82462e-07	-0.270294	-1.14613	8.50308e-05	-0.473829	-1.13233
44062971	chr17:44062971:G:A	3.42925e-09	-2.81986e-10	-1.20544	1.22967e-06	-2.81986e-10	-1.19199	0.000129447	-2.81986e-10	-1.1859
44063254	chr17:44063254:G:C	3.99272e-09	-1.05331	-3.22959e-10	1.20049e-06	-1.216	-3.22959e-10	0.000116554	-1.29081	-3.22959e-10
44063448	chr17:44063448:G:A	3.17668e-09	-2.81986e-10	-1.28194	1.11942e-06	-2.81986e-10	-1.28592	0.000116261	-2.81986e-10	-1.29333
44064270	chr17:44064270:C:G	3.97697e-09	-2.81986e-10	-1.05726	1.36695e-06	-2.81986e-10	-1.08615	0.000141095	-2.81986e-10	-1.09974
44064815	chr17:44064815:G:T	5.26563e-09	-2.81986e-10	-0.776577	1.88456e-06	-2.81986e-10	-0.765039	0.000195244	-2.81986e-10	-0.774918
44065567	chr17:44065567:T:C	5.29433e-09	-2.81986e-10	-0.771141	1.89469e-06	-2.81986e-10	-0.759681	0.000196278	-2.81986e-10	-0.769637
44065888	chr17:44065888:T:C	4.80324e-10	-1.87489	-1.29618	2.21831e-07	-1.60806	-1.29652	2.53427e-05	-1.51904	-1.29764
44066773	chr17:44066773:TGAAAA:T	4.48748e-09	-2.81986e-10	-0.936487	1.56147e-06	-2.81986e-10	-0.953108	0.000166011	-2.81986e-10	-0.937116
44067232	chr17:44067232:G:A	6.0887e-09	-2.81986e-10	-0.631343	2.16e-06	-2.81986e-10	-0.628626	0.000232393	-2.81986e-10	-0.600739
44067338	chr17:44067338:C:T	1.08731e-08	-2.81986e-10	-0.0514841	3.69993e-06	-2.81986e-10	-0.090421	0.000393443	-2.81986e-10	-0.0742328
44068083	chr17:44068083:T:C	1.60757e-09	-1.96305	-3.22959e-10	5.38992e-07	-2.01679	-3.22959e-10	5.63818e-05	-2.01702	-3.22959e-10
44068974	chr17:44068974:C:T	6.10355e-09	-2.81986e-10	-0.628907	2.14788e-06	-2.81986e-10	-0.634252	0.000224086	-2.81986e-10	-0.637139
44069027	chr17:44069027:G:A	1.43469e-09	-0.91026	-1.16657	7.69481e-07	-0.506256	-1.15452	6.77644e-05	-0.692211	-1.14092
44069286	chr17:44069286:C:T	5.41685e-10	-1.87944	-1.17141	2.50137e-07	-1.61348	-1.17101	2.84942e-05	-1.52558	-1.17389
44069295	chr17:44069295:A:C	3.19348e-09	-2.81986e-10	-1.27667	1.12838e-06	-2.81986e-10	-1.27795	0.000118303	-2.81986e-10	-1.27592
44069643	chr17:44069643:T:A	6.94575e-09	-2.81986e-10	-0.499649	2.50019e-06	-2.81986e-10	-0.482367	0.000258398	-2.81986e-10	-0.494667
44069645	chr17:44069645:TA:T	5.90973e-09	-2.81986e-10	-0.661177	2.13789e-06	-2.81986e-10	-0.638912	0.000220525	-2.81986e-10	-0.65316
44070217	chr17:44070217:G:A	3.18614e-09	-2.81986e-10	-1.27897	1.13002e-06	-2.81986e-10	-1.2765	0.000118938	-2.81986e-10	-1.27057
44071413	chr17:44071413:C:T	1.6124e-09	-1.96005	-3.22959e-10	6.1281e-07	-1.88844	-3.22959e-10	6.32425e-05	-1.90219	-3.22959e-10
44071551	chr17:44071551:G:A	4.06534e-09	-2.81986e-10	-1.03528	1.46714e-06	-2.81986e-10	-1.01542	0.000155372	-2.81986e-10	-1.00335
44071766	chr17:44071766:G:A	7.64487e-10	-1.73668	-0.969647	2.25717e-07	-1.92271	-0.9645	2.3196e-05	-1.97287	-0.932313
44072390	chr17:44072390:T:C	5.73136e-10	-1.87807	-1.11634	1.83503e-07	-1.95996	-1.1343	1.85172e-05	-1.99071	-1.13976
44072491	chr17:44072491:G:A	5.29881e-09	-2.81986e-10	-0.770296	1.80931e-06	-2.81986e-10	-0.805789	0.00019367	-2.81986e-10	-0.783012
44072576	chr17:44072576:C:T	3.1156e-09	-2.81986e-10	-1.30136	1.0986e-06	-2.81986e-10	-1.30469	0.000114681	-2.81986e-10	-1.30702
44072720	chr17:44072720:CTT:C	6.81188e-10	-1.50627	-1.31542	2.87172e-07	-1.33185	-1.31456	2.96724e-05	-1.34512	-1.31383
44072916	chr17:44072916:C:T	4.8636e-10	-1.93433	-1.22425	2.14849e-07	-1.71232	-1.22423	2.43471e-05	-1.63006	-1.22669
44072929	chr17:44072929:G:A	5.06015e-09	-2.81986e-10	-0.816382	1.81099e-06	-2.81986e-10	-0.804861	0.000187651	-2.81986e-10	-0.814585
44072941	chr17:44072941:C:T	3.0747e-09	-2.81986e-10	-1.31457	1.0878e-06	-2.81986e-10	-1.31457	0.000113836	-2.81986e-10	-1.31441
44073109	chr17:44073109:G:A	5.41741e-09	-2.81986e-10	-0.74816	1.84905e-06	-2.81986e-10	-0.784061	0.000198028	-2.81986e-10	-0.760762
44073387	chr17:44073387:C:T	3.073e-09	-2.81986e-10	-1.31512	1.0872e-06	-2.81986e-10	-1.31513	0.000113766	-2.81986e-10	-1.31503
44073546	chr17:44073546:A:C	2.04867e-08	-2.81986e-10	0.581998	6.71619e-06	-2.81986e-10	0.505787	0.000746069	-2.81986e-10	0.565649
44074735	chr17:44074735:G:A	3.07209e-09	-2.81986e-10	-1.31542	1.08738e-06	-2.81986e-10	-1.31496	0.000113833	-2.81986e-10	-1.31444
44074775	chr17:44074775:A:G	3.0862e-09	-2.81986e-10	-1.31084	1.09178e-06	-2.81986e-10	-1.31093	0.000114274	-2.81986e-10	-1.31057
44075143	chr17:44075143:T:A	5.11387e-09	-2.81986e-10	-0.805822	1.81054e-06	-2.81986e-10	-0.805106	0.000193355	-2.81986e-10	-0.784643
44075421	chr17:44075421:C:T	3.08906e-09	-2.81986e-10	-1.30991	1.0928e-06	-2.81986e-10	-1.30999	0.000114385	-2.81986e-10	-1.3096
44076643	chr17:44076643:C:T	1.27857e-09	-1.10841	-1.08362	6.65689e-07	-0.746411	-1.05926	5.93202e-05	-0.918853	-1.04737
44076963	chr17:44076963:C:T	5.04759e-10	-1.90288	-1.21858	2.27027e-07	-1.66247	-1.21895	2.57184e-05	-1.5805	-1.22146
44077102	chr17:44077102:A:G	1.09137e-09	-1.21258	-1.13776	5.63192e-07	-0.857844	-1.11502	5.05515e-05	-1.01944	-1.10674
44077730	chr17:44077730:A:C	3.33499e-09	-2.81986e-10	-1.23331	1.17002e-06	-2.81986e-10	-1.24172	0.000121008	-2.81986e-10	-1.25331
44078042	chr17:44078042:C:T	3.1213e-09	-2.81986e-10	-1.29953	1.10205e-06	-2.81986e-10	-1.30156	0.000115297	-2.81986e-10	-1.30165
44078074	chr17:44078074:G:A	1.97979e-09	-1.75479	-3.22959e-10	7.68374e-07	-1.66221	-3.22959e-10	7.94137e-05	-1.6745	-3.22959e-10
44078139	chr17:44078139:G:T	5.12093e-09	-2.81986e-10	-0.804442	1.8767e-06	-2.81986e-10	-0.769218	0.000196595	-2.81986e-10	-0.768022
44078374	chr17:44078374:C:T	1.62496e-09	-1.95229	-3.22959e-10	8.21963e-07	-1.59479	-3.22959e-10	8.15735e-05	-1.64766	-3.22959e-10
44078470	chr17:44078470:G:A	1.83422e-08	-2.01856	2.48998	6.37452e-06	-1.87774	2.33132	0.000727254	-1.82598	2.36609
44078693	chr17:44078693:A:G	3.64436e-09	-2.81986e-10	-1.1446	1.29884e-06	-2.81986e-10	-1.13726	0.000136033	-2.81986e-10	-1.13627
44079060	chr17:44079060:T:C	1.52447e-09	-2.01613	-3.22959e-10	5.3815e-07	-2.01835	-3.22959e-10	5.65502e-05	-2.01404	-3.22959e-10
44079103	chr17:44079103:A:C	7.81414e-10	-1.69397	-0.99046	2.3851e-07	-1.81141	-1.02067	2.32166e-05	-1.87481	-1.02949
44079368	chr17:44079368:G:A	9.66482e-09	-2.81986e-10	-0.169286	3.4454e-06	-2.81986e-10	-0.161692	0.000374253	-2.81986e-10	-0.124239
44080253	chr17:44080253:C:T	5.20911e-09	-2.81986e-10	-0.787368	1.89362e-06	-2.81986e-10	-0.760245	0.000201702	-2.81986e-10	-0.742379
44080336	chr17:44080336:T:C	3.38462e-09	-2.81986e-10	-1.21854	1.20184e-06	-2.81986e-10	-1.21488	0.00012624	-2.81986e-10	-1.21098
44080537	chr17:44080537:TG:T	3.16654e-09	-2.81986e-10	-1.28514	1.11522e-06	-2.81986e-10	-1.28968	0.000116362	-2.81986e-10	-1.29246
44080715	chr17:44080715:C:T	4.34697e-09	-2.81986e-10	-0.968298	1.53371e-06	-2.81986e-10	-0.971046	0.000163838	-2.81986e-10	-0.950293
44080885	chr17:44080885:A:G	3.51715e-09	-2.81986e-10	-1.18013	1.24963e-06	-2.81986e-10	-1.17589	0.000131365	-2.81986e-10	-1.17119
44080942	chr17:44080942:T:G	5.92686e-10	-1.73277	-1.2281	1.92337e-07	-1.81973	-1.22751	1.92398e-05	-1.8813	-1.21089
44081191	chr17:44081191:TCA:T	5.3759e-09	-2.81986e-10	-0.755853	1.91969e-06	-2.81986e-10	-0.746569	0.000205193	-2.81986e-10	-0.725217
44081223	chr17:44081223:G:A	3.74859e-09	-2.81986e-10	-1.1164	1.32218e-06	-2.81986e-10	-1.11945	0.000139749	-2.81986e-10	-1.10932
44081245	chr17:44081245:A:G	5.30745e-10	-1.82699	-1.24426	1.76142e-07	-1.89186	-1.24334	1.77967e-05	-1.9416	-1.22855
44081677	chr17:44081677:C:T	3.3801e-09	-2.81986e-10	-1.21987	1.20552e-06	-2.81986e-10	-1.21182	0.000127035	-2.81986e-10	-1.20471
44081741	chr17:44081741:A:G	4.94243e-10	-1.8676	-1.27491	1.61133e-07	-1.94775	-1.27651	1.63304e-05	-1.97779	-1.27836
44081875	chr17:44081875:C:T	5.25087e-09	-0.779384	-3.22959e-10	3.997e-06	-0.0131905	-3.22959e-10	0.000359784	-0.163666	-3.22959e-10
44081890	chr17:44081890:G:A	3.18272e-09	-2.81986e-10	-1.28004	1.1337e-06	-2.81986e-10	-1.27325	0.000118197	-2.81986e-10	-1.27682
44082075	chr17:44082075:T:G	3.93075e-08	-2.81986e-10	1.23364	1.53976e-05	-2.81986e-10	1.33548	0.00171143	-2.81986e-10	1.39591
44082269	chr17:44082269:C:T	3.49568e-09	-2.81986e-10	-1.18625	1.24551e-06	-2.81986e-10	-1.17918	0.000129676	-2.81986e-10	-1.18413
44083001	chr17:44083001:C:CA	2.02004e-08	-2.81986e-10	0.567926	7.8012e-06	-2.81986e-10	0.655543	0.000858808	-2.81986e-10	0.706376
44083042	chr17:44083042:G:A	4.54391e-09	-0.92399	-3.22959e-10	1.02193e-06	-1.37704	-3.22959e-10	0.00010078	-1.43623	-3.22959e-10
44083219	chr17:44083219:C:T	3.46406e-09	-2.81986e-10	-1.19534	1.23957e-06	-2.81986e-10	-1.18397	0.000129031	-2.81986e-10	-1.18912
44083304	chr17:44083304:T:C	1.52371e-09	-2.01663	-3.22959e-10	5.3804e-07	-2.01856	-3.22959e-10	5.64426e-05	-2.01595	-3.22959e-10
44083420	chr17:44083420:G:A	3.2341e-09	-2.81986e-10	-1.26403	1.15514e-06	-2.81986e-10	-1.25451	0.000120182	-2.81986e-10	-1.26016
44084307	chr17:44084307:T:C	3.91261e-09	-2.81986e-10	-1.07357	1.36501e-06	-2.81986e-10	-1.08757	0.000143973	-2.81986e-10	-1.07954
44084404	chr17:44084404:T:A	1.26016e-08	-2.81986e-10	0.0960435	4.35019e-06	-2.81986e-10	0.0714854	0.000455439	-2.81986e-10	0.0720917
44084971	chr17:44084971:A:G	3.51989e-09	-2.81986e-10	-1.17935	1.21979e-06	-2.81986e-10	-1.20005	0.000125937	-2.81986e-10	-1.21339
44085669	chr17:44085669:T:G	3.4532e-09	-2.81986e-10	-1.19848	1.20272e-06	-2.81986e-10	-1.21414	0.000126747	-2.81986e-10	-1.20698
44085831	chr17:44085831:G:A	3.07389e-09	-2.81986e-10	-1.31483	1.08688e-06	-2.81986e-10	-1.31542	0.000113726	-2.81986e-10	-1.31538
44085964	chr17:44085964:C:G	3.98446e-09	-2.81986e-10	-1.05538	1.40813e-06	-2.81986e-10	-1.05647	0.00014764	-2.81986e-10	-1.05439
44086062	chr17:44086062:G:A	3.54311e-09	-2.81986e-10	-1.17277	1.23195e-06	-2.81986e-10	-1.19014	0.000129919	-2.81986e-10	-1.18226
44087216	chr17:44087216:A:G	1.08601e-09	-1.32098	-1.03429	2.80871e-07	-1.62104	-1.04755	2.60659e-05	-1.73306	-1.05548
44087242	chr17:44087242:C:T	1.03422e-08	-2.81986e-10	-0.101544	3.70565e-06	-2.81986e-10	-0.0888764	0.000403667	-2.81986e-10	-0.04858
44087602	chr17:44087602:C:G	1.02368e-08	-2.81986e-10	-0.111789	3.66459e-06	-2.81986e-10	-0.100018	0.000399156	-2.81986e-10	-0.0598176
44087755	chr17:44087755:A:T	3.07959e-09	-2.81986e-10	-1.31298	1.08774e-06	-2.81986e-10	-1.31463	0.000113835	-2.81986e-10	-1.31442
44087978	chr17:44087978:G:A	2.31629e-09	-1.59781	-3.22959e-10	7.06274e-07	-1.74649	-3.22959e-10	7.74246e-05	-1.69986	-3.22959e-10
44088091	chr17:44088091:C:T	3.07343e-09	-2.81986e-10	-1.31498	1.08687e-06	-2.81986e-10	-1.31543	0.000113722	-2.81986e-10	-1.31542
44088603	chr17:44088603:G:A	3.07219e-09	-2.81986e-10	-1.31539	1.08712e-06	-2.81986e-10	-1.3152	0.000113734	-2.81986e-10	-1.3153
44088659	chr17:44088659:G:A	3.0907e-09	-2.81986e-10	-1.30938	1.09265e-06	-2.81986e-10	-1.31013	0.000114247	-2.81986e-10	-1.31081
44088660	chr17:44088660:A:C	3.17418e-09	-2.81986e-10	-1.28273	1.12386e-06	-2.81986e-10	-1.28196	0.000117378	-2.81986e-10	-1.28377
44088971	chr17:44088971:G:A	3.12879e-09	-2.81986e-10	-1.29713	1.1024e-06	-2.81986e-10	-1.30125	0.00011484	-2.81986e-10	-1.30563
44090031	chr17:44090031:A:G	1.06561e-09	-1.06167	-1.31256	2.70044e-07	-1.39584	-1.31207	2.38853e-05	-1.56233	-1.31358
44090233	chr17:44090233:G:A	1.2277e-08	-2.81986e-10	0.0699514	4.18984e-06	-2.81986e-10	0.0339291	0.000460862	-2.81986e-10	0.0839293
44090825	chr17:44090825:G:A	1.62369e-09	-1.95308	-3.22959e-10	6.42487e-07	-1.84114	-3.22959e-10	6.54119e-05	-1.86847	-3.22959e-10
44090846	chr17:44090846:C:T	1.73709e-09	-1.88557	-3.22959e-10	5.51387e-07	-1.99405	-3.22959e-10	5.82651e-05	-1.98417	-3.22959e-10
44092623	chr17:44092623:C:T	3.24863e-09	-2.81986e-10	-1.25955	1.14179e-06	-2.81986e-10	-1.26614	0.000118494	-2.81986e-10	-1.27431
44092662	chr17:44092662:G:T	6.27739e-09	-2.81986e-10	-0.600824	2.22789e-06	-2.81986e-10	-0.597678	0.000239419	-2.81986e-10	-0.570953
44092921	chr17:44092921:G:A	1.48055e-09	-0.84377	-1.2016	3.61299e-07	-1.20707	-1.20971	3.14394e-05	-1.38592	-1.21519
44092941	chr17:44092941:G:A	1.22513e-08	-2.81986e-10	0.0678567	4.18193e-06	-2.81986e-10	0.0320386	0.000460223	-2.81986e-10	0.0825413
44093212	chr17:44093212:G:A	3.51388e-09	-2.81986e-10	-1.18106	1.24652e-06	-2.81986e-10	-1.17838	0.000130553	-2.81986e-10	-1.17739
44094192	chr17:44094192:G:A	1.08653e-08	-2.81986e-10	-0.0522034	3.89354e-06	-2.81986e-10	-0.0394145	0.000424454	-2.81986e-10	0.0016334
44094398	chr17:44094398:G:C	9.30381e-10	-1.20335	-1.30659	2.51819e-07	-1.4701	-1.30768	2.26695e-05	-1.61665	-1.3115
44094509	chr17:44094509:C:T	1.3276e-09	-0.986149	-1.16826	3.32069e-07	-1.32367	-1.17748	2.93127e-05	-1.48775	-1.1834
44094728	chr17:44094728:A:G	8.82976e-09	-0.25301	-0.00663989	4.54335e-06	0.0630407	0.0518909	0.000377073	-0.250487	0.133757
44095158	chr17:44095158:A:G	3.1249e-09	-2.81986e-10	-1.29838	1.10019e-06	-2.81986e-10	-1.30325	0.000115224	-2.81986e-10	-1.30229
44095985	chr17:44095985:A:G	1.55338e-09	-1.99734	-3.22959e-10	5.55063e-07	-1.98741	-3.22959e-10	5.79542e-05	-1.98952	-3.22959e-10
44096384	chr17:44096384:T:C	9.41911e-10	-1.37288	-1.12474	2.56546e-07	-1.64477	-1.11441	2.44267e-05	-1.75341	-1.10009
44096466	chr17:44096466:T:G	3.07796e-09	-2.81986e-10	-1.31351	1.087e-06	-2.81986e-10	-1.31531	0.000113747	-2.81986e-10	-1.31519
44096583	chr17:44096583:CCTGCCTCAGCCCCGCAAGTAG:C	2.57368e-08	-2.81986e-10	0.810144	9.06226e-06	-2.81986e-10	0.805384	0.000996066	-2.81986e-10	0.854644
44096675	chr17:44096675:C:G	3.08923e-09	-2.81986e-10	-1.30986	1.09132e-06	-2.81986e-10	-1.31135	0.000113989	-2.81986e-10	-1.31306
44097022	chr17:44097022:G:A	8.25946e-10	-1.35069	-1.27832	2.26992e-07	-1.60335	-1.27823	2.12592e-05	-1.71918	-1.2732
44097054	chr17:44097054:G:A	1.6118e-08	-2.81986e-10	0.342157	6.17182e-06	-2.81986e-10	0.42126	0.00068025	-2.81986e-10	0.473291
44097081	chr17:44097081:A:G	1.53456e-09	-2.00953	-3.22959e-10	5.3851e-07	-2.01768	-3.22959e-10	5.64175e-05	-2.01639	-3.22959e-10
44097202	chr17:44097202:A:G	9.37098e-10	-1.34062	-1.16213	2.46051e-07	-1.62916	-1.17179	2.29632e-05	-1.73883	-1.17645
44097662	chr17:44097662:C:T	1.53332e-09	-2.01035	-3.22959e-10	5.38422e-07	-2.01785	-3.22959e-10	5.64052e-05	-2.01661	-3.22959e-10
44097673	chr17:44097673:A:G	3.71992e-09	-2.81986e-10	-1.12408	1.29953e-06	-2.81986e-10	-1.13673	0.000136949	-2.81986e-10	-1.12956
44098197	chr17:44098197:C:T	3.17945e-09	-2.81986e-10	-1.28107	1.12114e-06	-2.81986e-10	-1.28439	0.000117589	-2.81986e-10	-1.28197
44098230	chr17:44098230:G:A	3.13051e-09	-2.81986e-10	-1.29658	1.10719e-06	-2.81986e-10	-1.29691	0.000116093	-2.81986e-10	-1.29478
44098453	chr17:44098453:C:A	6.26242e-10	-1.59623	-1.30956	1.82097e-07	-1.79149	-1.31047	1.74861e-05	-1.87452	-1.31325
44098509	chr17:44098509:C:T	1.19194e-08	-2.81986e-10	0.0403918	4.2713e-06	-2.81986e-10	0.0531838	0.000466256	-2.81986e-10	0.0955657
44098890	chr17:44098890:G:A	1.53591e-09	-2.00866	-3.22959e-10	5.39137e-07	-2.01652	-3.22959e-10	5.64247e-05	-2.01626	-3.22959e-10
44099223	chr17:44099223:G:A	2.01884e-09	-1.23588	-0.49938	5.26055e-07	-1.52137	-0.519711	4.81744e-05	-1.65724	-0.517102
44100029	chr17:44100029:G:T	3.0789e-09	-2.81986e-10	-1.3132	1.08759e-06	-2.81986e-10	-1.31477	0.000113821	-2.81986e-10	-1.31454
44100306	chr17:44100306:C:T	1.44494e-09	-0.945404	-1.1243	3.57131e-07	-1.2934	-1.13499	3.14953e-05	-1.45887	-1.14046
44100339	chr17:44100339:C:A	4.28104e-09	-2.81986e-10	-0.983581	1.49335e-06	-2.81986e-10	-0.997712	0.000156859	-2.81986e-10	-0.99382
44100342	chr17:44100342:G:C	3.10042e-09	-2.81986e-10	-1.30624	1.09194e-06	-2.81986e-10	-1.31078	0.000114092	-2.81986e-10	-1.31217
44100749	chr17:44100749:G:A	2.33684e-09	-0.35522	-1.23376	5.37547e-07	-0.780832	-1.23864	4.58969e-05	-0.985234	-1.23754
44100907	chr17:44100907:G:T	3.29641e-09	-2.81986e-10	-1.24494	1.17607e-06	-2.81986e-10	-1.23656	0.000122539	-2.81986e-10	-1.24074
44101932	chr17:44101932:A:G	3.7947e-09	-2.81986e-10	-1.10417	1.32681e-06	-2.81986e-10	-1.11596	0.000142849	-2.81986e-10	-1.08738
44102037	chr17:44102037:C:T	1.08711e-09	-1.03994	-1.31432	2.90219e-07	-1.32114	-1.31471	2.57215e-05	-1.48644	-1.3154
44102080	chr17:44102080:G:A	3.47147e-09	-2.81986e-10	-1.1932	1.21597e-06	-2.81986e-10	-1.20319	0.000125651	-2.81986e-10	-1.21566
44102389	chr17:44102389:C:T	3.26024e-09	-2.81986e-10	-1.25598	1.16545e-06	-2.81986e-10	-1.24563	0.000122166	-2.81986e-10	-1.24379
44102586	chr17:44102586:CTT:C	4.10847e-09	-2.81986e-10	-1.02473	1.44591e-06	-2.81986e-10	-1.02999	0.000151386	-2.81986e-10	-1.02934
44102714	chr17:44102714:T:G	3.14166e-09	-2.81986e-10	-1.29303	1.10619e-06	-2.81986e-10	-1.29781	0.000115902	-2.81986e-10	-1.29643
44103182	chr17:44103182:A:T	1.85772e-09	-1.81843	-3.22959e-10	7.12806e-07	-1.73728	-3.22959e-10	6.7956e-05	-1.83031	-3.22959e-10
44103185	chr17:44103185:C:T	3.10815e-09	-2.81986e-10	-1.30375	1.09939e-06	-2.81986e-10	-1.30398	0.000115216	-2.81986e-10	-1.30236
44103454	chr17:44103454:T:A	2.1478e-09	-1.24415	-0.429182	5.61925e-07	-1.52796	-0.44716	5.15653e-05	-1.66262	-0.443701
44103849	chr17:44103849:C:G	2.48713e-08	-2.81986e-10	0.775938	8.76342e-06	-2.81986e-10	0.771852	0.000962682	-2.81986e-10	0.820554
44103911	chr17:44103911:T:C	1.52704e-09	-2.01445	-3.22959e-10	5.38075e-07	-2.01849	-3.22959e-10	5.63752e-05	-2.01714	-3.22959e-10
44104428	chr17:44104428:A:C	7.90937e-10	-1.59071	-1.08161	2.17373e-07	-1.83189	-1.09299	2.1074e-05	-1.90278	-1.09835
44104660	chr17:44104660:T:C	5.50504e-10	-1.72299	-1.31171	1.63089e-07	-1.90056	-1.31163	1.61098e-05	-1.95652	-1.31322
44104746	chr17:44104746:G:A	3.25426e-09	-2.81986e-10	-1.25781	1.14275e-06	-2.81986e-10	-1.2653	0.000118544	-2.81986e-10	-1.27388
44104803	chr17:44104803:CCCACTG:C	2.83802e-09	-1.30307	-0.0915975	1.92861e-06	-0.688262	-0.0536705	0.000189843	-0.761851	-0.0411198
44104899	chr17:44104899:A:G	7.6162e-10	-1.58967	-1.12042	2.09583e-07	-1.83104	-1.13033	2.03216e-05	-1.90206	-1.13542
44105402	chr17:44105402:A:G	1.6627e-09	-1.51714	-0.412193	4.53543e-07	-1.76045	-0.428944	4.33855e-05	-1.85413	-0.424917
44105788	chr17:44105788:C:A	1.03753e-08	-2.81986e-10	-0.0983499	3.72329e-06	-2.81986e-10	-0.0841253	0.00040537	-2.81986e-10	-0.0443697
44106368	chr17:44106368:A:G	3.22113e-09	-2.81986e-10	-1.26805	1.13479e-06	-2.81986e-10	-1.27229	0.000119186	-2.81986e-10	-1.26849
44106417	chr17:44106417:C:G	8.63279e-09	-2.81986e-10	-0.28221	3.21046e-06	-2.81986e-10	-0.232319	0.000345804	-2.81986e-10	-0.203299
44106661	chr17:44106661:A:G	1.63489e-09	-1.38149	-0.564708	4.32405e-07	-1.65607	-0.581055	4.07255e-05	-1.76898	-0.573334
44106757	chr17:44106757:T:G	1.53704e-09	-2.00792	-3.22959e-10	5.5944e-07	-1.97955	-3.22959e-10	6.00508e-05	-1.95398	-3.22959e-10
44107167	chr17:44107167:G:A	2.41939e-08	-2.81986e-10	0.748321	8.5437e-06	-2.81986e-10	0.74646	0.000937992	-2.81986e-10	0.794572
44107208	chr17:44107208:T:C	6.04402e-09	-2.81986e-10	-0.638709	2.13417e-06	-2.81986e-10	-0.640656	0.000229715	-2.81986e-10	-0.612332
44107346	chr17:44107346:C:T	4.92703e-09	-2.81986e-10	-0.843042	1.75126e-06	-2.81986e-10	-0.838401	0.000186858	-2.81986e-10	-0.818823
44107715	chr17:44107715:C:T	3.91348e-09	-2.81986e-10	-1.07335	1.37717e-06	-2.81986e-10	-1.0787	0.000144197	-2.81986e-10	-1.07799
44108152	chr17:44108152:G:A	1.52613e-09	-2.01504	-3.22959e-10	5.44617e-07	-2.00641	-3.22959e-10	5.63438e-05	-2.0177	-3.22959e-10
44108435	chr17:44108435:T:A	3.07416e-09	-2.81986e-10	-1.31475	1.08697e-06	-2.81986e-10	-1.31534	0.000113787	-2.81986e-10	-1.31484
44108436	chr17:44108436:C:A	3.07404e-09	-2.81986e-10	-1.31478	1.08696e-06	-2.81986e-10	-1.31535	0.000113783	-2.81986e-10	-1.31488
44109054	chr17:44109054:C:T	1.78199e-09	-1.28149	-0.578557	4.60257e-07	-1.57985	-0.594853	4.2837e-05	-1.70428	-0.587485
44109208	chr17:44109208:C:T	1.17119e-09	-1.87828	-0.401477	3.56208e-07	-2.01701	-0.413965	3.92644e-05	-2.00521	-0.373642
44109357	chr17:44109357:C:G	3.34306e-09	-2.81986e-10	-1.23089	1.17644e-06	-2.81986e-10	-1.23624	0.000123791	-2.81986e-10	-1.23057
44109615	chr17:44109615:G:T	3.40071e-09	-2.81986e-10	-1.21379	1.19215e-06	-2.81986e-10	-1.22297	0.000123353	-2.81986e-10	-1.23412
44110340	chr17:44110340:C:G	9.16212e-09	-2.81986e-10	-0.2227	3.28984e-06	-2.81986e-10	-0.207896	0.00035752	-2.81986e-10	-0.169979
44110930	chr17:44110930:C:T	5.06627e-09	-2.81986e-10	-0.815173	1.78739e-06	-2.81986e-10	-0.817978	0.0001918	-2.81986e-10	-0.792717
44112896	chr17:44112896:G:A	3.22918e-09	-2.81986e-10	-1.26555	1.15736e-06	-2.81986e-10	-1.25259	0.000121364	-2.81986e-10	-1.25037
44112908	chr17:44112908:T:C	3.46874e-09	-2.81986e-10	-1.19399	1.2096e-06	-2.81986e-10	-1.20844	0.000124852	-2.81986e-10	-1.22204
44113098	chr17:44113098:C:G	1.55029e-09	-1.99933	-3.22959e-10	5.45377e-07	-2.00501	-3.22959e-10	5.89877e-05	-1.97184	-3.22959e-10
44113529	chr17:44113529:A:G	4.65518e-09	-2.81986e-10	-0.899798	1.6526e-06	-2.81986e-10	-0.896387	0.000176583	-2.81986e-10	-0.875379
44113674	chr17:44113674:C:T	1.9894e-09	-1.74995	-3.22959e-10	6.08818e-07	-1.89497	-3.22959e-10	6.35874e-05	-1.89675	-3.22959e-10
44114228	chr17:44114228:T:C	3.95911e-09	-2.81986e-10	-1.06176	1.43317e-06	-2.81986e-10	-1.03885	0.000153133	-2.81986e-10	-1.01786
44114428	chr17:44114428:G:A	5.89327e-09	-2.81986e-10	-0.663968	2.10192e-06	-2.81986e-10	-0.655881	0.000217829	-2.81986e-10	-0.665459
44114487	chr17:44114487:G:A	3.19887e-09	-2.81986e-10	-1.27498	1.12712e-06	-2.81986e-10	-1.27907	0.000118261	-2.81986e-10	-1.27628
44114525	chr17:44114525:G:T	2.61073e-09	-0.536277	-0.941874	7.12739e-07	-0.822395	-0.914978	5.79902e-05	-1.11739	-0.871509
44115817	chr17:44115817:G:C	2.56488e-09	-0.470661	-1.02521	6.48715e-07	-0.7822	-1.04929	5.97137e-05	-0.939752	-1.01986
44116529	chr17:44116529:C:T	1.33065e-09	-2.00638	-0.145724	4.39915e-07	-2.00794	-0.211968	4.81312e-05	-2.00119	-0.174051
44116741	chr17:44116741:A:G	1.74892e-09	-1.95216	0.0733793	5.88259e-07	-1.97794	0.048623	6.50488e-05	-1.98411	0.11008
44116997	chr17:44116997:G:A	2.69958e-09	-1.44468	-3.22959e-10	8.69937e-07	-1.53807	-3.22959e-10	8.91673e-05	-1.55865	-3.22959e-10
44118029	chr17:44118029:G:A	8.28064e-09	-2.81986e-10	-0.323858	2.7633e-06	-2.81986e-10	-0.382309	0.000300115	-2.81986e-10	-0.345003
44118081	chr17:44118081:G:A	9.35749e-09	-2.81986e-10	-0.201601	3.16918e-06	-2.81986e-10	-0.245261	0.000342561	-2.81986e-10	-0.21272
44118516	chr17:44118516:C:A	3.23831e-09	-2.81986e-10	-1.26273	1.14942e-06	-2.81986e-10	-1.25948	0.000120303	-2.81986e-10	-1.25915
44118684	chr17:44118684:C:T	3.08198e-09	-2.81986e-10	-1.31221	1.09249e-06	-2.81986e-10	-1.31028	0.000114416	-2.81986e-10	-1.30933
44119541	chr17:44119541:T:C	1.53775e-09	-2.00746	-3.22959e-10	5.57779e-07	-1.98253	-3.22959e-10	5.74769e-05	-1.99779	-3.22959e-10
44119613	chr17:44119613:G:A	1.548e-09	-2.00081	-3.22959e-10	5.58451e-07	-1.98132	-3.22959e-10	5.96173e-05	-1.96122	-3.22959e-10
44119845	chr17:44119845:A:C	1.95136e-09	-0.987432	-0.781818	5.77982e-07	-1.20328	-0.743665	5.55047e-05	-1.33665	-0.696054
44119913	chr17:44119913:A:G	1.0375e-09	-1.12224	-1.27873	2.79362e-07	-1.39441	-1.27957	2.69659e-05	-1.48537	-1.26922
44120041	chr17:44120041:C:T	2.31856e-09	-1.59683	-3.22959e-10	1.68437e-06	-0.877341	-3.22959e-10	0.00017112	-0.906805	-3.22959e-10
44120061	chr17:44120061:A:G	1.00738e-08	-2.81986e-10	-0.127838	3.52325e-06	-2.81986e-10	-0.139349	0.000364791	-2.81986e-10	-0.149845
44120243	chr17:44120243:C:A	4.42212e-09	-2.81986e-10	-0.951159	1.5701e-06	-2.81986e-10	-0.947592	0.000164856	-2.81986e-10	-0.944098
44120512	chr17:44120512:A:G	3.23646e-09	-2.81986e-10	-1.2633	1.15254e-06	-2.81986e-10	-1.25677	0.000120778	-2.81986e-10	-1.25522
44120516	chr17:44120516:G:A	7.48511e-09	-2.81986e-10	-0.424862	2.55234e-06	-2.81986e-10	-0.461725	0.000274586	-2.81986e-10	-0.433904
44120802	chr17:44120802:T:C	1.13118e-09	-1.01278	-1.30174	2.83468e-07	-1.35611	-1.30327	2.70891e-05	-1.44439	-1.30565
44120961	chr17:44120961:G:A	4.4599e-09	-2.81986e-10	-0.942652	1.58357e-06	-2.81986e-10	-0.939052	0.000166268	-2.81986e-10	-0.93557
44121037	chr17:44121037:T:G	3.23928e-09	-2.81986e-10	-1.26243	1.1467e-06	-2.81986e-10	-1.26185	0.000120501	-2.81986e-10	-1.25751
44121238	chr17:44121238:G:A	3.12355e-09	-2.81986e-10	-1.29881	1.09899e-06	-2.81986e-10	-1.30434	0.000114619	-2.81986e-10	-1.30756
44121355	chr17:44121355:G:A	4.89783e-09	-2.81986e-10	-0.848986	1.7106e-06	-2.81986e-10	-0.861891	0.000179476	-2.81986e-10	-0.859128
44122308	chr17:44122308:G:A	9.33133e-10	-1.84474	-0.662249	3.19002e-07	-1.90253	-0.638764	3.45753e-05	-1.88586	-0.620167
44122726	chr17:44122726:G:A	1.79456e-09	-1.85302	-3.22959e-10	5.40859e-07	-2.01333	-3.22959e-10	5.68327e-05	-2.00906	-3.22959e-10
44123061	chr17:44123061:A:G	9.43545e-09	-2.81986e-10	-0.193304	3.29551e-06	-2.81986e-10	-0.206173	0.000341132	-2.81986e-10	-0.216899
44124100	chr17:44124100:C:T	3.78441e-09	-2.81986e-10	-1.10689	1.32934e-06	-2.81986e-10	-1.11405	0.000138857	-2.81986e-10	-1.11573
44124110	chr17:44124110:T:C	1.45215e-09	-1.02371	-1.04102	2.44877e-07	-1.75188	-1.05386	2.68123e-05	-1.71565	-1.04466
44124588	chr17:44124588:C:A	1.19733e-09	-0.949505	-1.30818	3.53516e-07	-1.13484	-1.30372	3.24361e-05	-1.27483	-1.29507
44125134	chr17:44125134:C:T	3.12938e-09	-2.81986e-10	-1.29694	1.09837e-06	-2.81986e-10	-1.3049	0.000115086	-2.81986e-10	-1.30349
44125750	chr17:44125750:G:A	1.10648e-08	-2.81986e-10	-0.034007	3.66949e-06	-2.81986e-10	-0.0986815	0.000399858	-2.81986e-10	-0.0580597
44125796	chr17:44125796:G:A	1.73515e-08	0.415898	-3.22959e-10	3.08344e-06	-0.272688	-3.22959e-10	0.000278333	-0.420351	-3.22959e-10
44126014	chr17:44126014:G:A	4.21548e-09	-2.81986e-10	-0.999015	1.45722e-06	-2.81986e-10	-1.0222	0.000153778	-2.81986e-10	-1.01366
44126242	chr17:44126242:A:T	4.32285e-09	-2.81986e-10	-0.973864	1.56434e-06	-2.81986e-10	-0.951268	0.000167517	-2.81986e-10	-0.928084
44126275	chr17:44126275:C:T	3.35962e-09	-2.81986e-10	-1.22595	1.17645e-06	-2.81986e-10	-1.23624	0.00012287	-2.81986e-10	-1.23804
44126695	chr17:44126695:G:A	1.73822e-08	-2.81986e-10	0.417666	5.84635e-06	-2.81986e-10	0.367084	0.000637474	-2.81986e-10	0.408344
44127231	chr17:44127231:C:T	1.99405e-09	-1.74761	-3.22959e-10	9.07885e-07	-1.49537	-3.22959e-10	9.15299e-05	-1.5325	-3.22959e-10
44128225	chr17:44128225:G:A	1.76997e-09	-1.25664	-0.61018	5.3563e-07	-1.43802	-0.585025	5.34338e-05	-1.5489	-0.521829
44128503	chr17:44128503:T:C	4.5643e-09	-2.81986e-10	-0.919514	1.57353e-06	-2.81986e-10	-0.945413	0.00016622	-2.81986e-10	-0.935858
44128508	chr17:44128508:A:G	1.28321e-09	-0.890321	-1.29809	3.19389e-07	-1.23836	-1.30172	3.03025e-05	-1.33323	-1.30471
44128986	chr17:44128986:C:T	1.85674e-08	-2.81986e-10	0.483627	6.25491e-06	-2.81986e-10	0.434632	0.000734823	-2.81986e-10	0.55046
44129102	chr17:44129102:A:G	7.59368e-09	-0.455024	0.0445618	5.06688e-06	0.113998	0.109993	0.00103703	0.746969	0.14798
44129752	chr17:44129752:T:A	4.72027e-09	-2.81986e-10	-0.885912	1.71362e-06	-2.81986e-10	-0.860125	0.000183958	-2.81986e-10	-0.834463
44130516	chr17:44130516:C:T	2.06824e-09	-1.0849	-0.626183	6.1353e-07	-1.28534	-0.601922	6.04511e-05	-1.40739	-0.539945
44130635	chr17:44130635:G:A	3.28568e-09	-2.81986e-10	-1.24821	1.18504e-06	-2.81986e-10	-1.22896	0.000125342	-2.81986e-10	-1.21812
44130804	chr17:44130804:G:A	2.22673e-09	-0.372283	-1.26496	5.83617e-07	-0.674163	-1.26308	6.17727e-05	-0.662802	-1.26291
44131333	chr17:44131333:C:T	1.00087e-08	-2.81986e-10	-0.134322	3.32877e-06	-2.81986e-10	-0.19613	0.000362158	-2.81986e-10	-0.157088
44131711	chr17:44131711:G:A	1.08757e-08	-2.81986e-10	-0.0512511	3.6115e-06	-2.81986e-10	-0.11461	0.000393432	-2.81986e-10	-0.0742623
44132383	chr17:44132383:C:G	2.0352e-09	-0.432646	-1.29454	4.84418e-07	-0.828122	-1.29542	4.51774e-05	-0.950123	-1.28845
44132453	chr17:44132453:G:A	1.73761e-09	-1.88527	-3.22959e-10	6.36652e-07	-1.85027	-3.22959e-10	6.58855e-05	-1.86125	-3.22959e-10
44132850	chr17:44132850:TTTTTCTTTTTC:T	3.08449e-09	-2.81986e-10	-1.31139	1.08925e-06	-2.81986e-10	-1.31324	0.000113949	-2.81986e-10	-1.31341
44132930	chr17:44132930:T:C	1.77615e-09	-0.584487	-1.27884	4.31412e-07	-0.959327	-1.2801	4.06357e-05	-1.07351	-1.27101
44133698	chr17:44133698:G:A	3.19842e-09	-2.81986e-10	-1.27512	1.12902e-06	-2.81986e-10	-1.27738	0.00011778	-2.81986e-10	-1.28035
44133938	chr17:44133938:A:AC	1.65126e-09	-0.992497	-0.943743	4.45772e-07	-1.27957	-0.927109	4.43928e-05	-1.37563	-0.880465
44134316	chr17:44134316:T:G	1.52327e-09	-2.01692	-3.22959e-10	5.5384e-07	-1.98961	-3.22959e-10	5.90836e-05	-1.97022	-3.22959e-10
44134342	chr17:44134342:G:A	5.57089e-09	-0.720223	-3.22959e-10	2.0588e-06	-0.676611	-3.22959e-10	0.000241858	-0.560821	-3.22959e-10
44134449	chr17:44134449:C:A	3.10536e-09	-2.81986e-10	-1.30465	1.09517e-06	-2.81986e-10	-1.30782	0.000114548	-2.81986e-10	-1.30818
44134638	chr17:44134638:A:G	3.41949e-09	-2.81986e-10	-1.20829	1.2085e-06	-2.81986e-10	-1.20936	0.000127402	-2.81986e-10	-1.20182
44135175	chr17:44135175:C:T	3.09189e-09	-2.81986e-10	-1.309	1.09127e-06	-2.81986e-10	-1.31139	0.000114152	-2.81986e-10	-1.31164
44135331	chr17:44135331:T:C	3.89019e-09	-2.81986e-10	-1.07932	1.36331e-06	-2.81986e-10	-1.08882	0.000142966	-2.81986e-10	-1.08656
44135399	chr17:44135399:C:T	4.9558e-09	-2.81986e-10	-0.83722	1.80176e-06	-2.81986e-10	-0.809968	0.000193689	-2.81986e-10	-0.782917
44135797	chr17:44135797:G:A	3.1921e-09	-2.81986e-10	-1.2771	1.11584e-06	-2.81986e-10	-1.28913	0.000117002	-2.81986e-10	-1.28698
44135848	chr17:44135848:C:T	1.73561e-09	-0.61179	-1.27463	4.23367e-07	-0.982381	-1.27587	3.99395e-05	-1.09554	-1.26626
44135979	chr17:44135979:G:A	1.87503e-09	-0.517743	-1.29141	4.51757e-07	-0.901006	-1.29234	4.23344e-05	-1.01868	-1.28489
44136400	chr17:44136400:G:A	1.12635e-08	-2.81986e-10	-0.0162101	3.73072e-06	-2.81986e-10	-0.0821317	0.000407423	-2.81986e-10	-0.0393186
44136664	chr17:44136664:T:C	5.08685e-10	-2.00587	-1.10783	1.78114e-07	-2.01824	-1.10582	1.86248e-05	-2.01437	-1.1103
44136753	chr17:44136753:G:A	1.58842e-09	-1.97504	-3.22959e-10	5.44361e-07	-2.00688	-3.22959e-10	5.77043e-05	-1.99384	-3.22959e-10
44137226	chr17:44137226:G:C	3.39541e-09	-2.81986e-10	-1.21535	1.18784e-06	-2.81986e-10	-1.2266	0.000124843	-2.81986e-10	-1.22211
44137248	chr17:44137248:G:C	3.08999e-09	-2.81986e-10	-1.30961	1.09073e-06	-2.81986e-10	-1.31189	0.000114094	-2.81986e-10	-1.31215
44137306	chr17:44137306:T:C	4.03995e-09	-2.81986e-10	-1.04155	1.43573e-06	-2.81986e-10	-1.03706	0.000153799	-2.81986e-10	-1.01352
44138043	chr17:44138043:T:C	5.24952e-09	-2.81986e-10	-0.779642	1.91019e-06	-2.81986e-10	-0.751529	0.000205777	-2.81986e-10	-0.722378
44138520	chr17:44138520:G:A	3.21376e-09	-2.81986e-10	-1.27034	1.13879e-06	-2.81986e-10	-1.26877	0.000119279	-2.81986e-10	-1.2677
44138611	chr17:44138611:T:C	3.96532e-09	-2.81986e-10	-1.06019	1.46158e-06	-2.81986e-10	-1.01922	0.000156133	-2.81986e-10	-0.99846
44138772	chr17:44138772:G:A	1.12982e-08	-2.81986e-10	-0.0131359	3.82785e-06	-2.81986e-10	-0.0564303	0.000414672	-2.81986e-10	-0.0216822
44139220	chr17:44139220:G:T	1.83564e-09	-0.866768	-0.963618	4.86585e-07	-1.17125	-0.947824	4.80628e-05	-1.27387	-0.902788
44140356	chr17:44140356:A:G	1.39686e-09	-1.03226	-1.07129	4.17272e-07	-1.22811	-1.04464	3.96592e-05	-1.35906	-1.00979
44140416	chr17:44140416:C:T	3.3396e-09	-2.81986e-10	-1.23193	1.17011e-06	-2.81986e-10	-1.24164	0.000122264	-2.81986e-10	-1.24299
44140419	chr17:44140419:C:T	2.10798e-08	-2.81986e-10	0.610539	7.33456e-06	-2.81986e-10	0.593864	0.000798939	-2.81986e-10	0.634115
44140972	chr17:44140972:T:C	4.71417e-09	-2.81986e-10	-0.887205	1.64541e-06	-2.81986e-10	-0.900747	0.000172753	-2.81986e-10	-0.897307
44141773	chr17:44141773:G:A	4.43806e-09	-2.81986e-10	-0.947561	1.51886e-06	-2.81986e-10	-0.980772	0.000160238	-2.81986e-10	-0.972509
44142119	chr17:44142119:C:T	4.70146e-09	-2.81986e-10	-0.889906	1.69104e-06	-2.81986e-10	-0.873388	0.000175706	-2.81986e-10	-0.880359
44142266	chr17:44142266:C:T	3.20921e-09	-2.81986e-10	-1.27175	1.14198e-06	-2.81986e-10	-1.26597	0.000119156	-2.81986e-10	-1.26873
44142405	chr17:44142405:G:T	1.90714e-09	-0.524596	-1.26758	4.59825e-07	-0.907116	-1.26853	4.3265e-05	-1.02375	-1.25808
44142464	chr17:44142464:T:C	1.43422e-09	-0.971325	-1.10583	4.29006e-07	-1.16491	-1.08011	4.06141e-05	-1.29803	-1.04702
44143220	chr17:44143220:G:A	3.25861e-09	-2.81986e-10	-1.25648	1.14494e-06	-2.81986e-10	-1.26338	0.000119747	-2.81986e-10	-1.26379
44143337	chr17:44143337:C:T	2.41894e-09	-1.55445	-3.22959e-10	7.5587e-07	-1.67862	-3.22959e-10	8.5016e-05	-1.60633	-3.22959e-10
44143542	chr17:44143542:G:A	1.9958e-09	-0.465304	-1.28143	4.76341e-07	-0.858055	-1.2823	4.46638e-05	-0.976619	-1.27339
44144432	chr17:44144432:C:T	3.07701e-09	-2.81986e-10	-1.31382	1.08749e-06	-2.81986e-10	-1.31486	0.000113827	-2.81986e-10	-1.31449
44144556	chr17:44144556:A:G	2.4958e-09	-1.09944	-0.423725	7.42558e-07	-1.29842	-0.397967	7.38202e-05	-1.4195	-0.328037
44145011	chr17:44145011:C:T	3.70477e-09	-2.81986e-10	-1.12816	1.30059e-06	-2.81986e-10	-1.13591	0.000136353	-2.81986e-10	-1.13393
44145409	chr17:44145409:C:T	5.28143e-09	-2.81986e-10	-0.773582	1.92379e-06	-2.81986e-10	-0.744434	0.000207141	-2.81986e-10	-0.71577
44145700	chr17:44145700:T:C	2.17632e-09	-1.12083	-0.539313	6.47326e-07	-1.31808	-0.515562	6.41873e-05	-1.4371	-0.450259
44145766	chr17:44145766:T:A	1.84872e-09	-0.967595	-0.855687	4.96477e-07	-1.26077	-0.838182	4.9691e-05	-1.35707	-0.786276
44146070	chr17:44146070:G:A	3.24537e-09	-2.81986e-10	-1.26055	1.13913e-06	-2.81986e-10	-1.26847	0.000119042	-2.81986e-10	-1.2697
44146546	chr17:44146546:G:A	5.19354e-10	-2.01	-1.08294	1.82233e-07	-2.01859	-1.08261	1.89972e-05	-2.01659	-1.08829
44146655	chr17:44146655:A:G	5.1503e-10	-2.01071	-1.0906	1.80842e-07	-2.01857	-1.0903	1.88476e-05	-2.0169	-1.09588
44147213	chr17:44147213:C:G	5.1178e-10	-2.00411	-1.10353	1.78611e-07	-2.01792	-1.10336	1.86741e-05	-2.01338	-1.10865
44147301	chr17:44147301:G:A	5.28657e-09	-2.81986e-10	-0.772608	1.92603e-06	-2.81986e-10	-0.743273	0.000207369	-2.81986e-10	-0.71467
44147349	chr17:44147349:G:A	3.9559e-09	-2.81986e-10	-1.06257	1.45782e-06	-2.81986e-10	-1.02179	0.000155719	-2.81986e-10	-1.00112
44147667	chr17:44147667:C:T	3.62637e-09	-2.81986e-10	-1.14955	1.28274e-06	-2.81986e-10	-1.14973	0.000134438	-2.81986e-10	-1.14807
44147882	chr17:44147882:G:A	4.75052e-09	-2.81986e-10	-0.879524	1.64376e-06	-2.81986e-10	-0.90175	0.000174473	-2.81986e-10	-0.887398
44148179	chr17:44148179:A:C	1.50806e-09	-1.08639	-0.940563	4.55197e-07	-1.27713	-0.90863	4.3899e-05	-1.40185	-0.865428
44149178	chr17:44149178:G:T	3.09023e-09	-2.81986e-10	-1.30953	1.09103e-06	-2.81986e-10	-1.31161	0.00011407	-2.81986e-10	-1.31236
44151463	chr17:44151463:C:T	5.21424e-09	-2.81986e-10	-0.786385	1.89861e-06	-2.81986e-10	-0.757611	0.000204348	-2.81986e-10	-0.729347
44152334	chr17:44152334:C:A	5.09043e-10	-2.00619	-1.10681	1.78045e-07	-2.01831	-1.10615	1.86017e-05	-2.01459	-1.11132
44152565	chr17:44152565:C:T	2.17744e-08	-2.81986e-10	0.642957	7.2933e-06	-2.81986e-10	0.588222	0.000797895	-2.81986e-10	0.632808
44153140	chr17:44153140:G:A	3.10431e-09	-2.81986e-10	-1.30499	1.10652e-06	-2.81986e-10	-1.29752	0.000116309	-2.81986e-10	-1.29292
44153305	chr17:44153305:T:A	2.03273e-09	-1.7284	-3.22959e-10	8.98165e-07	-1.50614	-3.22959e-10	9.38897e-05	-1.50705	-3.22959e-10
44153549	chr17:44153549:C:T	3.07489e-09	-2.81986e-10	-1.31451	1.08775e-06	-2.81986e-10	-1.31462	0.000113814	-2.81986e-10	-1.31461
44153879	chr17:44153879:C:G	4.64515e-09	-2.81986e-10	-0.901955	1.6082e-06	-2.81986e-10	-0.923617	0.000170633	-2.81986e-10	-0.909657
44153920	chr17:44153920:C:T	4.38047e-09	-0.960622	-3.22959e-10	9.03174e-07	-1.50057	-3.22959e-10	8.14076e-05	-1.6497	-3.22959e-10
44154462	chr17:44154462:C:T	4.84756e-09	-2.81986e-10	-0.859304	1.67645e-06	-2.81986e-10	-0.882054	0.000178	-2.81986e-10	-0.867387
44155037	chr17:44155037:G:A	1.7294e-09	-1.89	-3.22959e-10	6.57314e-07	-1.81833	-3.22959e-10	6.77534e-05	-1.83329	-3.22959e-10
44155074	chr17:44155074:C:G	1.61292e-09	-1.04406	-0.915674	4.85404e-07	-1.2391	-0.882413	4.67388e-05	-1.3667	-0.837891
44155570	chr17:44155570:T:G	5.12499e-10	-2.00962	-1.09662	1.79781e-07	-2.01859	-1.09616	1.87541e-05	-2.01643	-1.10133
44155683	chr17:44155683:C:T	8.75571e-09	-2.81986e-10	-0.268073	3.01748e-06	-2.81986e-10	-0.294313	0.000317985	-2.81986e-10	-0.287166
44155892	chr17:44155892:T:A	4.34448e-09	-2.81986e-10	-0.968873	1.58642e-06	-2.81986e-10	-0.937256	0.000171621	-2.81986e-10	-0.903881
44156122	chr17:44156122:A:G	5.15584e-09	-2.81986e-10	-0.797648	1.8771e-06	-2.81986e-10	-0.769007	0.00020197	-2.81986e-10	-0.741053
44156410	chr17:44156410:G:A	3.14228e-09	-2.81986e-10	-1.29283	1.12346e-06	-2.81986e-10	-1.28232	0.000118273	-2.81986e-10	-1.27617
44156449	chr17:44156449:C:T	2.21041e-08	-2.81986e-10	0.657985	7.69273e-06	-2.81986e-10	0.641542	0.000838681	-2.81986e-10	0.682661
44156726	chr17:44156726:T:C	4.39302e-09	-2.81986e-10	-0.957762	1.58759e-06	-2.81986e-10	-0.936516	0.000170136	-2.81986e-10	-0.912572
44156835	chr17:44156835:G:A	2.11704e-09	-1.68776	-3.22959e-10	1.07527e-06	-1.32616	-3.22959e-10	0.000104223	-1.40264	-3.22959e-10
44156962	chr17:44156962:C:T	6.55921e-10	-1.8061	-1.05339	1.88585e-07	-2.00833	-1.05861	2.02782e-05	-1.99298	-1.04665
44157558	chr17:44157558:C:T	3.16993e-09	-2.81986e-10	-1.28407	1.12288e-06	-2.81986e-10	-1.28284	0.000117595	-2.81986e-10	-1.28192
44157974	chr17:44157974:G:A	6.22837e-09	-2.81986e-10	-0.608664	2.2779e-06	-2.81986e-10	-0.575478	0.00024632	-2.81986e-10	-0.542537
44158081	chr17:44158081:T:G	3.86375e-09	-2.81986e-10	-1.08614	1.3537e-06	-2.81986e-10	-1.09589	0.000141928	-2.81986e-10	-1.09385
44158894	chr17:44158894:G:A	9.19383e-09	-2.81986e-10	-0.219246	3.17491e-06	-2.81986e-10	-0.243454	0.000353666	-2.81986e-10	-0.180815
44159180	chr17:44159180:G:A	3.07213e-09	-2.81986e-10	-1.31541	1.08688e-06	-2.81986e-10	-1.31542	0.000113731	-2.81986e-10	-1.31533
44160162	chr17:44160162:T:C	3.09019e-09	-2.81986e-10	-1.30955	1.09102e-06	-2.81986e-10	-1.31162	0.000114069	-2.81986e-10	-1.31237
44160337	chr17:44160337:G:T	4.7024e-09	-2.81986e-10	-0.889706	1.60539e-06	-2.81986e-10	-0.925369	0.000169504	-2.81986e-10	-0.916293
44160370	chr17:44160370:A:G	1.52899e-09	-2.01317	-3.22959e-10	5.38055e-07	-2.01853	-3.22959e-10	5.80089e-05	-1.98857	-3.22959e-10
44160517	chr17:44160517:G:A	5.00928e-09	-2.81986e-10	-0.826485	1.73173e-06	-2.81986e-10	-0.849613	0.000183948	-2.81986e-10	-0.834518
44160779	chr17:44160779:C:T	3.14079e-09	-2.81986e-10	-1.2933	1.10659e-06	-2.81986e-10	-1.29745	0.000115755	-2.81986e-10	-1.2977
44161074	chr17:44161074:C:T	5.38423e-09	-2.81986e-10	-0.754304	1.96202e-06	-2.81986e-10	-0.72476	0.000211354	-2.81986e-10	-0.695636
44161257	chr17:44161257:C:T	1.87856e-09	-0.520195	-1.28708	4.5216e-07	-0.904988	-1.28746	4.24574e-05	-1.02163	-1.27904
44161369	chr17:44161369:A:C	1.84003e-09	-1.82799	-3.22959e-10	8.07686e-07	-1.61232	-3.22959e-10	8.18062e-05	-1.64482	-3.22959e-10
44161981	chr17:44161981:T:C	1.53892e-09	-0.747512	-1.25919	3.91734e-07	-1.06619	-1.26972	3.56377e-05	-1.19657	-1.2792
44162102	chr17:44162102:C:T	3.55429e-09	-2.81986e-10	-1.16962	1.23233e-06	-2.81986e-10	-1.18983	0.000129441	-2.81986e-10	-1.18594
44162193	chr17:44162193:C:T	1.45346e-09	-0.864402	-1.19943	4.00955e-07	-1.10864	-1.204	3.82479e-05	-1.21334	-1.19174
44164339	chr17:44164339:G:A	1.83569e-09	-0.541221	-1.28914	4.43444e-07	-0.922057	-1.28986	4.15843e-05	-1.03957	-1.28188
44165119	chr17:44165119:C:A	5.53465e-09	-2.81986e-10	-0.726749	2.01839e-06	-2.81986e-10	-0.696436	0.000217571	-2.81986e-10	-0.666642
44165158	chr17:44165158:C:T	3.13082e-09	-2.81986e-10	-1.29648	1.10303e-06	-2.81986e-10	-1.30067	0.000115604	-2.81986e-10	-1.299
44165261	chr17:44165261:A:G	1.2058e-09	-1.08069	-1.16994	3.59336e-07	-1.27156	-1.15067	3.41186e-05	-1.39624	-1.12309
44165288	chr17:44165288:G:A	1.92349e-09	-0.775845	-1.00779	4.85749e-07	-1.10862	-1.01218	4.70715e-05	-1.21556	-0.98194
44165356	chr17:44165356:T:G	4.83015e-10	-2.0069	-1.15858	1.69005e-07	-2.01836	-1.1582	1.76683e-05	-2.01483	-1.16257
44165391	chr17:44165391:C:G	9.53552e-10	-1.90399	-0.581346	2.97529e-07	-2.01778	-0.593194	3.23425e-05	-2.01517	-0.557615
44165665	chr17:44165665:G:A	3.46211e-09	-2.81986e-10	-1.1959	1.22429e-06	-2.81986e-10	-1.19637	0.000128247	-2.81986e-10	-1.19521
44165816	chr17:44165816:G:T	3.16389e-09	-2.81986e-10	-1.28598	1.12759e-06	-2.81986e-10	-1.27865	0.000118819	-2.81986e-10	-1.27157
44166982	chr17:44166982:T:A	3.85153e-09	-2.81986e-10	-1.08931	1.32037e-06	-2.81986e-10	-1.12083	0.000137803	-2.81986e-10	-1.12335
44167665	chr17:44167665:C:T	9.14065e-10	-1.21542	-1.31221	2.75017e-07	-1.38058	-1.30907	2.57845e-05	-1.49701	-1.30239
44167873	chr17:44167873:T:C	1.02623e-09	-1.26964	-1.14225	3.13284e-07	-1.44017	-1.11921	3.02466e-05	-1.55133	-1.08845
44168828	chr17:44168828:T:C	1.60837e-09	-1.96256	-3.22959e-10	7.06163e-07	-1.74664	-3.22959e-10	7.07797e-05	-1.7896	-3.22959e-10
44168921	chr17:44168921:G:A	2.00726e-09	-0.600002	-1.14101	4.97302e-07	-0.962884	-1.13441	4.78848e-05	-1.07468	-1.10569
44168925	chr17:44168925:G:A	3.07611e-09	-2.81986e-10	-1.31411	1.08815e-06	-2.81986e-10	-1.31425	0.000113856	-2.81986e-10	-1.31423
44169205	chr17:44169205:C:G	8.35157e-09	-2.81986e-10	-0.315329	2.87918e-06	-2.81986e-10	-0.341229	0.00030345	-2.81986e-10	-0.333954
44169288	chr17:44169288:A:G	2.43874e-09	-0.773294	-0.773004	6.70402e-07	-1.0218	-0.776809	6.32663e-05	-1.16317	-0.738652
44169802	chr17:44169802:G:A	3.08809e-09	-2.81986e-10	-1.31023	1.0906e-06	-2.81986e-10	-1.31201	0.00011403	-2.81986e-10	-1.31271
44170009	chr17:44170009:C:G	5.15339e-10	-2.018	-1.08271	1.83165e-07	-2.0141	-1.082	1.8988e-05	-2.01813	-1.08723
44170306	chr17:44170306:G:A	4.54968e-09	-2.81986e-10	-0.922722	1.63455e-06	-2.81986e-10	-0.907368	0.000169808	-2.81986e-10	-0.914499
44170768	chr17:44170768:C:G	1.52175e-09	-2.01792	-3.22959e-10	5.40288e-07	-2.01439	-3.22959e-10	5.70292e-05	-2.00561	-3.22959e-10
44170837	chr17:44170837:C:T	3.84584e-09	-2.81986e-10	-1.09079	1.31629e-06	-2.81986e-10	-1.12392	0.000137315	-2.81986e-10	-1.12689
44170950	chr17:44170950:G:A	4.35506e-09	-2.81986e-10	-0.96644	1.59146e-06	-2.81986e-10	-0.934079	0.000172231	-2.81986e-10	-0.900334
44170978	chr17:44170978:A:T	6.69759e-10	-1.74122	-1.0974	1.83881e-07	-1.99039	-1.10181	1.98942e-05	-1.96766	-1.09108
44171735	chr17:44171735:C:T	3.09075e-09	-2.81986e-10	-1.30936	1.09389e-06	-2.81986e-10	-1.309	0.000114489	-2.81986e-10	-1.30869
44171739	chr17:44171739:G:C	3.44787e-09	-2.81986e-10	-1.20002	1.22268e-06	-2.81986e-10	-1.19769	0.000129926	-2.81986e-10	-1.18221
44171823	chr17:44171823:T:C	5.00855e-09	-2.81986e-10	-0.826633	1.82221e-06	-2.81986e-10	-0.798682	0.000195915	-2.81986e-10	-0.771489
44172609	chr17:44172609:T:C	2.80498e-08	-2.81986e-10	0.896204	9.67134e-06	-2.81986e-10	0.870432	0.00105816	-2.81986e-10	0.915118
44173010	chr17:44173010:G:T	3.15347e-09	-2.81986e-10	-1.28928	1.11432e-06	-2.81986e-10	-1.29049	0.000116777	-2.81986e-10	-1.2889
44173216	chr17:44173216:G:A	3.52608e-09	-2.81986e-10	-1.17759	1.24747e-06	-2.81986e-10	-1.17761	0.000130736	-2.81986e-10	-1.17599
44173629	chr17:44173629:AC:A	3.20801e-09	-1.27213	-3.22959e-10	2.18042e-06	-0.619215	-3.22959e-10	0.00020399	-0.731101	-3.22959e-10
44173727	chr17:44173727:T:C	1.24831e-09	-0.987137	-1.22885	3.47151e-07	-1.22411	-1.23262	3.22033e-05	-1.3479	-1.2292
44173956	chr17:44173956:C:T	3.12129e-09	-2.81986e-10	-1.29953	1.11401e-06	-2.81986e-10	-1.29077	0.000117204	-2.81986e-10	-1.28525
44174795	chr17:44174795:G:A	3.21053e-09	-0.632732	-0.638609	7.69253e-07	-1.01179	-0.649281	7.30764e-05	-1.11883	-0.638833
44175259	chr17:44175259:G:A	5.13748e-10	-2.01504	-1.08877	1.81445e-07	-2.01749	-1.08805	1.88691e-05	-2.01842	-1.09322
44176151	chr17:44176151:T:C	2.97454e-09	-0.65199	-0.6957	7.14621e-07	-1.02502	-0.709715	6.77966e-05	-1.13204	-0.700617
44176868	chr17:44176868:G:A	1.06747e-08	-0.069906	-3.22959e-10	2.06115e-06	-0.675469	-3.22959e-10	0.000198349	-0.759139	-3.22959e-10
44176887	chr17:44176887:C:T	4.88461e-09	-2.81986e-10	-0.851688	1.63134e-06	-2.81986e-10	-0.90933	0.000174397	-2.81986e-10	-0.887837
44176913	chr17:44176913:A:G	1.36866e-09	-0.841095	-1.28285	3.587e-07	-1.13909	-1.28491	3.29815e-05	-1.27008	-1.28314
44177049	chr17:44177049:A:G	3.06987e-09	-0.596139	-0.720003	7.29642e-07	-0.983543	-0.730393	6.91252e-05	-1.09119	-0.722057
44177498	chr17:44177498:C:G	5.15475e-09	-2.81986e-10	-0.797859	1.87645e-06	-2.81986e-10	-0.769353	0.000201903	-2.81986e-10	-0.741383
44177601	chr17:44177601:AC:A	1.53616e-09	-2.00849	-3.22959e-10	6.29959e-07	-1.86084	-3.22959e-10	6.46753e-05	-1.87979	-3.22959e-10
44177827	chr17:44177827:AGGATGGGTAGAGT:A	3.93705e-09	-2.81986e-10	-1.06735	1.37878e-06	-2.81986e-10	-1.07753	0.000144589	-2.81986e-10	-1.07527
44177874	chr17:44177874:G:A	3.95781e-09	-2.81986e-10	-1.06209	1.42519e-06	-2.81986e-10	-1.04443	0.000152184	-2.81986e-10	-1.02408
44178033	chr17:44178033:A:T	1.78201e-07	-2.81986e-10	2.74514	5.91979e-05	-2.81986e-10	2.68215	0.00779475	-2.81986e-10	2.91204
44178715	chr17:44178715:C:T	1.67263e-08	-2.81986e-10	0.379202	5.85293e-06	-2.81986e-10	0.368209	0.000635844	-2.81986e-10	0.405783
44179062	chr17:44179062:G:A	2.35234e-09	-0.748276	-0.834093	5.84604e-07	-1.08991	-0.845647	5.48969e-05	-1.20427	-0.839439
44179236	chr17:44179236:A:G	1.23922e-09	-0.958594	-1.2647	3.43348e-07	-1.20007	-1.26767	3.17207e-05	-1.3268	-1.2654
44182095	chr17:44182095:G:A	5.04562e-10	-1.84541	-1.27643	2.07027e-07	-1.68681	-1.28683	1.90614e-05	-1.80483	-1.29668
44183352	chr17:44183352:G:A	4.62559e-09	-2.81986e-10	-0.906175	1.63418e-06	-2.81986e-10	-0.907592	0.000172024	-2.81986e-10	-0.901534
44183823	chr17:44183823:A:T	4.06877e-09	-2.81986e-10	-1.03444	1.42364e-06	-2.81986e-10	-1.04552	0.00014931	-2.81986e-10	-1.04314
44183921	chr17:44183921:C:A	2.80596e-09	-0.642283	-0.763749	6.70627e-07	-1.02623	-0.772043	6.37108e-05	-1.13147	-0.763345
44183933	chr17:44183933:C:T	3.10935e-09	-2.81986e-10	-1.30337	1.09642e-06	-2.81986e-10	-1.30669	0.000114676	-2.81986e-10	-1.30706
44183967	chr17:44183967:C:A	3.43503e-09	-2.81986e-10	-1.20375	1.21479e-06	-2.81986e-10	-1.20416	0.000127286	-2.81986e-10	-1.20273
44183983	chr17:44183983:G:A	5.27191e-09	-2.81986e-10	-0.775385	1.91966e-06	-2.81986e-10	-0.746587	0.000206663	-2.81986e-10	-0.718082
44183984	chr17:44183984:G:A	3.90293e-09	-2.81986e-10	-1.07605	1.36704e-06	-2.81986e-10	-1.08609	0.000143347	-2.81986e-10	-1.0839
44184136	chr17:44184136:C:G	1.89278e-09	-1.79973	-3.22959e-10	1.19806e-06	-1.21803	-3.22959e-10	0.000122283	-1.24283	-3.22959e-10
44184220	chr17:44184220:T:G	1.35824e-09	-1.07154	-1.06005	4.05722e-07	-1.2683	-1.03252	3.89494e-05	-1.39242	-0.994484
44184472	chr17:44184472:G:A	7.59025e-10	-1.99443	-0.719068	2.62533e-07	-2.01611	-0.720006	2.76865e-05	-2.00942	-0.718801
44184576	chr17:44184576:T:G	3.10204e-09	-2.81986e-10	-1.30572	1.09143e-06	-2.81986e-10	-1.31125	0.000114292	-2.81986e-10	-1.31041
44184699	chr17:44184699:C:T	1.52435e-09	-2.01621	-3.22959e-10	5.47579e-07	-2.00098	-3.22959e-10	5.67258e-05	-2.01094	-3.22959e-10
44185196	chr17:44185196:G:A	3.09586e-09	-2.81986e-10	-1.30771	1.09007e-06	-2.81986e-10	-1.3125	0.000114135	-2.81986e-10	-1.31178
44185391	chr17:44185391:G:A	1.52452e-09	-2.0161	-3.22959e-10	5.74951e-07	-1.9522	-3.22959e-10	6.18195e-05	-1.92495	-3.22959e-10
44185501	chr17:44185501:C:G	4.94305e-10	-2.01773	-1.12465	1.75492e-07	-2.01452	-1.12437	1.82092e-05	-2.01827	-1.12897
44185558	chr17:44185558:C:T	3.09943e-09	-2.81986e-10	-1.30656	1.09652e-06	-2.81986e-10	-1.30659	0.0001148	-2.81986e-10	-1.30598
44186254	chr17:44186254:G:A	1.80187e-09	-1.84895	-3.22959e-10	5.51648e-07	-1.99358	-3.22959e-10	5.74013e-05	-1.9991	-3.22959e-10
44186379	chr17:44186379:T:C	3.13777e-09	-2.81986e-10	-1.29426	1.12418e-06	-2.81986e-10	-1.28168	0.000119406	-2.81986e-10	-1.26664
44186432	chr17:44186432:C:A	3.86057e-09	-2.81986e-10	-1.08696	1.35262e-06	-2.81986e-10	-1.09669	0.000141815	-2.81986e-10	-1.09465
44186505	chr17:44186505:G:C	8.2719e-10	-1.98196	-0.645543	2.83947e-07	-2.01098	-0.646724	3.00555e-05	-2.00083	-0.645295
44187307	chr17:44187307:AG:A	4.5984e-09	-2.81986e-10	-0.912069	1.62278e-06	-2.81986e-10	-0.914594	0.000170832	-2.81986e-10	-0.908486
44187518	chr17:44187518:G:A	4.33148e-09	-2.81986e-10	-0.971869	1.52841e-06	-2.81986e-10	-0.974508	0.000160791	-2.81986e-10	-0.969066
44187561	chr17:44187561:C:T	3.44207e-09	-2.81986e-10	-1.2017	1.21726e-06	-2.81986e-10	-1.20213	0.000127547	-2.81986e-10	-1.20068
44188074	chr17:44188074:C:T	2.76693e-09	-0.719559	-0.70048	6.68116e-07	-1.09141	-0.710621	6.37566e-05	-1.19285	-0.701242
44188794	chr17:44188794:A:G	7.35403e-09	-2.81986e-10	-0.44253	2.53343e-06	-2.81986e-10	-0.469162	0.000262416	-2.81986e-10	-0.479237
44189680	chr17:44189680:C:T	4.98134e-10	-2.01472	-1.11994	1.75756e-07	-2.01766	-1.11973	1.82865e-05	-2.01835	-1.12466
44189736	chr17:44189736:C:G	3.4411e-09	-2.81986e-10	-1.20199	1.21702e-06	-2.81986e-10	-1.20233	0.000127522	-2.81986e-10	-1.20088
44190344	chr17:44190344:C:T	5.61693e-09	-2.81986e-10	-0.711993	2.05127e-06	-2.81986e-10	-0.680276	0.000221462	-2.81986e-10	-0.648919
44190639	chr17:44190639:A:T	1.03793e-07	-2.81986e-10	2.20462	3.44921e-05	-2.81986e-10	2.142	0.00445733	-2.81986e-10	2.35314
44190906	chr17:44190906:C:T	9.501e-10	-1.44333	-1.04563	2.14305e-07	-1.88598	-1.0531	2.38389e-05	-1.83656	-1.04129
44191227	chr17:44191227:G:A	4.94973e-10	-2.0175	-1.12353	1.7564e-07	-2.01515	-1.12291	1.82292e-05	-2.01844	-1.12771
44191472	chr17:44191472:TAA:T	4.04293e-09	-2.81986e-10	-1.04081	1.42806e-06	-2.81986e-10	-1.04242	0.000149966	-2.81986e-10	-1.03876
44191649	chr17:44191649:T:C	1.27395e-09	-0.88023	-1.31543	3.63985e-07	-1.09476	-1.31462	3.31538e-05	-1.23581	-1.31221
44192319	chr17:44192319:G:A	1.1122e-07	-2.81986e-10	2.27373	3.69391e-05	-2.81986e-10	2.21054	0.0047848	-2.81986e-10	2.42403
44192700	chr17:44192700:G:T	8.89825e-10	-2.01749	-0.537016	3.00054e-07	-2.0085	-0.594023	3.24656e-05	-2.01035	-0.558636
44192994	chr17:44192994:A:G	3.3348e-09	-2.81986e-10	-1.23337	1.17128e-06	-2.81986e-10	-1.24064	0.000122639	-2.81986e-10	-1.23993
44193328	chr17:44193328:G:A	4.4931e-09	-2.81986e-10	-0.935236	1.64432e-06	-2.81986e-10	-0.901406	0.000178216	-2.81986e-10	-0.866174
44193554	chr17:44193554:C:T	5.715e-09	-2.81986e-10	-0.694683	2.08622e-06	-2.81986e-10	-0.663382	0.000225074	-2.81986e-10	-0.63274
44193678	chr17:44193678:G:A	1.52081e-09	-2.01853	-3.22959e-10	5.52086e-07	-1.99279	-3.22959e-10	5.86615e-05	-1.97739	-3.22959e-10
44193823	chr17:44193823:G:A	1.01201e-09	-1.87907	-0.546772	3.07762e-07	-2.01855	-0.558608	3.36819e-05	-2.00994	-0.522273
44194677	chr17:44194677:G:A	3.29748e-09	-2.81986e-10	-1.24462	1.19991e-06	-2.81986e-10	-1.21649	0.00012467	-2.81986e-10	-1.2235
44194873	chr17:44194873:G:A	1.30504e-08	-2.81986e-10	0.131043	4.61775e-06	-2.81986e-10	0.131173	0.000505235	-2.81986e-10	0.175854
44195102	chr17:44195102:G:A	3.07566e-09	-2.81986e-10	-1.31426	1.08735e-06	-2.81986e-10	-1.31499	0.000113807	-2.81986e-10	-1.31466
44195218	chr17:44195218:G:A	5.77004e-10	-1.82758	-1.16011	1.76834e-07	-1.99194	-1.13934	1.83736e-05	-2.01302	-1.12524
44195422	chr17:44195422:G:A	3.17715e-09	-2.81986e-10	-1.28179	1.13903e-06	-2.81986e-10	-1.26855	0.000120083	-2.81986e-10	-1.26099
44195634	chr17:44195634:T:C	1.22909e-07	-2.81986e-10	2.37367	4.12332e-05	-2.81986e-10	2.32051	0.00536882	-2.81986e-10	2.53919
44196670	chr17:44196670:C:T	3.07246e-09	-2.81986e-10	-1.3153	1.08721e-06	-2.81986e-10	-1.31512	0.000113728	-2.81986e-10	-1.31536
44196703	chr17:44196703:G:A	1.57987e-09	-1.98044	-3.22959e-10	6.86728e-07	-1.77455	-3.22959e-10	7.01795e-05	-1.79811	-3.22959e-10
44198285	chr17:44198285:G:A	5.68554e-09	-0.699852	-3.22959e-10	2.1023e-06	-0.655704	-3.22959e-10	0.00024711	-0.539334	-3.22959e-10
44198466	chr17:44198466:C:G	1.52375e-09	-2.0166	-3.22959e-10	5.43165e-07	-2.00908	-3.22959e-10	5.67186e-05	-2.01107	-3.22959e-10
44198890	chr17:44198890:G:A	3.11132e-09	-2.81986e-10	-1.30273	1.09731e-06	-2.81986e-10	-1.30587	0.000114762	-2.81986e-10	-1.30631
44199955	chr17:44199955:C:T	3.72578e-09	-2.81986e-10	-1.1225	1.30871e-06	-2.81986e-10	-1.12969	0.000137171	-2.81986e-10	-1.12794
44201038	chr17:44201038:T:A	1.16167e-09	-1.11218	-1.17574	2.17068e-07	-1.7443	-1.18198	2.38411e-05	-1.70272	-1.17504
44201473	chr17:44201473:A:G	1.19994e-09	-1.3457	-0.909802	2.57794e-07	-1.83626	-0.918073	2.89835e-05	-1.77867	-0.90377
44201548	chr17:44201548:G:C	8.06258e-10	-1.56368	-1.08945	2.50395e-07	-1.67834	-1.10511	2.49444e-05	-1.72619	-1.10633
44201582	chr17:44201582:G:A	4.58114e-09	-0.915831	-3.22959e-10	1.39571e-06	-1.06533	-3.22959e-10	0.000141723	-1.09529	-3.22959e-10
44201610	chr17:44201610:A:G	3.68946e-09	-2.81986e-10	-1.1323	1.30442e-06	-2.81986e-10	-1.13297	0.00013693	-2.81986e-10	-1.1297
44201763	chr17:44201763:G:A	3.81068e-09	-2.81986e-10	-1.09997	1.33744e-06	-2.81986e-10	-1.10798	0.000140195	-2.81986e-10	-1.10614
44201897	chr17:44201897:A:G	1.52515e-09	-2.01568	-3.22959e-10	5.4834e-07	-1.99959	-3.22959e-10	5.67781e-05	-2.01002	-3.22959e-10
44202121	chr17:44202121:T:C	1.25336e-08	-2.81986e-10	0.0906345	4.14277e-06	-2.81986e-10	0.022631	0.000452665	-2.81986e-10	0.0659821
44202194	chr17:44202194:C:G	4.03256e-09	-1.04338	-3.22959e-10	1.23827e-06	-1.18502	-3.22959e-10	0.000125995	-1.21293	-3.22959e-10
44202375	chr17:44202375:C:T	3.89349e-09	-2.81986e-10	-1.07847	1.41483e-06	-2.81986e-10	-1.05173	0.000151812	-2.81986e-10	-1.02653
44202504	chr17:44202504:G:A	4.18352e-09	-1.00662	-3.22959e-10	1.28121e-06	-1.15093	-3.22959e-10	0.00013031	-1.17926	-3.22959e-10
44202639	chr17:44202639:T:A	4.07851e-09	-1.03205	-3.22959e-10	1.25125e-06	-1.17459	-3.22959e-10	0.000127292	-1.20268	-3.22959e-10
44202860	chr17:44202860:A:G	4.44961e-09	-2.81986e-10	-0.944961	1.62518e-06	-2.81986e-10	-0.913118	0.000176013	-2.81986e-10	-0.878609
44203821	chr17:44203821:GC:G	5.41971e-09	-2.81986e-10	-0.747737	1.8609e-06	-2.81986e-10	-0.777675	0.000196861	-2.81986e-10	-0.766672
44203914	chr17:44203914:G:T	8.74888e-10	-1.3432	-1.22824	2.97025e-07	-1.39544	-1.21723	2.87418e-05	-1.49641	-1.1944
44203939	chr17:44203939:G:A	1.52098e-09	-2.01842	-3.22959e-10	5.43495e-07	-2.00847	-3.22959e-10	5.64689e-05	-2.01548	-3.22959e-10
44204074	chr17:44204074:A:G	3.60558e-09	-2.81986e-10	-1.1553	1.24833e-06	-2.81986e-10	-1.17693	0.000129852	-2.81986e-10	-1.18277
44204125	chr17:44204125:A:G	6.98749e-10	-1.9766	-0.819644	2.40216e-07	-1.99951	-0.825437	2.59765e-05	-1.96272	-0.829261
44204368	chr17:44204368:G:A	7.36318e-09	-2.81986e-10	-0.441286	2.47234e-06	-2.81986e-10	-0.493568	0.000267255	-2.81986e-10	-0.460965
44204460	chr17:44204460:C:T	4.4711e-09	-2.81986e-10	-0.940145	1.5131e-06	-2.81986e-10	-0.984576	0.000159636	-2.81986e-10	-0.976276
44204597	chr17:44204597:T:C	3.15885e-09	-2.81986e-10	-1.28757	1.13151e-06	-2.81986e-10	-1.27518	0.000118622	-2.81986e-10	-1.27323
44204857	chr17:44204857:G:GA	1.61803e-09	-1.95657	-3.22959e-10	7.34458e-07	-1.70736	-3.22959e-10	7.55157e-05	-1.72483	-3.22959e-10
44204959	chr17:44204959:T:G	8.54994e-09	-2.81986e-10	-0.291854	3.07344e-06	-2.81986e-10	-0.275937	0.000330009	-2.81986e-10	-0.25005
44205401	chr17:44205401:C:T	1.78193e-07	-2.81986e-10	2.74509	5.97869e-05	-2.81986e-10	2.69205	0.00782473	-2.81986e-10	2.91588
44205669	chr17:44205669:C:T	2.09307e-09	-1.55686	-0.142291	6.80703e-07	-1.66936	-0.114003	7.36381e-05	-1.72215	-0.0278621
44205803	chr17:44205803:A:G	3.33274e-09	-1.23398	-3.22959e-10	9.44772e-07	-1.45555	-3.22959e-10	9.85223e-05	-1.45889	-3.22959e-10
44206880	chr17:44206880:G:A	6.31116e-09	-2.81986e-10	-0.595458	2.26793e-06	-2.81986e-10	-0.579865	0.000241936	-2.81986e-10	-0.560494
44206926	chr17:44206926:C:T	1.85279e-08	0.481498	-3.22959e-10	2.56232e-06	-0.457822	-3.22959e-10	0.000270933	-0.447297	-3.22959e-10
44207155	chr17:44207155:G:A	3.16312e-09	-2.81986e-10	-1.28622	1.11886e-06	-2.81986e-10	-1.28642	0.000116491	-2.81986e-10	-1.29135
44208372	chr17:44208372:T:C	6.90637e-10	-1.64376	-1.16416	2.30139e-07	-1.72742	-1.14039	2.32937e-05	-1.77934	-1.12165
44208510	chr17:44208510:CAG:C	6.97069e-10	-1.66382	-1.13483	2.33174e-07	-1.74561	-1.10909	2.36813e-05	-1.7957	-1.08878
44208614	chr17:44208614:C:A	3.0898e-09	-2.81986e-10	-1.30967	1.09339e-06	-2.81986e-10	-1.30945	0.000114315	-2.81986e-10	-1.31022
44209043	chr17:44209043:TCTGTAGCC:T	3.64919e-09	-2.81986e-10	-1.14327	1.2738e-06	-2.81986e-10	-1.15673	0.000133061	-2.81986e-10	-1.15836
44209754	chr17:44209754:C:T	3.15965e-09	-2.81986e-10	-1.28732	1.13477e-06	-2.81986e-10	-1.2723	0.000118883	-2.81986e-10	-1.27103
44209806	chr17:44209806:C:G	1.53896e-09	-2.00667	-3.22959e-10	5.75863e-07	-1.95062	-3.22959e-10	5.87829e-05	-1.97532	-3.22959e-10
44209847	chr17:44209847:G:A	4.79704e-09	-0.869779	-3.22959e-10	1.79012e-06	-0.816451	-3.22959e-10	0.000211186	-0.696431	-3.22959e-10
44210065	chr17:44210065:C:T	1.55473e-09	-1.99647	-3.22959e-10	5.88773e-07	-1.92845	-3.22959e-10	5.9849e-05	-1.95734	-3.22959e-10
44210151	chr17:44210151:C:T	4.49657e-10	-1.9436	-1.29345	1.4718e-07	-2.00891	-1.30592	1.57726e-05	-1.98265	-1.30824
44210332	chr17:44210332:G:A	3.23065e-09	-1.26509	-3.22959e-10	1.0131e-06	-1.38572	-3.22959e-10	0.00010361	-1.40853	-3.22959e-10
44210759	chr17:44210759:CT:TT	3.31956e-09	-2.81986e-10	-1.23795	1.16466e-06	-2.81986e-10	-1.2463	0.000121962	-2.81986e-10	-1.24546
44211020	chr17:44211020:G:A	3.58775e-08	-2.81986e-10	1.14233	1.18469e-05	-2.81986e-10	1.07333	0.0013186	-2.81986e-10	1.13516
44211293	chr17:44211293:G:A	3.20059e-09	-2.81986e-10	-1.27444	1.11733e-06	-2.81986e-10	-1.28779	0.000116823	-2.81986e-10	-1.28851
44211766	chr17:44211766:G:A	8.98986e-09	-2.81986e-10	-0.241681	3.23126e-06	-2.81986e-10	-0.225863	0.000347271	-2.81986e-10	-0.199063
44213064	chr17:44213064:CCTGT:C	3.781e-09	-2.81986e-10	-1.10779	1.34106e-06	-2.81986e-10	-1.10527	0.000143319	-2.81986e-10	-1.08409
44213411	chr17:44213411:C:T	3.60748e-09	-2.81986e-10	-1.15477	1.27718e-06	-2.81986e-10	-1.15408	0.000135443	-2.81986e-10	-1.14062
44213492	chr17:44213492:G:A	4.80512e-09	-0.868095	-3.22959e-10	9.55029e-07	-1.44475	-3.22959e-10	8.51016e-05	-1.60532	-3.22959e-10
44213643	chr17:44213643:G:A	3.07831e-09	-2.81986e-10	-1.3134	1.08883e-06	-2.81986e-10	-1.31363	0.000113982	-2.81986e-10	-1.31313
44213949	chr17:44213949:C:CT	3.7712e-09	-2.81986e-10	-1.11039	1.34326e-06	-2.81986e-10	-1.10364	0.000141177	-2.81986e-10	-1.09916
44214290	chr17:44214290:A:G	3.20186e-09	-2.81986e-10	-1.27405	1.12649e-06	-2.81986e-10	-1.27962	0.000118138	-2.81986e-10	-1.27731
44215035	chr17:44215035:T:G	2.04647e-08	-2.81986e-10	0.580925	6.81505e-06	-2.81986e-10	0.520399	0.000753439	-2.81986e-10	0.575479
44215328	chr17:44215328:G:A	3.07425e-09	-1.31472	-3.22959e-10	9.69802e-07	-1.4294	-3.22959e-10	9.92542e-05	-1.45149	-3.22959e-10
44215877	chr17:44215877:C:T	1.15643e-08	-2.81986e-10	0.0101429	3.69517e-06	-2.81986e-10	-0.0917086	0.00040334	-2.81986e-10	-0.0493906
44216260	chr17:44216260:G:A	4.12703e-09	-1.02022	-3.22959e-10	3.91833e-06	-0.0330672	-3.22959e-10	0.000368397	-0.140009	-3.22959e-10
44216442	chr17:44216442:T:C	3.26109e-09	-2.81986e-10	-1.25572	1.16633e-06	-2.81986e-10	-1.24487	0.000123751	-2.81986e-10	-1.2309
44216847	chr17:44216847:G:A	4.26657e-10	-2.01476	-1.2748	1.63102e-07	-1.94389	-1.26822	1.69595e-05	-1.96572	-1.25262
44217094	chr17:44217094:A:G	4.29579e-10	-2.00618	-1.27655	1.67895e-07	-1.91293	-1.27023	1.73788e-05	-1.93894	-1.25497
44217329	chr17:44217329:C:G	1.63515e-08	-2.81986e-10	0.356539	5.76876e-06	-2.81986e-10	0.353723	0.000655223	-2.81986e-10	0.435807
44217343	chr17:44217343:G:A	3.08874e-09	-2.81986e-10	-1.31002	1.08872e-06	-2.81986e-10	-1.31373	0.000113961	-2.81986e-10	-1.31332
44217354	chr17:44217354:G:A	4.26192e-10	-2.0108	-1.27984	1.64649e-07	-1.9289	-1.27377	1.70644e-05	-1.95309	-1.25909
44217650	chr17:44217650:C:G	3.79015e-09	-2.81986e-10	-1.10537	1.33573e-06	-2.81986e-10	-1.10925	0.000138986	-2.81986e-10	-1.11479
44218063	chr17:44218063:C:A	4.53029e-09	-2.81986e-10	-0.926992	1.61085e-06	-2.81986e-10	-0.921974	0.000167836	-2.81986e-10	-0.926181
44218457	chr17:44218457:C:G	3.09434e-09	-2.81986e-10	-1.3082	1.08985e-06	-2.81986e-10	-1.31269	0.000114086	-2.81986e-10	-1.31222
44220251	chr17:44220251:C:T	1.16925e-08	-2.81986e-10	0.0211688	4.37084e-06	-2.81986e-10	0.0762211	0.000488195	-2.81986e-10	0.141545
44220319	chr17:44220319:A:G	3.2604e-09	-2.81986e-10	-1.25593	1.1482e-06	-2.81986e-10	-1.26053	0.000120538	-2.81986e-10	-1.2572
44220521	chr17:44220521:A:G	5.20109e-10	-1.83409	-1.25741	2.54406e-07	-1.49381	-1.27375	2.39564e-05	-1.59877	-1.27416
44221488	chr17:44221488:A:T	3.03326e-09	-1.32814	-3.22959e-10	9.56744e-07	-1.44295	-3.22959e-10	9.79612e-05	-1.4646	-3.22959e-10
44221709	chr17:44221709:A:G	3.54254e-09	-1.17293	-3.22959e-10	1.08715e-06	-1.31518	-3.22959e-10	0.000110219	-1.3467	-3.22959e-10
44221932	chr17:44221932:A:G	6.8451e-10	-1.85455	-0.962282	2.0691e-07	-2.00039	-0.973818	2.16956e-05	-2.01432	-0.957742
44222665	chr17:44222665:C:T	1.61364e-09	-1.95929	-3.22959e-10	5.41943e-07	-2.01133	-3.22959e-10	5.6503e-05	-2.01488	-3.22959e-10
44222910	chr17:44222910:C:T	4.23222e-10	-2.00795	-1.28969	1.71941e-07	-1.87664	-1.28269	1.74309e-05	-1.92099	-1.26994
44223171	chr17:44223171:G:T	1.6126e-09	-1.95993	-3.22959e-10	6.31612e-07	-1.85821	-3.22959e-10	6.35168e-05	-1.89787	-3.22959e-10
44223178	chr17:44223178:G:A	3.6969e-09	-2.81986e-10	-1.13028	1.28941e-06	-2.81986e-10	-1.14455	0.00013466	-2.81986e-10	-1.14642
44224350	chr17:44224350:A:G	4.22504e-10	-2.01742	-1.28192	1.57134e-07	-1.97352	-1.27587	1.61937e-05	-2.00299	-1.26156
44224554	chr17:44224554:C:T	4.24724e-10	-2.01241	-1.28169	1.75089e-07	-1.8676	-1.2736	1.72838e-05	-1.94015	-1.25925
44224601	chr17:44224601:A:T	3.32928e-09	-2.81986e-10	-1.23502	1.14771e-06	-2.81986e-10	-1.26096	0.000120336	-2.81986e-10	-1.25889
44225014	chr17:44225014:C:T	4.23906e-10	-2.01859	-1.27743	1.60485e-07	-1.9572	-1.27108	1.64501e-05	-1.99287	-1.25597
44225539	chr17:44225539:G:A	4.40027e-10	-2.01227	-1.24643	1.60391e-07	-1.99067	-1.23821	1.6747e-05	-2.01242	-1.21853
44225937	chr17:44225937:C:T	4.30084e-10	-2.01859	-1.26296	1.63018e-07	-1.95726	-1.25537	1.67491e-05	-1.99284	-1.23798
44226406	chr17:44226406:C:T	1.60999e-09	-1.96155	-3.22959e-10	5.48832e-07	-1.9987	-3.22959e-10	5.70664e-05	-2.00495	-3.22959e-10
44227275	chr17:44227275:A:G	3.16423e-09	-2.81986e-10	-1.28587	1.11984e-06	-2.81986e-10	-1.28555	0.0001174	-2.81986e-10	-1.28358
44227276	chr17:44227276:G:A	4.45681e-10	-2.01853	-1.2274	1.69903e-07	-1.95311	-1.21815	1.75082e-05	-1.99028	-1.19622
44227520	chr17:44227520:A:G	3.06448e-09	-1.3179	-3.22959e-10	9.66922e-07	-1.43237	-3.22959e-10	9.89764e-05	-1.45429	-3.22959e-10
44227892	chr17:44227892:C:T	1.61553e-09	-1.95811	-3.22959e-10	6.33408e-07	-1.85537	-3.22959e-10	6.3665e-05	-1.89553	-3.22959e-10
44227959	chr17:44227959:C:T	2.93305e-09	-1.36174	-3.22959e-10	9.28891e-07	-1.4725	-3.22959e-10	9.51364e-05	-1.49386	-3.22959e-10
44228267	chr17:44228267:T:A	1.528e-09	-2.01382	-3.22959e-10	5.42179e-07	-2.01089	-3.22959e-10	5.7185e-05	-2.00288	-3.22959e-10
44228331	chr17:44228331:G:A	4.14278e-10	-2.01854	-1.30045	1.5748e-07	-1.95143	-1.29576	1.59272e-05	-1.99055	-1.29059
44228338	chr17:44228338:A:G	4.11552e-10	-2.01805	-1.30754	1.54877e-07	-1.95975	-1.30411	1.56938e-05	-1.99579	-1.30012
44228370	chr17:44228370:G:A	3.04377e-09	-1.32468	-3.22959e-10	9.6097e-07	-1.43855	-3.22959e-10	9.83763e-05	-1.46037	-3.22959e-10
44228498	chr17:44228498:G:A	3.16501e-09	-2.81986e-10	-1.28562	1.10842e-06	-2.81986e-10	-1.2958	0.000116159	-2.81986e-10	-1.29421
44228580	chr17:44228580:G:T	3.47879e-09	-2.81986e-10	-1.1911	1.22287e-06	-2.81986e-10	-1.19753	0.000127687	-2.81986e-10	-1.19959
44229136	chr17:44229136:C:T	4.0404e-09	-2.81986e-10	-1.04143	1.45309e-06	-2.81986e-10	-1.02504	0.000150414	-2.81986e-10	-1.03578
44229470	chr17:44229470:G:A	4.94062e-10	-1.90314	-1.23973	1.63456e-07	-1.97514	-1.2348	1.82983e-05	-1.91896	-1.2234
44229609	chr17:44229609:C:T	3.09879e-09	-2.81986e-10	-1.30677	1.08873e-06	-2.81986e-10	-1.31372	0.000114032	-2.81986e-10	-1.31269
44229684	chr17:44229684:G:A	3.17815e-09	-2.81986e-10	-1.28148	1.11218e-06	-2.81986e-10	-1.29242	0.000116571	-2.81986e-10	-1.29067
44230015	chr17:44230015:G:A	3.31442e-09	-2.81986e-10	-1.23949	1.18697e-06	-2.81986e-10	-1.22733	0.000125406	-2.81986e-10	-1.21761
44230018	chr17:44230018:G:A	1.25374e-09	-2.01734	-0.194305	4.77989e-07	-1.99176	-0.145138	4.97123e-05	-2.01341	-0.129505
44230294	chr17:44230294:G:A	4.84871e-09	-2.81986e-10	-0.859066	1.7153e-06	-2.81986e-10	-0.859144	0.000185446	-2.81986e-10	-0.826408
44230859	chr17:44230859:C:G	4.55917e-09	-2.81986e-10	-0.920638	1.6157e-06	-2.81986e-10	-0.918968	0.000168136	-2.81986e-10	-0.924395
44230946	chr17:44230946:A:AT	3.08488e-09	-2.81986e-10	-1.31127	1.09215e-06	-2.81986e-10	-1.31058	0.000114383	-2.81986e-10	-1.30962
44231554	chr17:44231554:C:T	3.30386e-09	-2.81986e-10	-1.24269	1.1496e-06	-2.81986e-10	-1.25932	0.000120619	-2.81986e-10	-1.25653
44232298	chr17:44232298:A:T	3.12856e-09	-2.81986e-10	-1.2972	1.10151e-06	-2.81986e-10	-1.30205	0.000115471	-2.81986e-10	-1.30015
44232387	chr17:44232387:T:C	3.15886e-09	-2.81986e-10	-1.28757	1.11087e-06	-2.81986e-10	-1.29359	0.000116512	-2.81986e-10	-1.29118
44233051	chr17:44233051:A:G	3.12682e-09	-2.81986e-10	-1.29776	1.10099e-06	-2.81986e-10	-1.30253	0.000115413	-2.81986e-10	-1.30066
44233094	chr17:44233094:G:A	3.29955e-09	-2.81986e-10	-1.24399	1.14818e-06	-2.81986e-10	-1.26056	0.000120446	-2.81986e-10	-1.25796
44233162	chr17:44233162:C:T	4.94156e-09	-2.81986e-10	-0.840098	1.74784e-06	-2.81986e-10	-0.840351	0.00018908	-2.81986e-10	-0.806997
44234145	chr17:44234145:G:A	1.58793e-09	-1.97535	-3.22959e-10	6.15939e-07	-1.88334	-3.22959e-10	6.21532e-05	-1.91957	-3.22959e-10
44234454	chr17:44234454:T:C	4.30247e-09	-2.81986e-10	-0.978588	1.52468e-06	-2.81986e-10	-0.97695	0.000158722	-2.81986e-10	-0.982015
44234712	chr17:44234712:C:T	2.3643e-09	-1.5773	-3.22959e-10	7.58621e-07	-1.67499	-3.22959e-10	7.79285e-05	-1.69338	-3.22959e-10
44234929	chr17:44234929:C:T	2.13122e-08	-2.81986e-10	0.6215	7.11853e-06	-2.81986e-10	0.563968	0.000785525	-2.81986e-10	0.617182
44235493	chr17:44235493:G:A	8.96367e-10	-1.41082	-1.13636	2.77813e-07	-1.51534	-1.1642	2.85835e-05	-1.53578	-1.16056
44235605	chr17:44235605:C:T	4.40033e-10	-1.97757	-1.28111	1.81981e-07	-1.81034	-1.29225	1.75297e-05	-1.88911	-1.29617
44236276	chr17:44236276:A:G	5.38592e-10	-1.90157	-1.155	2.58001e-07	-1.56916	-1.18437	2.32071e-05	-1.71864	-1.18607
44236741	chr17:44236741:G:T	3.082e-09	-2.81986e-10	-1.3122	1.09316e-06	-2.81986e-10	-1.30966	0.000114252	-2.81986e-10	-1.31076
44237031	chr17:44237031:G:A	3.09931e-09	-2.81986e-10	-1.3066	1.09674e-06	-2.81986e-10	-1.30639	0.000114599	-2.81986e-10	-1.30773
44237199	chr17:44237199:C:T	4.79369e-10	-1.88364	-1.28943	2.33953e-07	-1.55022	-1.30115	2.09816e-05	-1.70207	-1.30346
44237933	chr17:44237933:T:C	3.13868e-09	-2.81986e-10	-1.29398	1.11711e-06	-2.81986e-10	-1.28799	0.000116594	-2.81986e-10	-1.29047
44238024	chr17:44238024:C:T	1.56688e-09	-1.98869	-3.22959e-10	6.01476e-07	-1.9071	-3.22959e-10	6.0878e-05	-1.9403	-3.22959e-10
44239882	chr17:44239882:G:A	3.07407e-09	-2.81986e-10	-1.31478	1.09338e-06	-2.81986e-10	-1.30946	0.000114216	-2.81986e-10	-1.31108
44240233	chr17:44240233:G:A	9.32424e-09	-2.81986e-10	-0.205161	3.29777e-06	-2.81986e-10	-0.205489	0.000368712	-2.81986e-10	-0.139154
44240591	chr17:44240591:C:T	3.13401e-09	-2.81986e-10	-1.29547	1.11112e-06	-2.81986e-10	-1.29336	0.000116475	-2.81986e-10	-1.29149
44240946	chr17:44240946:G:A	1.22416e-09	-1.23438	-1.00114	1.27563e-06	-0.183276	-0.97202	7.77914e-05	-0.734426	-0.960713
44242117	chr17:44242117:C:T	3.18991e-09	-2.81986e-10	-1.27779	1.11494e-06	-2.81986e-10	-1.28993	0.000116879	-2.81986e-10	-1.28803
44242354	chr17:44242354:G:A	3.13611e-09	-2.81986e-10	-1.2948	1.09993e-06	-2.81986e-10	-1.30348	0.000115222	-2.81986e-10	-1.3023
44242565	chr17:44242565:G:A	3.18385e-09	-2.81986e-10	-1.27969	1.13476e-06	-2.81986e-10	-1.27231	0.000118347	-2.81986e-10	-1.27555
44242834	chr17:44242834:G:T	3.08849e-09	-2.81986e-10	-1.3101	1.08848e-06	-2.81986e-10	-1.31395	0.000113935	-2.81986e-10	-1.31354
44243364	chr17:44243364:A:C	4.08534e-10	-2.01841	-1.31455	1.56713e-07	-1.93869	-1.31338	1.5724e-05	-1.98231	-1.31167
44243383	chr17:44243383:C:T	4.30582e-10	-1.98636	-1.29404	1.76457e-07	-1.8309	-1.30251	1.70893e-05	-1.90542	-1.3053
44243894	chr17:44243894:C:T	2.34301e-09	-1.58634	-3.22959e-10	8.62826e-07	-1.54628	-3.22959e-10	8.73123e-05	-1.57968	-3.22959e-10
44244010	chr17:44244010:T:TG	3.6049e-09	-2.81986e-10	-1.15548	1.314e-06	-2.81986e-10	-1.12566	0.000138048	-2.81986e-10	-1.12156
44244380	chr17:44244380:G:A	6.37558e-10	-1.91084	-0.97705	2.09384e-07	-1.97525	-0.98707	2.17211e-05	-1.99955	-0.971331
44244382	chr17:44244382:C:G	3.59848e-09	-2.81986e-10	-1.15727	1.25678e-06	-2.81986e-10	-1.17018	0.000131273	-2.81986e-10	-1.17189
44244764	chr17:44244764:C:A	4.47062e-10	-1.94807	-1.29476	1.90486e-07	-1.75245	-1.30446	1.81355e-05	-1.84495	-1.30635
44245210	chr17:44245210:T:C	3.15775e-09	-2.81986e-10	-1.28792	1.12445e-06	-2.81986e-10	-1.28144	0.000117334	-2.81986e-10	-1.28414
44245589	chr17:44245589:TTCTG:T	8.60087e-09	-2.81986e-10	-0.285915	3.05845e-06	-2.81986e-10	-0.280825	0.000325325	-2.81986e-10	-0.264345
44246008	chr17:44246008:G:A	4.74185e-10	-1.89021	-1.29372	2.26732e-07	-1.57819	-1.30454	2.0336e-05	-1.72986	-1.30691
44246175	chr17:44246175:C:T	3.30012e-09	-2.81986e-10	-1.24382	1.18204e-06	-2.81986e-10	-1.23149	0.000125294	-2.81986e-10	-1.21851
44246463	chr17:44246463:C:G	5.06193e-10	-1.84237	-1.27624	2.53029e-07	-1.48163	-1.29136	2.23679e-05	-1.64667	-1.29487
44246735	chr17:44246735:G:C	3.47456e-09	-2.81986e-10	-1.19231	1.21918e-06	-2.81986e-10	-1.20056	0.000128473	-2.81986e-10	-1.19345
44246757	chr17:44246757:AGT:A	1.08735e-09	-1.16695	-1.18708	3.38199e-07	-1.27538	-1.20747	3.44466e-05	-1.3034	-1.20636
44247355	chr17:44247355:C:A	3.10016e-09	-2.81986e-10	-1.30632	1.1007e-06	-2.81986e-10	-1.30279	0.000114966	-2.81986e-10	-1.30453
44247705	chr17:44247705:A:G	4.40814e-10	-1.98612	-1.27079	1.87044e-07	-1.78728	-1.28787	1.75763e-05	-1.89136	-1.29126
44247931	chr17:44247931:G:A	2.55034e-09	-1.50155	-3.22959e-10	7.19174e-07	-1.72839	-3.22959e-10	7.29712e-05	-1.75911	-3.22959e-10
44247988	chr17:44247988:T:C	6.30895e-10	-1.70684	-1.19155	2.2232e-07	-1.68929	-1.21309	2.27124e-05	-1.72012	-1.20614
44248737	chr17:44248737:C:T	5.25051e-09	-0.779452	-3.22959e-10	1.01383e-06	-1.385	-3.22959e-10	8.93289e-05	-1.55684	-3.22959e-10
44249354	chr17:44249354:AT:A	3.37152e-09	-2.81986e-10	-1.22241	1.18958e-06	-2.81986e-10	-1.22513	0.000125287	-2.81986e-10	-1.21856
44249561	chr17:44249561:C:T	1.55527e-09	-1.99613	-3.22959e-10	5.91404e-07	-1.92399	-3.22959e-10	6.00953e-05	-1.95324	-3.22959e-10
44250050	chr17:44250050:G:A	1.96715e-09	-1.76119	-3.22959e-10	5.60872e-07	-1.977	-3.22959e-10	6.16446e-05	-1.92778	-3.22959e-10
44250109	chr17:44250109:C:T	3.38659e-09	-2.81986e-10	-1.21796	1.19223e-06	-2.81986e-10	-1.22291	0.000125453	-2.81986e-10	-1.21724
44250123	chr17:44250123:C:T	1.69181e-09	-1.91198	-3.22959e-10	6.27148e-07	-1.86531	-3.22959e-10	6.80603e-05	-1.82878	-3.22959e-10
44250125	chr17:44250125:G:T	4.41197e-10	-1.96788	-1.28816	1.90465e-07	-1.75559	-1.30144	1.74522e-05	-1.88517	-1.30453
44250832	chr17:44250832:A:G	2.13558e-09	-1.67904	-3.22959e-10	8.13527e-07	-1.60511	-3.22959e-10	9.07817e-05	-1.54071	-3.22959e-10
44251230	chr17:44251230:C:T	3.08463e-09	-2.81986e-10	-1.31135	1.09715e-06	-2.81986e-10	-1.30602	0.000114786	-2.81986e-10	-1.3061
44251636	chr17:44251636:A:C	4.28315e-10	-2.01434	-1.27133	1.6298e-07	-1.92945	-1.28341	1.60262e-05	-1.9859	-1.28905
44252330	chr17:44252330:C:T	1.65878e-09	-1.93169	-3.22959e-10	6.12483e-07	-1.88897	-3.22959e-10	6.62896e-05	-1.85514	-3.22959e-10
44252754	chr17:44252754:C:T	5.89394e-10	-1.67116	-1.29528	1.96347e-07	-1.74226	-1.28435	1.95745e-05	-1.80354	-1.2714
44252803	chr17:44252803:A:C	4.51293e-10	-1.93496	-1.29846	1.93554e-07	-1.73196	-1.30897	1.8057e-05	-1.84479	-1.31084
44253329	chr17:44253329:G:A	3.58798e-09	-2.81986e-10	-1.16019	1.24584e-06	-2.81986e-10	-1.17893	0.000128957	-2.81986e-10	-1.18969
44254066	chr17:44254066:C:A	7.76233e-09	-2.81986e-10	-0.388496	2.66514e-06	-2.81986e-10	-0.418479	0.000281746	-2.81986e-10	-0.408163
44254600	chr17:44254600:G:A	4.70002e-09	-2.81986e-10	-0.890211	1.59415e-06	-2.81986e-10	-0.932392	0.000167151	-2.81986e-10	-0.930271
44255219	chr17:44255219:A:G	3.07842e-09	-2.81986e-10	-1.31336	1.09068e-06	-2.81986e-10	-1.31194	0.000114193	-2.81986e-10	-1.31128
44255435	chr17:44255435:C:T	7.00713e-10	-1.88029	-0.913143	2.15997e-07	-2.01096	-0.920264	2.29839e-05	-2.01814	-0.896241
44255440	chr17:44255440:T:C	5.16217e-10	-1.78447	-1.31453	1.78029e-07	-1.80959	-1.31495	1.89584e-05	-1.79261	-1.31432
44255703	chr17:44255703:C:T	1.70552e-09	-1.90391	-3.22959e-10	5.41697e-07	-2.01178	-3.22959e-10	5.65459e-05	-2.01412	-3.22959e-10
44256236	chr17:44256236:TG:T	8.85475e-10	-1.2445	-1.31491	1.75449e-07	-1.82399	-1.31515	1.93104e-05	-1.77456	-1.31397
44256374	chr17:44256374:AAGGCTGG:A	4.82825e-09	-0.863294	-3.22959e-10	1.29585e-06	-1.13957	-3.22959e-10	0.00013481	-1.14531	-3.22959e-10
44256644	chr17:44256644:C:T	4.17023e-10	-1.99715	-1.31524	1.77735e-07	-1.81141	-1.31478	1.6645e-05	-1.92311	-1.31395
44256974	chr17:44256974:G:A	5.73904e-10	-1.69014	-1.30293	1.93218e-07	-1.73275	-1.30992	1.83629e-05	-1.82497	-1.31387
44257284	chr17:44257284:A:G	1.5328e-09	-2.01068	-3.22959e-10	5.40195e-07	-2.01456	-3.22959e-10	5.66926e-05	-2.01153	-3.22959e-10
44257582	chr17:44257582:T:C	6.62099e-10	-1.53471	-1.31541	1.60073e-07	-1.91545	-1.31541	1.71838e-05	-1.88986	-1.31534
44257767	chr17:44257767:C:T	2.09315e-09	-0.533142	-1.16597	3.81757e-06	1.08578	-1.1449	0.000172855	0.238169	-1.13488
44258019	chr17:44258019:G:A	1.52322e-09	-2.01695	-3.22959e-10	5.38145e-07	-2.01836	-3.22959e-10	5.63681e-05	-2.01727	-3.22959e-10
44258029	chr17:44258029:G:A	3.14893e-09	-2.81986e-10	-1.29072	1.10937e-06	-2.81986e-10	-1.29494	0.000115646	-2.81986e-10	-1.29863
44258317	chr17:44258317:G:A	6.73179e-10	-1.66417	-1.16935	1.67842e-07	-2.00636	-1.17711	1.79845e-05	-1.98755	-1.17211
44258576	chr17:44258576:C:T	3.17061e-09	-2.81986e-10	-1.28386	1.11701e-06	-2.81986e-10	-1.28808	0.000117135	-2.81986e-10	-1.28585
44258781	chr17:44258781:C:T	6.63047e-10	-1.57179	-1.2769	2.2753e-07	-1.61023	-1.26898	2.18826e-05	-1.70082	-1.26265
44259056	chr17:44259056:G:A	5.24265e-10	-1.78555	-1.29799	2.31684e-07	-1.56814	-1.29298	2.31521e-05	-1.61543	-1.29165
44259679	chr17:44259679:G:A	3.23294e-09	-2.81986e-10	-1.26439	1.15014e-06	-2.81986e-10	-1.25885	0.000120243	-2.81986e-10	-1.25966
44259723	chr17:44259723:C:T	4.51627e-10	-1.97842	-1.25425	1.5496e-07	-1.99437	-1.26895	1.64121e-05	-1.98071	-1.27044
44259736	chr17:44259736:C:T	3.15209e-09	-2.81986e-10	-1.28971	1.12198e-06	-2.81986e-10	-1.28364	0.000117825	-2.81986e-10	-1.27997
44260362	chr17:44260362:G:A	3.21385e-09	-2.81986e-10	-1.27031	1.12727e-06	-2.81986e-10	-1.27894	0.000118381	-2.81986e-10	-1.27526
44260608	chr17:44260608:G:A	1.20407e-09	-1.52858	-0.723484	3.28199e-07	-1.79056	-0.722308	3.36928e-05	-1.8113	-0.720584
44260880	chr17:44260880:A:G	4.35605e-10	-1.95353	-1.31527	1.50854e-07	-1.97489	-1.31529	1.61715e-05	-1.95098	-1.31494
44260984	chr17:44260984:T:C	5.01004e-10	-1.9677	-1.16122	2.01439e-07	-1.85297	-1.14803	1.97429e-05	-1.92225	-1.14412
44261085	chr17:44261085:G:A	8.38066e-10	-1.53079	-1.08365	4.00294e-07	-1.24308	-1.07121	3.53513e-05	-1.41511	-1.06872
44261114	chr17:44261114:G:A	5.11216e-10	-1.95227	-1.15647	2.07902e-07	-1.8265	-1.14292	2.02572e-05	-1.90173	-1.13893
44261126	chr17:44261126:C:T	4.32361e-10	-1.97128	-1.30499	1.61869e-07	-1.91037	-1.30933	1.61371e-05	-1.95779	-1.31026
44261411	chr17:44261411:TG:T	3.32298e-09	-2.81986e-10	-1.23692	1.17607e-06	-2.81986e-10	-1.23655	0.000121774	-2.81986e-10	-1.247
44261515	chr17:44261515:G:A	4.12638e-09	-2.81986e-10	-1.02038	1.44441e-06	-2.81986e-10	-1.03103	0.000152028	-2.81986e-10	-1.0251
44261577	chr17:44261577:T:C	1.39012e-09	-1.70553	-0.402859	6.1176e-07	-1.49846	-0.391686	6.38368e-05	-1.56511	-0.32773
44261625	chr17:44261625:C:T	1.74989e-09	-1.87823	-3.22959e-10	5.47555e-07	-2.00103	-3.22959e-10	5.74594e-05	-1.99809	-3.22959e-10
44261750	chr17:44261750:G:GC	4.69565e-10	-1.98959	-1.20414	1.67305e-07	-1.97682	-1.20985	1.73811e-05	-1.99704	-1.19674
44262304	chr17:44262304:C:T	7.32301e-10	-1.82662	-0.922717	2.12884e-07	-2.01854	-0.927198	2.26392e-05	-2.01511	-0.914373
44262377	chr17:44262377:C:T	5.91889e-10	-1.68792	-1.2743	2.55009e-07	-1.48632	-1.27887	2.54661e-05	-1.54251	-1.26931
44262581	chr17:44262581:G:T	3.81833e-09	-1.09797	-3.22959e-10	2.03017e-06	-0.690614	-3.22959e-10	0.000227187	-0.623396	-3.22959e-10
44262587	chr17:44262587:G:C	4.82307e-09	-2.81986e-10	-0.864367	1.62547e-06	-2.81986e-10	-0.912936	0.000170604	-2.81986e-10	-0.909823
44262740	chr17:44262740:C:T	1.75307e-09	-1.87641	-3.22959e-10	8.8494e-07	-1.52097	-3.22959e-10	8.60569e-05	-1.59416	-3.22959e-10
44262855	chr17:44262855:C:T	3.22007e-09	-2.81986e-10	-1.26838	1.15251e-06	-2.81986e-10	-1.25679	0.000120786	-2.81986e-10	-1.25515
44263934	chr17:44263934:A:AT	6.98134e-09	-2.81986e-10	-0.494537	2.36643e-06	-2.81986e-10	-0.537349	0.000250145	-2.81986e-10	-0.527128
44263937	chr17:44263937:A:T	6.76918e-09	-2.81986e-10	-0.525399	2.30857e-06	-2.81986e-10	-0.562106	0.000247549	-2.81986e-10	-0.53756
44264167	chr17:44264167:A:C	1.52287e-09	-2.01718	-3.22959e-10	6.40973e-07	-1.8435	-3.22959e-10	6.4715e-05	-1.87918	-3.22959e-10
44264459	chr17:44264459:G:T	4.39287e-09	-2.81986e-10	-0.957796	1.61994e-06	-2.81986e-10	-0.916344	0.000170208	-2.81986e-10	-0.912146
44264672	chr17:44264672:C:T	3.35462e-09	-2.81986e-10	-1.22744	1.19699e-06	-2.81986e-10	-1.21893	0.000127614	-2.81986e-10	-1.20016
44264909	chr17:44264909:C:T	3.61215e-09	-2.81986e-10	-1.15348	1.25489e-06	-2.81986e-10	-1.17168	0.00012989	-2.81986e-10	-1.18248
44264923	chr17:44264923:G:A	5.19649e-09	-2.81986e-10	-0.789795	1.79699e-06	-2.81986e-10	-0.812619	0.000189634	-2.81986e-10	-0.804076
44265276	chr17:44265276:T:C	3.28548e-09	-2.81986e-10	-1.24827	1.1709e-06	-2.81986e-10	-1.24096	0.000124573	-2.81986e-10	-1.22428
44265431	chr17:44265431:G:A	3.09332e-09	-2.81986e-10	-1.30853	1.09654e-06	-2.81986e-10	-1.30657	0.000115032	-2.81986e-10	-1.30396
44265432	chr17:44265432:C:T	3.10245e-09	-2.81986e-10	-1.30559	1.10026e-06	-2.81986e-10	-1.30319	0.000115478	-2.81986e-10	-1.30009
44265531	chr17:44265531:A:G	3.39098e-09	-2.81986e-10	-1.21666	1.18557e-06	-2.81986e-10	-1.22851	0.000124502	-2.81986e-10	-1.22484
44265553	chr17:44265553:A:G	3.26683e-09	-2.81986e-10	-1.25396	1.15964e-06	-2.81986e-10	-1.25062	0.000121505	-2.81986e-10	-1.24922
44265934	chr17:44265934:T:C	4.18268e-09	-2.81986e-10	-1.00683	1.43779e-06	-2.81986e-10	-1.03563	0.000151298	-2.81986e-10	-1.02992
44266333	chr17:44266333:C:A	9.04525e-10	-1.78453	-0.75359	3.04527e-07	-1.78938	-0.798345	3.30007e-05	-1.74577	-0.806873
44266425	chr17:44266425:G:A	1.9601e-09	-1.76478	-3.22959e-10	9.42556e-07	-1.45789	-3.22959e-10	0.000108656	-1.36099	-3.22959e-10
44266929	chr17:44266929:A:G	1.35985e-07	-2.81986e-10	2.47477	4.39668e-05	-2.81986e-10	2.3847	0.00527823	-2.81986e-10	2.52218
44267222	chr17:44267222:G:A	4.05517e-09	-2.81986e-10	-1.03779	1.53763e-06	-2.81986e-10	-0.968491	0.00016109	-2.81986e-10	-0.967207
44267285	chr17:44267285:C:T	3.83645e-09	-2.81986e-10	-1.09323	1.32535e-06	-2.81986e-10	-1.11706	0.000139814	-2.81986e-10	-1.10885
44267342	chr17:44267342:G:A	3.23391e-09	-2.81986e-10	-1.26409	1.14447e-06	-2.81986e-10	-1.26379	0.000119749	-2.81986e-10	-1.26377
44267435	chr17:44267435:G:A	1.87832e-07	-2.81986e-10	2.79777	6.0378e-05	-2.81986e-10	2.70189	0.00731335	-2.81986e-10	2.84829
44268171	chr17:44268171:C:T	3.09554e-09	-2.81986e-10	-1.30782	1.09757e-06	-2.81986e-10	-1.30564	0.000115132	-2.81986e-10	-1.30309
44268611	chr17:44268611:A:G	6.49266e-10	-2.00209	-0.867597	3.46572e-07	-1.56635	-0.892048	3.01645e-05	-1.75248	-0.890027
44269032	chr17:44269032:G:A	1.85905e-08	-2.81986e-10	0.48487	6.7401e-06	-2.81986e-10	0.509341	0.000780243	-2.81986e-10	0.610435
44269821	chr17:44269821:C:T	4.35571e-10	-1.95654	-1.31234	2.48641e-07	-1.47763	-1.31285	2.23478e-05	-1.62941	-1.31303
44270016	chr17:44270016:C:T	1.45522e-09	-1.68155	-0.381076	4.88338e-07	-1.68689	-0.42859	5.46784e-05	-1.63454	-0.413162
44270372	chr17:44270372:C:T	2.19639e-09	-1.65096	-3.22959e-10	6.06269e-07	-1.89917	-3.22959e-10	5.95826e-05	-1.96181	-3.22959e-10
44270443	chr17:44270443:T:C	3.15912e-09	-2.81986e-10	-1.28748	1.12766e-06	-2.81986e-10	-1.27859	0.000118808	-2.81986e-10	-1.27166
44270678	chr17:44270678:C:T	3.13626e-09	-2.81986e-10	-1.29475	1.11824e-06	-2.81986e-10	-1.28698	0.000117726	-2.81986e-10	-1.28081
44270698	chr17:44270698:G:A	3.15643e-09	-2.81986e-10	-1.28834	1.1171e-06	-2.81986e-10	-1.28799	0.000116908	-2.81986e-10	-1.28778
44270701	chr17:44270701:T:A	3.24538e-09	-2.81986e-10	-1.26055	1.14874e-06	-2.81986e-10	-1.26007	0.00012023	-2.81986e-10	-1.25976
44270831	chr17:44270831:C:T	3.61863e-09	-2.81986e-10	-1.15168	1.32838e-06	-2.81986e-10	-1.11477	0.000137688	-2.81986e-10	-1.12418
44271357	chr17:44271357:C:T	6.0261e-10	-1.63643	-1.30783	1.59974e-07	-1.92247	-1.309	1.58513e-05	-1.97672	-1.3092
44271679	chr17:44271679:C:T	3.15542e-09	-2.81986e-10	-1.28866	1.12606e-06	-2.81986e-10	-1.28001	0.000118637	-2.81986e-10	-1.2731
44272140	chr17:44272140:C:A	3.12493e-09	-2.81986e-10	-1.29837	1.11663e-06	-2.81986e-10	-1.28842	0.000117516	-2.81986e-10	-1.2826
44272639	chr17:44272639:G:A	1.66734e-09	-1.92655	-3.22959e-10	5.38369e-07	-2.01795	-3.22959e-10	5.63023e-05	-2.01843	-3.22959e-10
44272740	chr17:44272740:G:A	3.07213e-09	-2.81986e-10	-1.31541	1.08822e-06	-2.81986e-10	-1.31419	0.000113894	-2.81986e-10	-1.3139
44273062	chr17:44273062:C:T	3.07246e-09	-2.81986e-10	-1.3153	1.08796e-06	-2.81986e-10	-1.31443	0.000113912	-2.81986e-10	-1.31374
44273315	chr17:44273315:G:A	3.13745e-09	-2.81986e-10	-1.29437	1.12392e-06	-2.81986e-10	-1.28191	0.000118433	-2.81986e-10	-1.27482
44274393	chr17:44274393:G:T	9.19544e-10	-1.23757	-1.28409	1.54888e-07	-1.96451	-1.29928	1.56226e-05	-1.99954	-1.30091
44274446	chr17:44274446:T:C	7.90452e-09	-2.81986e-10	-0.370344	2.9854e-06	-2.81986e-10	-0.305	0.000317597	-2.81986e-10	-0.288388
44276014	chr17:44276014:A:G	4.52881e-09	-2.81986e-10	-0.92732	1.58842e-06	-2.81986e-10	-0.935991	0.000165289	-2.81986e-10	-0.941473
44276017	chr17:44276017:C:T	6.12012e-10	-1.71487	-1.21391	2.08325e-07	-1.73801	-1.22938	1.98098e-05	-1.82834	-1.23466
44276218	chr17:44276218:T:C	4.09893e-09	-2.81986e-10	-1.02705	1.40937e-06	-2.81986e-10	-1.05559	0.000148433	-2.81986e-10	-1.04903
44276472	chr17:44276472:A:G	2.48455e-09	-0.982695	-0.544993	7.81751e-07	-1.14962	-0.495336	7.56421e-05	-1.27767	-0.445487
44276571	chr17:44276571:G:C	4.34014e-09	-2.81986e-10	-0.969873	1.60782e-06	-2.81986e-10	-0.923857	0.000169295	-2.81986e-10	-0.917526
44276659	chr17:44276659:C:G	3.07268e-09	-2.81986e-10	-1.31523	1.08691e-06	-2.81986e-10	-1.31539	0.000113721	-2.81986e-10	-1.31542
44276978	chr17:44276978:C:T	3.89e-09	-2.81986e-10	-1.07937	1.33983e-06	-2.81986e-10	-1.10619	0.000141026	-2.81986e-10	-1.10022
44277113	chr17:44277113:C:T	3.19954e-09	-2.81986e-10	-1.27477	1.15204e-06	-2.81986e-10	-1.2572	0.000119738	-2.81986e-10	-1.26386
44277116	chr17:44277116:G:A	2.10054e-09	-0.385271	-1.31031	1.77934e-06	0.487507	-1.31	0.000160021	0.334738	-1.3086
44277325	chr17:44277325:G:A	3.07586e-09	-2.81986e-10	-1.31419	1.09271e-06	-2.81986e-10	-1.31007	0.000114667	-2.81986e-10	-1.30713
44277727	chr17:44277727:A:G	2.48674e-09	-1.52681	-3.22959e-10	9.59613e-07	-1.43996	-3.22959e-10	0.000112478	-1.32641	-3.22959e-10
44278330	chr17:44278330:C:T	1.10579e-09	-1.98959	-0.347632	3.67333e-07	-2.01849	-0.38173	3.97238e-05	-2.01832	-0.348898
44278955	chr17:44278955:A:G	4.22063e-09	-2.81986e-10	-0.997793	1.3979e-06	-2.81986e-10	-1.06377	0.000146517	-2.81986e-10	-1.06203
44278983	chr17:44278983:TGTTTA:T	1.71234e-09	-1.89992	-3.22959e-10	7.6968e-07	-1.66051	-3.22959e-10	8.73386e-05	-1.57938	-3.22959e-10
44279035	chr17:44279035:C:G	3.11479e-09	-2.81986e-10	-1.30162	1.11357e-06	-2.81986e-10	-1.29116	0.000117222	-2.81986e-10	-1.2851
44279245	chr17:44279245:T:C	1.5402e-08	-1.95672	2.25344	4.24124e-06	-2.01276	2.05888	0.000488641	-2.01622	2.15868
44279436	chr17:44279436:A:C	1.212e-09	-1.98315	-0.262352	3.9641e-07	-2.01801	-0.306028	4.3439e-05	-2.01858	-0.259229
44279458	chr17:44279458:T:C	3.54163e-09	-2.81986e-10	-1.17319	1.26013e-06	-2.81986e-10	-1.16752	0.00013081	-2.81986e-10	-1.17542
44280094	chr17:44280094:T:C	3.14941e-09	-2.81986e-10	-1.29056	1.11209e-06	-2.81986e-10	-1.29249	0.000116775	-2.81986e-10	-1.28892
44280242	chr17:44280242:T:C	3.0868e-09	-2.81986e-10	-1.31064	1.09943e-06	-2.81986e-10	-1.30394	0.00011553	-2.81986e-10	-1.29964
44280392	chr17:44280392:C:T	3.07986e-09	-2.81986e-10	-1.3129	1.09539e-06	-2.81986e-10	-1.30762	0.000115024	-2.81986e-10	-1.30403
44280405	chr17:44280405:G:A	1.23245e-09	-1.97938	-0.249391	4.01834e-07	-2.01746	-0.292991	4.40335e-05	-2.01854	-0.24568
44280618	chr17:44280618:C:T	1.80397e-09	-1.84779	-3.22959e-10	8.75537e-07	-1.53165	-3.22959e-10	0.000101064	-1.43341	-3.22959e-10
44280771	chr17:44280771:G:A	8.84083e-09	-2.81986e-10	-0.258397	3.19952e-06	-2.81986e-10	-0.235733	0.000340518	-2.81986e-10	-0.218703
44280965	chr17:44280965:A:G	1.56154e-09	-1.99211	-3.22959e-10	6.02204e-07	-1.90589	-3.22959e-10	6.36759e-05	-1.89536	-3.22959e-10
44281049	chr17:44281049:G:A	3.18479e-09	-2.81986e-10	-1.27939	1.14562e-06	-2.81986e-10	-1.26279	0.000120991	-2.81986e-10	-1.25345
44281472	chr17:44281472:C:T	5.51289e-09	-2.81986e-10	-0.730689	2.07044e-06	-2.81986e-10	-0.670973	0.000218688	-2.81986e-10	-0.661523
44281670	chr17:44281670:T:G	4.79793e-09	-2.81986e-10	-0.869594	1.7784e-06	-2.81986e-10	-0.823018	0.000183924	-2.81986e-10	-0.834645
44281896	chr17:44281896:C:T	3.43001e-09	0.109597	-1.31481	3.22957e-06	1.08687	-1.31325	0.00028712	0.922927	-1.3122
44282155	chr17:44282155:T:C	3.17889e-09	-2.81986e-10	-1.28125	1.14251e-06	-2.81986e-10	-1.26551	0.000118765	-2.81986e-10	-1.27202
44282638	chr17:44282638:C:T	4.46366e-09	-2.81986e-10	-0.941809	1.63772e-06	-2.81986e-10	-0.905426	0.00016883	-2.81986e-10	-0.920277
44282656	chr17:44282656:C:T	7.04267e-09	-2.81986e-10	-0.485791	2.65168e-06	-2.81986e-10	-0.423541	0.000281188	-2.81986e-10	-0.410147
44282712	chr17:44282712:T:G	2.83665e-07	-2.81986e-10	3.21001	8.63422e-05	-2.81986e-10	3.05959	0.0105874	-2.81986e-10	3.21825
44282742	chr17:44282742:C:T	4.92304e-09	0.341622	-1.18547	5.27268e-06	1.44653	-1.18273	0.000465043	1.2679	-1.17494
44283264	chr17:44283264:T:C	4.21089e-09	-2.81986e-10	-1.0001	1.45888e-06	-2.81986e-10	-1.02107	0.00015337	-2.81986e-10	-1.01632
44283320	chr17:44283320:C:T	3.38711e-09	-2.81986e-10	-1.2178	1.1688e-06	-2.81986e-10	-1.24276	0.0001219	-2.81986e-10	-1.24597
44283331	chr17:44283331:C:T	1.08276e-08	-2.0185	1.96281	3.29282e-06	-1.99908	1.79209	0.000385091	-1.98645	1.89076
44283666	chr17:44283666:C:T	4.34239e-09	-2.81986e-10	-0.969353	1.45444e-06	-2.81986e-10	-1.02411	0.000154314	-2.81986e-10	-1.01018
44283672	chr17:44283672:C:T	3.41143e-09	-2.81986e-10	-1.21065	1.1762e-06	-2.81986e-10	-1.23644	0.000122663	-2.81986e-10	-1.23972
44283992	chr17:44283992:T:C	6.56235e-10	-1.85721	-1.0018	2.14371e-07	-1.95607	-0.982709	2.21138e-05	-1.98882	-0.964146
44284621	chr17:44284621:T:C	1.31986e-09	-1.57726	-0.582996	4.49738e-07	-1.67856	-0.519265	4.50273e-05	-1.77423	-0.467669
44284679	chr17:44284679:C:T	2.43108e-09	-1.54944	-3.22959e-10	1.79784e-06	-0.81215	-3.22959e-10	9.17346e-05	-1.53027	-3.22959e-10
44284695	chr17:44284695:C:T	3.72886e-09	-2.81986e-10	-1.12168	1.24797e-06	-2.81986e-10	-1.17721	0.000130349	-2.81986e-10	-1.17895
44284736	chr17:44284736:A:G	5.20759e-10	-1.96038	-1.12986	1.97971e-07	-1.92657	-1.0918	1.98946e-05	-1.99772	-1.061
44284915	chr17:44284915:C:T	3.07404e-09	-2.81986e-10	-1.31479	1.08735e-06	-2.81986e-10	-1.31499	0.000113727	-2.81986e-10	-1.31537
44284935	chr17:44284935:A:G	1.09047e-09	-1.57029	-0.780876	3.56113e-07	-1.67692	-0.754321	3.49594e-05	-1.77138	-0.7236
44285139	chr17:44285139:C:T	5.89057e-09	-2.81986e-10	-0.664425	1.84619e-06	-2.81986e-10	-0.785611	0.000192443	-2.81986e-10	-0.789369
44285748	chr17:44285748:G:A	2.95276e-09	-0.630251	-0.724788	2.23406e-06	0.110823	-0.705736	0.000190977	-0.115093	-0.681924
44285937	chr17:44285937:C:T	5.17089e-09	-2.81986e-10	-0.794733	1.74322e-06	-2.81986e-10	-0.842998	0.000183998	-2.81986e-10	-0.834246
44285960	chr17:44285960:C:T	4.69087e-09	-2.81986e-10	-0.89216	1.65943e-06	-2.81986e-10	-0.892258	0.000175777	-2.81986e-10	-0.879954
44286048	chr17:44286048:T:G	3.40707e-09	-2.81986e-10	-1.21192	1.17408e-06	-2.81986e-10	-1.23825	0.000122363	-2.81986e-10	-1.24218
44286097	chr17:44286097:G:A	2.20933e-09	-1.64509	-3.22959e-10	5.83023e-07	-1.93826	-3.22959e-10	6.27338e-05	-1.91027	-3.22959e-10
44286484	chr17:44286484:G:A	5.34853e-09	-2.81986e-10	-0.760956	2.00671e-06	-2.81986e-10	-0.702237	0.000211922	-2.81986e-10	-0.69295
44286640	chr17:44286640:C:T	4.73615e-09	-2.81986e-10	-0.882554	1.59161e-06	-2.81986e-10	-0.933986	0.000167575	-2.81986e-10	-0.927738
44286833	chr17:44286833:C:T	4.55476e-09	-2.81986e-10	-0.921605	1.52988e-06	-2.81986e-10	-0.973547	0.000160804	-2.81986e-10	-0.968984
44287255	chr17:44287255:G:A	3.31311e-09	-2.81986e-10	-1.23989	1.14807e-06	-2.81986e-10	-1.26065	0.000119708	-2.81986e-10	-1.26412
44287547	chr17:44287547:G:A	3.11419e-09	-2.81986e-10	-1.30181	1.10443e-06	-2.81986e-10	-1.29941	0.000115962	-2.81986e-10	-1.29591
44287614	chr17:44287614:G:A	3.32371e-09	-2.81986e-10	-1.2367	1.1512e-06	-2.81986e-10	-1.25793	0.000120024	-2.81986e-10	-1.26148
44287628	chr17:44287628:C:T	3.47868e-09	-2.81986e-10	-1.19113	1.26702e-06	-2.81986e-10	-1.16206	0.000134586	-2.81986e-10	-1.14697
44287818	chr17:44287818:G:A	3.44414e-09	-2.81986e-10	-1.2011	1.25317e-06	-2.81986e-10	-1.17306	0.000133046	-2.81986e-10	-1.15848
44288018	chr17:44288018:G:A	3.13219e-09	-2.81986e-10	-1.29605	1.09244e-06	-2.81986e-10	-1.31032	0.000114018	-2.81986e-10	-1.31282
44288231	chr17:44288231:T:A	8.57505e-09	-1.99987	1.71094	2.74519e-06	-1.9336	1.54472	0.000323952	-1.90743	1.63885
44288429	chr17:44288429:T:G	3.30134e-09	-2.81986e-10	-1.24345	1.14446e-06	-2.81986e-10	-1.2638	0.000119348	-2.81986e-10	-1.26712
44288492	chr17:44288492:C:T	3.62419e-09	-2.81986e-10	-1.15015	1.28281e-06	-2.81986e-10	-1.14968	0.000136046	-2.81986e-10	-1.13618
44288645	chr17:44288645:C:T	3.3427e-09	-2.81986e-10	-1.231	1.1566e-06	-2.81986e-10	-1.25325	0.000120577	-2.81986e-10	-1.25688
44289075	chr17:44289075:G:A	3.50291e-09	-2.81986e-10	-1.18418	1.27692e-06	-2.81986e-10	-1.15428	0.000135687	-2.81986e-10	-1.13882
44289100	chr17:44289100:T:G	3.72358e-09	-2.81986e-10	-1.12309	1.3325e-06	-2.81986e-10	-1.11168	0.000139574	-2.81986e-10	-1.11058
44289135	chr17:44289135:C:T	1.34317e-08	-1.76716	1.92699	3.54404e-06	-1.9018	1.76834	0.000391753	-1.94754	1.86901
44289209	chr17:44289209:C:G	1.78478e-09	-1.41788	-0.440606	6.03832e-07	-1.52914	-0.374052	5.96213e-05	-1.64508	-0.316078
44289247	chr17:44289247:A:G	3.50971e-09	-2.81986e-10	-1.18224	1.27962e-06	-2.81986e-10	-1.15217	0.000135985	-2.81986e-10	-1.13662
44289402	chr17:44289402:T:G	3.496e-09	-2.81986e-10	-1.18616	1.20373e-06	-2.81986e-10	-1.21331	0.000125426	-2.81986e-10	-1.21745
44289404	chr17:44289404:T:G	3.38883e-09	-2.81986e-10	-1.21729	1.23126e-06	-2.81986e-10	-1.1907	0.000130653	-2.81986e-10	-1.17662
44289664	chr17:44289664:C:A	3.07884e-09	-2.81986e-10	-1.31322	1.09185e-06	-2.81986e-10	-1.31086	0.000114188	-2.81986e-10	-1.31133
44289847	chr17:44289847:C:T	2.77804e-09	-0.52837	-0.887661	2.44018e-07	-1.90946	-0.89979	2.78772e-05	-1.81712	-0.904234
44290415	chr17:44290415:A:G	3.12452e-09	-2.81986e-10	-1.2985	1.10722e-06	-2.81986e-10	-1.29688	0.000115443	-2.81986e-10	-1.30039
44290422	chr17:44290422:AAAAAC:A	3.29317e-09	-2.81986e-10	-1.24593	1.1882e-06	-2.81986e-10	-1.22629	0.000124785	-2.81986e-10	-1.22258
44290629	chr17:44290629:G:A	8.09837e-10	-1.54147	-1.10723	2.67954e-07	-1.64988	-1.06579	2.70795e-05	-1.71384	-1.03656
44290814	chr17:44290814:T:C	1.31691e-09	-0.879256	-1.28323	7.61028e-07	-0.398222	-1.2736	6.84052e-05	-0.555145	-1.26858
44291217	chr17:44291217:T:C	5.8192e-09	-2.81986e-10	-0.676615	1.93501e-06	-2.81986e-10	-0.738622	0.000204464	-2.81986e-10	-0.728776
44291613	chr17:44291613:T:C	3.36482e-09	-2.81986e-10	-1.2244	1.17229e-06	-2.81986e-10	-1.23978	0.000123445	-2.81986e-10	-1.23337
44291639	chr17:44291639:G:T	5.06083e-09	-0.816247	-3.22959e-10	1.67498e-06	-0.882933	-3.22959e-10	0.000163587	-0.951822	-3.22959e-10
44292040	chr17:44292040:A:G	7.06811e-10	-1.51375	-1.27102	5.29262e-07	-0.761123	-1.27388	4.70723e-05	-0.924572	-1.27291
44292357	chr17:44292357:G:A	1.16403e-08	-0.967286	0.983979	1.80294e-06	-1.62445	0.815136	0.00016365	-1.73894	0.787505
44292568	chr17:44292568:C:T	3.192e-09	-2.81986e-10	-1.27713	1.1266e-06	-2.81986e-10	-1.27953	0.000118459	-2.81986e-10	-1.2746
44292644	chr17:44292644:A:T	1.43561e-09	-0.765311	-1.31088	4.43537e-07	-0.898057	-1.31365	4.28714e-05	-0.976572	-1.31439
44292700	chr17:44292700:G:C	1.97085e-09	-0.623292	-1.13602	7.54146e-07	-0.501126	-1.17978	7.14092e-05	-0.606369	-1.17437
44292732	chr17:44292732:C:T	3.47683e-09	-2.81986e-10	-1.19166	1.195e-06	-2.81986e-10	-1.22059	0.00012456	-2.81986e-10	-1.22438
44292809	chr17:44292809:T:C	3.75475e-09	-1.96062	0.845864	1.16215e-06	-1.98093	0.732462	0.000134575	-1.95767	0.810623
44292848	chr17:44292848:G:A	1.95181e-09	-0.646218	-1.1228	7.47001e-07	-0.523485	-1.16694	7.08147e-05	-0.627454	-1.16165
44292865	chr17:44292865:T:C	2.03138e-09	-0.628642	-1.10042	7.7442e-07	-0.505929	-1.14845	7.34116e-05	-0.610671	-1.14242
44293159	chr17:44293159:A:G	1.29605e-08	-2.81986e-10	0.124125	4.12379e-06	-2.81986e-10	0.0180387	0.000425853	-2.81986e-10	0.00492578
44293308	chr17:44293308:A:T	1.93375e-09	-0.645616	-1.1327	7.42137e-07	-0.521372	-1.17558	7.03768e-05	-0.624815	-1.17049
44293416	chr17:44293416:T:C	7.03438e-09	-0.486969	-3.22959e-10	5.57665e-06	0.319854	-3.22959e-10	0.000460344	0.0828044	-3.22959e-10
44293433	chr17:44293433:A:G	3.02722e-09	-1.97251	0.642374	9.48285e-07	-2.01857	0.566741	0.000108416	-2.01713	0.653936
44293759	chr17:44293759:G:A	6.45242e-10	-1.56049	-1.31542	4.73876e-07	-0.830253	-1.31529	4.22733e-05	-0.989771	-1.31524
44294620	chr17:44294620:CA:C	3.5851e-09	-2.81986e-10	-1.16099	1.22594e-06	-2.81986e-10	-1.19503	0.000126457	-2.81986e-10	-1.20927
44294700	chr17:44294700:T:C	2.8298e-09	-1.9323	0.534729	8.56323e-07	-2.01215	0.458305	9.80971e-05	-2.00538	0.542166
44295093	chr17:44295093:A:C	3.36622e-09	-2.81986e-10	-1.22399	1.17371e-06	-2.81986e-10	-1.23857	0.000122753	-2.81986e-10	-1.239
44295171	chr17:44295171:G:A	3.07903e-09	-2.81986e-10	-1.31316	1.08778e-06	-2.81986e-10	-1.31459	0.000113897	-2.81986e-10	-1.31388
44295290	chr17:44295290:A:T	5.83609e-10	-1.66796	-1.30835	3.97697e-07	-1.0142	-1.3066	3.60513e-05	-1.15798	-1.30625
44295293	chr17:44295293:C:T	1.02521e-07	-2.81986e-10	2.19229	3.22145e-05	-2.81986e-10	2.07368	0.00381325	-2.81986e-10	2.19707
44295403	chr17:44295403:A:G	2.7219e-09	-0.360291	-1.07616	1.0448e-06	-0.227714	-1.12719	9.80788e-05	-0.342589	-1.12081
44295432	chr17:44295432:G:A	2.89648e-09	-0.338315	-1.03597	1.10673e-06	-0.206025	-1.0913	0.000104013	-0.320321	-1.08433
44295673	chr17:44295673:T:C	5.38773e-09	-0.753654	-3.22959e-10	9.11827e-07	-1.49104	-3.22959e-10	8.34819e-05	-1.62454	-3.22959e-10
44295703	chr17:44295703:C:T	3.14639e-09	-0.176907	-1.11462	1.22083e-06	-0.0350936	-1.16411	0.000113627	-0.156078	-1.16017
44295837	chr17:44295837:A:T	5.33482e-10	-1.7774	-1.28871	3.94755e-07	-1.03685	-1.29137	3.60827e-05	-1.17179	-1.29156
44295961	chr17:44295961:A:G	2.76191e-09	-0.371213	-1.05064	1.05683e-06	-0.236612	-1.10685	9.90482e-05	-0.351019	-1.10254
44295971	chr17:44295971:C:T	5.30348e-09	-0.769415	-3.22959e-10	9.04271e-07	-1.49936	-3.22959e-10	8.28869e-05	-1.63169	-3.22959e-10
44296175	chr17:44296175:T:C	5.24575e-09	-0.78036	-3.22959e-10	8.96319e-07	-1.50819	-3.22959e-10	8.22557e-05	-1.63934	-3.22959e-10
44296291	chr17:44296291:T:C	5.10993e-09	-2.81986e-10	-0.806593	1.7018e-06	-2.81986e-10	-0.867046	0.000181767	-2.81986e-10	-0.846443
44296309	chr17:44296309:C:G	3.08927e-09	-2.81986e-10	-1.30984	1.08992e-06	-2.81986e-10	-1.31263	0.000114141	-2.81986e-10	-1.31173
44296535	chr17:44296535:G:A	3.0823e-09	-2.81986e-10	-1.3121	1.0884e-06	-2.81986e-10	-1.31403	0.000113785	-2.81986e-10	-1.31486
44296783	chr17:44296783:A:G	2.81775e-09	-0.308253	-1.09359	1.08685e-06	-0.169732	-1.14572	0.000101643	-0.286267	-1.14144
44297298	chr17:44297298:C:T	2.0472e-09	-0.58725	-1.13405	7.85794e-07	-0.462858	-1.17694	7.43596e-05	-0.568345	-1.17191
44297532	chr17:44297532:G:C	1.93205e-09	-0.626935	-1.15226	7.41867e-07	-0.50449	-1.19283	7.02796e-05	-0.608584	-1.1881
44297703	chr17:44297703:A:C	3.07327e-09	-2.81986e-10	-1.31504	1.09043e-06	-2.81986e-10	-1.31216	0.000113992	-2.81986e-10	-1.31304
44297786	chr17:44297786:C:T	5.73499e-10	-1.68851	-1.30526	3.89401e-07	-1.03534	-1.30654	3.53159e-05	-1.17792	-1.30692
44297874	chr17:44297874:G:A	1.83051e-09	-0.555129	-1.27806	7.65621e-07	-0.374084	-1.29172	7.20415e-05	-0.479512	-1.29242
44297946	chr17:44297946:C:T	6.30949e-10	-2.01841	-0.879895	2.43409e-07	-1.95692	-0.854823	2.57574e-05	-1.97924	-0.821209
44298285	chr17:44298285:G:A	3.07525e-09	-2.81986e-10	-1.31439	1.08703e-06	-2.81986e-10	-1.31528	0.000113736	-2.81986e-10	-1.31529
44298346	chr17:44298346:CA:C	3.13517e-09	-2.81986e-10	-1.2951	1.1134e-06	-2.81986e-10	-1.29132	0.000116049	-2.81986e-10	-1.29516
44298644	chr17:44298644:C:A	1.52153e-09	-2.01806	-3.22959e-10	8.44391e-07	-1.56787	-3.22959e-10	8.46259e-05	-1.61093	-3.22959e-10
44298937	chr17:44298937:G:T	3.39624e-09	-2.81986e-10	-1.21511	1.18486e-06	-2.81986e-10	-1.22911	0.00012443	-2.81986e-10	-1.22543
44299021	chr17:44299021:C:T	7.86932e-09	-2.81986e-10	-0.374807	2.9106e-06	-2.81986e-10	-0.330375	0.000302917	-2.81986e-10	-0.335712
44299206	chr17:44299206:C:T	3.46001e-09	-2.81986e-10	-1.19651	1.20572e-06	-2.81986e-10	-1.21166	0.000126656	-2.81986e-10	-1.20769
44299224	chr17:44299224:T:C	4.55972e-09	-2.81986e-10	-0.920517	1.57283e-06	-2.81986e-10	-0.945855	0.000162364	-2.81986e-10	-0.959329
44299711	chr17:44299711:C:T	3.07851e-09	-2.81986e-10	-1.31333	1.0963e-06	-2.81986e-10	-1.30679	0.000116064	-2.81986e-10	-1.29503
44300142	chr17:44300142:A:G	3.64489e-09	-2.81986e-10	-1.14445	1.26658e-06	-2.81986e-10	-1.16241	0.000133193	-2.81986e-10	-1.15737
44300246	chr17:44300246:C:G	3.54473e-09	-2.81986e-10	-1.17231	1.23322e-06	-2.81986e-10	-1.1891	0.000129614	-2.81986e-10	-1.18461
44300361	chr17:44300361:G:A	3.46039e-09	-2.81986e-10	-1.1964	1.20579e-06	-2.81986e-10	-1.2116	0.000126679	-2.81986e-10	-1.20751
44300404	chr17:44300404:C:G	3.52449e-09	-2.81986e-10	-1.17804	1.22667e-06	-2.81986e-10	-1.19443	0.000128913	-2.81986e-10	-1.19003
44301878	chr17:44301878:T:C	3.38955e-09	-2.81986e-10	-1.21708	1.18745e-06	-2.81986e-10	-1.22693	0.000123311	-2.81986e-10	-1.23446
44301967	chr17:44301967:G:A	3.51274e-09	-2.81986e-10	-1.18138	1.22895e-06	-2.81986e-10	-1.19257	0.000127431	-2.81986e-10	-1.2016
44302007	chr17:44302007:T:A	4.05851e-09	-2.81986e-10	-1.03696	1.36959e-06	-2.81986e-10	-1.08422	0.00014522	-2.81986e-10	-1.07092
44302154	chr17:44302154:C:A	3.07247e-09	-2.81986e-10	-1.3153	1.09033e-06	-2.81986e-10	-1.31225	0.000114465	-2.81986e-10	-1.3089
44302585	chr17:44302585:A:G	2.31127e-09	-1.98779	0.387803	7.67155e-07	-2.0151	0.351304	8.74435e-05	-2.01819	0.440013
44302594	chr17:44302594:G:A	3.15318e-09	-2.81986e-10	-1.28937	1.13059e-06	-2.81986e-10	-1.27599	0.000118463	-2.81986e-10	-1.27457
44302634	chr17:44302634:G:A	5.10978e-09	-0.806622	-3.22959e-10	1.5044e-06	-0.990337	-3.22959e-10	0.000155908	-0.999905	-3.22959e-10
44302709	chr17:44302709:T:C	6.45485e-10	-1.97665	-0.898879	2.80208e-07	-1.79829	-0.872669	2.9364e-05	-1.84821	-0.821186
44302766	chr17:44302766:T:C	3.26972e-09	-2.81986e-10	-1.25307	1.15421e-06	-2.81986e-10	-1.25532	0.00012152	-2.81986e-10	-1.24909
44302937	chr17:44302937:C:T	4.89002e-09	-0.850582	-3.22959e-10	8.1629e-07	-1.60172	-3.22959e-10	9.01051e-05	-1.54819	-3.22959e-10
44303116	chr17:44303116:G:T	3.10871e-09	-0.256679	-1.04689	3.44885e-07	-1.37186	-1.09142	2.98756e-05	-1.54706	-1.10507
44303154	chr17:44303154:G:T	3.29963e-09	-2.81986e-10	-1.24397	1.16608e-06	-2.81986e-10	-1.24509	0.000121021	-2.81986e-10	-1.2532
44303312	chr17:44303312:A:G	3.65052e-09	-2.81986e-10	-1.14291	1.26797e-06	-2.81986e-10	-1.16132	0.000133327	-2.81986e-10	-1.15636
44303509	chr17:44303509:G:A	3.15994e-09	-2.81986e-10	-1.28722	1.15347e-06	-2.81986e-10	-1.25596	0.000117786	-2.81986e-10	-1.2803
44303867	chr17:44303867:C:T	3.08215e-09	-2.81986e-10	-1.31215	1.09795e-06	-2.81986e-10	-1.30528	0.000115372	-2.81986e-10	-1.30101
44304087	chr17:44304087:G:A	2.51586e-09	-0.43513	-1.08004	3.00784e-07	-1.47849	-1.12161	2.65154e-05	-1.63716	-1.13429
44304278	chr17:44304278:T:C	3.52406e-09	-2.81986e-10	-1.17816	1.2493e-06	-2.81986e-10	-1.17615	0.000130811	-2.81986e-10	-1.17542
44304426	chr17:44304426:G:A	4.20697e-09	-1.00104	-3.22959e-10	1.30551e-06	-1.13214	-3.22959e-10	0.000127598	-1.20028	-3.22959e-10
44304446	chr17:44304446:A:G	5.60182e-10	-1.84907	-1.1682	2.34179e-07	-1.64812	-1.20229	2.33619e-05	-1.68086	-1.2172
44304475	chr17:44304475:A:G	3.19748e-09	-2.81986e-10	-1.27541	1.15144e-06	-2.81986e-10	-1.25772	0.000120594	-2.81986e-10	-1.25674
44304481	chr17:44304481:T:C	3.34766e-09	-2.81986e-10	-1.22952	1.2111e-06	-2.81986e-10	-1.2072	0.000125843	-2.81986e-10	-1.21413
44304553	chr17:44304553:C:T	4.97041e-09	-0.834275	-3.22959e-10	1.46315e-06	-1.01814	-3.22959e-10	0.000151705	-1.02723	-3.22959e-10
44304560	chr17:44304560:C:T	3.33622e-09	-2.81986e-10	-1.23294	1.17036e-06	-2.81986e-10	-1.24143	0.000119303	-2.81986e-10	-1.2675
44304584	chr17:44304584:G:A	8.73449e-10	-1.41845	-1.15463	5.83542e-07	-0.803055	-1.13432	4.60184e-05	-1.09548	-1.12465
44305036	chr17:44305036:C:T	4.71842e-10	-1.99602	-1.19286	2.07513e-07	-1.81187	-1.15942	2.16576e-05	-1.85207	-1.12174
44305602	chr17:44305602:G:A	3.57048e-09	-2.81986e-10	-1.16508	1.24192e-06	-2.81986e-10	-1.18207	0.000130536	-2.81986e-10	-1.17752
44306005	chr17:44306005:G:A	3.4802e-09	-2.81986e-10	-1.19069	1.23028e-06	-2.81986e-10	-1.19149	0.000127185	-2.81986e-10	-1.20353
44306473	chr17:44306473:G:A	3.6005e-09	-2.81986e-10	-1.15671	1.27278e-06	-2.81986e-10	-1.15753	0.000131381	-2.81986e-10	-1.17107
44306826	chr17:44306826:G:A	3.09595e-09	-2.81986e-10	-1.30768	1.09599e-06	-2.81986e-10	-1.30708	0.000114427	-2.81986e-10	-1.30923
44306904	chr17:44306904:A:G	3.61536e-09	-2.81986e-10	-1.15259	1.25655e-06	-2.81986e-10	-1.17036	0.000132102	-2.81986e-10	-1.16559
44306946	chr17:44306946:G:A	3.20708e-09	-2.81986e-10	-1.27242	1.15927e-06	-2.81986e-10	-1.25094	0.000122661	-2.81986e-10	-1.23974
44306999	chr17:44306999:A:T	1.85988e-09	-1.99814	0.180869	7.30838e-07	-1.88604	0.173747	7.949e-05	-1.91973	0.246192
44307690	chr17:44307690:G:A	3.80019e-09	-2.81986e-10	-1.10273	1.45034e-06	-2.81986e-10	-1.02693	0.000151526	-2.81986e-10	-1.02841
44307733	chr17:44307733:G:A	3.29617e-09	-2.81986e-10	-1.24502	1.15787e-06	-2.81986e-10	-1.25215	0.000118319	-2.81986e-10	-1.27579
44308277	chr17:44308277:G:A	6.46487e-10	-1.56456	-1.30943	1.54554e-07	-1.95201	-1.31394	1.55008e-05	-1.99348	-1.3148
44309444	chr17:44309444:A:G	4.84355e-09	-0.860131	-3.22959e-10	1.49738e-06	-0.99502	-3.22959e-10	0.000145338	-1.07011	-3.22959e-10
44309870	chr17:44309870:T:C	3.72137e-09	-1.12369	-3.22959e-10	1.11216e-06	-1.29243	-3.22959e-10	0.000115579	-1.29922	-3.22959e-10
44309947	chr17:44309947:C:T	3.18089e-09	-2.81986e-10	-1.28062	1.1455e-06	-2.81986e-10	-1.26289	0.000121123	-2.81986e-10	-1.25236
44310406	chr17:44310406:C:T	3.89817e-09	-2.81986e-10	-1.07727	1.34702e-06	-2.81986e-10	-1.10084	0.000141055	-2.81986e-10	-1.10002
44310664	chr17:44310664:C:G	3.26279e-09	-2.81986e-10	-1.2552	1.17793e-06	-2.81986e-10	-1.23497	0.00012349	-2.81986e-10	-1.23301
44310955	chr17:44310955:G:A	3.76604e-09	-2.81986e-10	-1.11175	1.43516e-06	-2.81986e-10	-1.03746	0.000149944	-2.81986e-10	-1.03891
44312040	chr17:44312040:C:T	4.15941e-09	-2.81986e-10	-1.0124	1.60809e-06	-2.81986e-10	-0.923685	0.000168039	-2.81986e-10	-0.924971
44312195	chr17:44312195:G:A	3.71135e-09	-2.81986e-10	-1.12638	1.28789e-06	-2.81986e-10	-1.14573	0.000135434	-2.81986e-10	-1.14068
44312223	chr17:44312223:T:G	3.56201e-09	-2.81986e-10	-1.16745	1.2573e-06	-2.81986e-10	-1.16976	0.000129906	-2.81986e-10	-1.18236
44312300	chr17:44312300:C:T	3.54424e-09	-2.81986e-10	-1.17245	1.25683e-06	-2.81986e-10	-1.17014	0.000131562	-2.81986e-10	-1.16969
44312396	chr17:44312396:C:T	3.08294e-09	-2.81986e-10	-1.3119	1.09274e-06	-2.81986e-10	-1.31004	0.000114131	-2.81986e-10	-1.31182
44312446	chr17:44312446:C:T	2.82229e-09	-0.358649	-1.04158	3.26245e-07	-1.43224	-1.0866	2.85277e-05	-1.59778	-1.10051
44313592	chr17:44313592:C:T	3.64347e-09	-2.81986e-10	-1.14484	1.26355e-06	-2.81986e-10	-1.16481	0.000132203	-2.81986e-10	-1.16483
44313742	chr17:44313742:C:T	1.55532e-09	-1.9961	-3.22959e-10	5.39563e-07	-2.01573	-3.22959e-10	5.68661e-05	-2.00847	-3.22959e-10
44313803	chr17:44313803:T:G	3.91337e-09	-2.81986e-10	-1.07338	1.35508e-06	-2.81986e-10	-1.09487	0.000142653	-2.81986e-10	-1.08875
44313882	chr17:44313882:C:T	3.96609e-09	-2.81986e-10	-1.06	1.37011e-06	-2.81986e-10	-1.08384	0.000143378	-2.81986e-10	-1.08368
44315072	chr17:44315072:C:T	3.12037e-09	-0.257067	-1.04276	3.45844e-07	-1.37283	-1.08767	2.99626e-05	-1.54766	-1.10155
44315111	chr17:44315111:G:A	5.23261e-09	-2.81986e-10	-0.782868	1.79302e-06	-2.81986e-10	-0.814832	0.000188131	-2.81986e-10	-0.812033
44315254	chr17:44315254:T:C	1.658e-09	-2.00475	0.0725784	6.43534e-07	-1.90399	0.0644724	6.99727e-05	-1.93539	0.134323
44315880	chr17:44315880:G:C	1.27771e-09	-2.00769	-0.185022	5.15595e-07	-1.9167	-0.144468	5.57555e-05	-1.94618	-0.0820152
44316094	chr17:44316094:A:C	1.18802e-09	-2.01399	-0.2515	4.3831e-07	-1.9936	-0.22996	4.85085e-05	-2.00403	-0.163398
44316126	chr17:44316126:C:T	1.10538e-09	-1.54265	-0.794938	4.38205e-07	-1.50604	-0.71776	4.1767e-05	-1.66082	-0.656244
44316631	chr17:44316631:G:A	1.53245e-09	-2.01091	-3.22959e-10	5.46705e-07	-2.00258	-3.22959e-10	5.80308e-05	-1.98819	-3.22959e-10
44317093	chr17:44317093:A:G	1.93659e-09	-1.95931	0.182455	7.4179e-07	-1.88307	0.18565	7.6271e-05	-1.97121	0.256337
44318738	chr17:44318738:G:A	3.25518e-09	-1.25753	-3.22959e-10	9.84533e-07	-1.41432	-3.22959e-10	0.000102164	-1.42259	-3.22959e-10
44318814	chr17:44318814:G:A	3.07727e-09	-2.81986e-10	-1.31374	1.08762e-06	-2.81986e-10	-1.31474	0.0001139	-2.81986e-10	-1.31384
44319303	chr17:44319303:T:C	7.37893e-10	-1.50526	-1.23648	1.67242e-07	-1.9298	-1.25725	1.65278e-05	-1.98046	-1.26367
44319528	chr17:44319528:C:T	1.80428e-09	-0.570417	-1.2772	4.33458e-07	-0.943636	-1.29106	3.49656e-05	-1.20002	-1.29479
44320684	chr17:44320684:A:G	1.83032e-09	-2.00486	0.171576	6.43693e-07	-2.00557	0.166301	7.29161e-05	-2.01274	0.252883
44320789	chr17:44320789:C:T	8.4897e-09	-0.298925	-3.22959e-10	2.54869e-06	-0.463154	-3.22959e-10	0.000240572	-0.566149	-3.22959e-10
44321389	chr17:44321389:C:A	1.51624e-09	-2.00901	-0.0125354	5.40887e-07	-2.00144	-0.0118352	6.07564e-05	-2.01013	0.0678375
44321434	chr17:44321434:G:A	9.11934e-10	-1.4958	-1.03416	2.37279e-07	-1.74187	-1.09539	2.28747e-05	-1.83623	-1.08291
44321839	chr17:44321839:C:G	3.56127e-09	-2.81986e-10	-1.16766	1.2588e-06	-2.81986e-10	-1.16857	0.000129966	-2.81986e-10	-1.1819
44321855	chr17:44321855:C:T	2.39478e-09	-1.56449	-3.22959e-10	7.73997e-07	-1.65492	-3.22959e-10	7.75581e-05	-1.69814	-3.22959e-10
44322074	chr17:44322074:C:T	3.51806e-09	-2.81986e-10	-1.17987	1.2071e-06	-2.81986e-10	-1.21051	0.000125776	-2.81986e-10	-1.21467
44322142	chr17:44322142:C:T	6.25069e-10	-1.61377	-1.2939	2.09521e-07	-1.67864	-1.28302	2.08619e-05	-1.72623	-1.28502
44322292	chr17:44322292:C:A	8.50996e-09	-2.81986e-10	-0.296541	3.24792e-06	-2.81986e-10	-0.220719	0.000359995	-2.81986e-10	-0.163079
44322386	chr17:44322386:C:T	7.26989e-10	-1.44439	-1.31224	2.36897e-07	-1.52398	-1.31489	2.34539e-05	-1.57955	-1.31458
44322961	chr17:44322961:C:T	4.40901e-10	-1.94698	-1.30973	2.91906e-07	-1.31922	-1.31084	2.79827e-05	-1.40707	-1.31052
44323049	chr17:44323049:G:A	1.53821e-09	-2.01538	0.0082222	5.70126e-07	-1.96155	0.000922112	6.37752e-05	-1.9733	0.0794988
44323112	chr17:44323112:A:G	1.59638e-09	-2.0047	0.034663	5.70947e-07	-1.98664	0.0274432	6.4141e-05	-1.99531	0.107226
44323634	chr17:44323634:G:A	3.28838e-09	-0.137399	-1.10998	3.51512e-07	-1.29583	-1.14841	3.01958e-05	-1.48126	-1.1602
44323784	chr17:44323784:G:A	1.58818e-09	-1.97519	-3.22959e-10	6.62662e-07	-1.81022	-3.22959e-10	7.31491e-05	-1.75667	-3.22959e-10
44323917	chr17:44323917:G:A	2.18414e-09	-1.65656	-3.22959e-10	7.19141e-07	-1.72843	-3.22959e-10	7.23391e-05	-1.7678	-3.22959e-10
44324340	chr17:44324340:T:C	1.60013e-09	-2.01844	0.0507475	6.03128e-07	-1.94531	0.0409543	6.71309e-05	-1.96397	0.121444
44324440	chr17:44324440:G:A	3.08596e-09	-2.81986e-10	-1.31092	1.09617e-06	-2.81986e-10	-1.30691	0.000114789	-2.81986e-10	-1.30607
44324475	chr17:44324475:T:C	1.06784e-08	-2.81986e-10	-0.0695559	3.35701e-06	-2.81986e-10	-0.187683	0.000365628	-2.81986e-10	-0.147554
44324523	chr17:44324523:G:A	3.23667e-09	-2.81986e-10	-1.26323	1.13293e-06	-2.81986e-10	-1.27392	0.000118719	-2.81986e-10	-1.27241
44324570	chr17:44324570:T:C	3.47193e-09	-2.81986e-10	-1.19307	1.22689e-06	-2.81986e-10	-1.19425	0.000126745	-2.81986e-10	-1.20699
44324596	chr17:44324596:C:A	3.61977e-09	-2.81986e-10	-1.15137	1.3354e-06	-2.81986e-10	-1.10951	0.000142461	-2.81986e-10	-1.0901
44324806	chr17:44324806:C:T	4.68276e-10	-1.88577	-1.31071	3.44105e-07	-1.15386	-1.31168	3.26465e-05	-1.25203	-1.31141
44324948	chr17:44324948:C:T	3.56084e-09	-2.81986e-10	-1.16778	1.31093e-06	-2.81986e-10	-1.128	0.000139746	-2.81986e-10	-1.10935
44325561	chr17:44325561:G:C	3.07413e-09	-2.81986e-10	-1.31476	1.08861e-06	-2.81986e-10	-1.31383	0.0001138	-2.81986e-10	-1.31473
44326155	chr17:44326155:C:A	4.50903e-10	-1.92056	-1.31372	3.12285e-07	-1.24825	-1.31432	2.97897e-05	-1.34084	-1.31416
44326478	chr17:44326478:C:A	3.07579e-09	-2.81986e-10	-1.31422	1.08951e-06	-2.81986e-10	-1.313	0.000113865	-2.81986e-10	-1.31415
44326600	chr17:44326600:G:C	3.35843e-09	-2.81986e-10	-1.22631	1.17173e-06	-2.81986e-10	-1.24025	0.000122867	-2.81986e-10	-1.23806
44326990	chr17:44326990:C:T	3.30481e-09	-2.81986e-10	-1.2424	1.15834e-06	-2.81986e-10	-1.25175	0.000120387	-2.81986e-10	-1.25846
44327310	chr17:44327310:C:T	3.13821e-09	-2.81986e-10	-1.29413	1.09802e-06	-2.81986e-10	-1.30523	0.00011403	-2.81986e-10	-1.3127
44327447	chr17:44327447:G:A	3.11035e-09	-2.81986e-10	-1.30304	1.09168e-06	-2.81986e-10	-1.31101	0.000113756	-2.81986e-10	-1.31512
44327597	chr17:44327597:G:C	3.78468e-09	-2.81986e-10	-1.10682	1.4428e-06	-2.81986e-10	-1.03215	0.000150606	-2.81986e-10	-1.0345
44327751	chr17:44327751:C:T	3.73615e-09	-2.81986e-10	-1.11972	1.2932e-06	-2.81986e-10	-1.14162	0.000135474	-2.81986e-10	-1.14039
44327975	chr17:44327975:A:G	3.15447e-09	-2.81986e-10	-1.28896	1.11102e-06	-2.81986e-10	-1.29346	0.000114712	-2.81986e-10	-1.30674
44328609	chr17:44328609:G:A	3.47801e-09	-2.81986e-10	-1.19132	1.27655e-06	-2.81986e-10	-1.15457	0.000135899	-2.81986e-10	-1.13726
44328884	chr17:44328884:G:C	3.76032e-09	-2.81986e-10	-1.11327	1.43197e-06	-2.81986e-10	-1.03968	0.000149481	-2.81986e-10	-1.042
44328934	chr17:44328934:C:T	3.1356e-09	-2.81986e-10	-1.29496	1.11814e-06	-2.81986e-10	-1.28707	0.000116909	-2.81986e-10	-1.28778
44329192	chr17:44329192:C:T	6.56044e-10	-1.97766	-0.88165	3.12624e-07	-1.73543	-0.82606	3.32373e-05	-1.78141	-0.764086
44329201	chr17:44329201:A:G	3.11538e-09	-2.81986e-10	-1.30143	1.106e-06	-2.81986e-10	-1.29798	0.000115321	-2.81986e-10	-1.30145
44329505	chr17:44329505:A:G	1.89055e-09	-2.01688	0.215967	7.04113e-07	-1.95446	0.204914	7.91358e-05	-1.96747	0.289466
44329755	chr17:44329755:G:T	1.6677e-09	-2.01303	0.0866968	6.10497e-07	-1.97012	0.0779015	6.84624e-05	-1.98044	0.157552
44329991	chr17:44329991:C:T	4.43636e-10	-1.95109	-1.29944	2.90947e-07	-1.33266	-1.30069	2.79066e-05	-1.41984	-1.30047
44330034	chr17:44330034:C:T	3.08103e-09	-2.81986e-10	-1.31251	1.0919e-06	-2.81986e-10	-1.31081	0.000114058	-2.81986e-10	-1.31247
44330997	chr17:44330997:C:CTGAGGTGCCTTTAT	1.48093e-08	-2.81986e-10	0.257475	4.88365e-06	-2.81986e-10	0.18716	0.000519964	-2.81986e-10	0.20459
44331157	chr17:44331157:C:G	3.68802e-09	-2.81986e-10	-1.13269	1.29655e-06	-2.81986e-10	-1.13903	0.000133933	-2.81986e-10	-1.15183
44331748	chr17:44331748:A:G	3.49081e-09	-2.81986e-10	-1.18765	1.23349e-06	-2.81986e-10	-1.18889	0.00012735	-2.81986e-10	-1.20223
44331964	chr17:44331964:T:C	3.68185e-09	-2.81986e-10	-1.13436	1.30296e-06	-2.81986e-10	-1.13409	0.000136983	-2.81986e-10	-1.12931
44332583	chr17:44332583:T:C	5.11376e-08	1.49674	-3.22959e-10	2.27972e-05	1.7279	-3.22959e-10	0.00315213	2.00666	-3.22959e-10
44332620	chr17:44332620:G:A	7.58073e-09	-2.81986e-10	-0.412169	2.47432e-06	-2.81986e-10	-0.492768	0.000255925	-2.81986e-10	-0.504285
44332812	chr17:44332812:A:G	1.54153e-09	-1.9861	-0.0189014	5.30113e-07	-2.00232	-0.0310828	5.96916e-05	-2.00466	0.0446869
44332841	chr17:44332841:C:T	3.36892e-09	-2.81986e-10	-1.22318	1.16305e-06	-2.81986e-10	-1.24769	0.000121367	-2.81986e-10	-1.25035
44333443	chr17:44333443:A:G	3.38323e-09	-1.21895	-3.22959e-10	1.02114e-06	-1.37781	-3.22959e-10	0.000106029	-1.38546	-3.22959e-10
44333592	chr17:44333592:C:G	3.73676e-09	-2.81986e-10	-1.11956	1.29723e-06	-2.81986e-10	-1.1385	0.000134997	-2.81986e-10	-1.14392
44333733	chr17:44333733:C:T	2.60869e-09	-0.488408	-0.990524	3.19353e-07	-1.50086	-1.03933	2.81756e-05	-1.65618	-1.05454
44333749	chr17:44333749:G:A	3.49652e-09	-2.81986e-10	-1.18601	1.20111e-06	-2.81986e-10	-1.21549	0.000125143	-2.81986e-10	-1.21971
44333901	chr17:44333901:C:T	1.19695e-09	-0.963695	-1.2943	4.87552e-07	-0.8227	-1.29439	4.62372e-05	-0.923184	-1.2922
44334116	chr17:44334116:C:T	3.43676e-09	-2.81986e-10	-1.20325	1.24939e-06	-2.81986e-10	-1.17608	0.000131061	-2.81986e-10	-1.1735
44334162	chr17:44334162:T:C	3.14285e-09	-2.81986e-10	-1.29265	1.1066e-06	-2.81986e-10	-1.29744	0.0001154	-2.81986e-10	-1.30076
44334169	chr17:44334169:T:A	3.44009e-09	-2.81986e-10	-1.20228	1.25074e-06	-2.81986e-10	-1.175	0.000131204	-2.81986e-10	-1.17242
44334995	chr17:44334995:G:A	3.21218e-09	-2.81986e-10	-1.27083	1.13853e-06	-2.81986e-10	-1.269	0.000119824	-2.81986e-10	-1.26314
44335382	chr17:44335382:G:A	3.97357e-09	-2.81986e-10	-1.05811	1.35524e-06	-2.81986e-10	-1.09475	0.000142209	-2.81986e-10	-1.09187
44335481	chr17:44335481:G:A	2.06986e-08	-2.81986e-10	0.592289	7.70178e-06	-2.81986e-10	0.642718	0.000862657	-2.81986e-10	0.710847
44335610	chr17:44335610:GT:G	3.96915e-09	-2.81986e-10	-1.05923	1.35383e-06	-2.81986e-10	-1.0958	0.00014206	-2.81986e-10	-1.09292
44335836	chr17:44335836:G:A	4.75391e-09	-2.81986e-10	-0.878811	1.53799e-06	-2.81986e-10	-0.968257	0.000160688	-2.81986e-10	-0.969702
44336005	chr17:44336005:C:A	3.83535e-08	-2.81986e-10	1.20907	1.5082e-05	-2.81986e-10	1.31477	0.00200458	-2.81986e-10	1.55402
44336101	chr17:44336101:A:G	3.19383e-09	-2.81986e-10	-1.27656	1.15558e-06	-2.81986e-10	-1.25413	0.000121206	-2.81986e-10	-1.25167
44336113	chr17:44336113:C:T	5.47764e-10	-1.85533	-1.18436	2.05711e-07	-1.819	-1.16102	2.11737e-05	-1.87741	-1.119
44336777	chr17:44336777:C:T	4.60958e-10	-1.90648	-1.30575	3.2548e-07	-1.2139	-1.30728	3.10102e-05	-1.30797	-1.30688
44337576	chr17:44337576:C:T	2.46883e-09	-1.53403	-3.22959e-10	7.94717e-07	-1.6285	-3.22959e-10	7.93704e-05	-1.67504	-3.22959e-10
44337875	chr17:44337875:T:A	1.63959e-09	-1.94333	-3.22959e-10	6.32075e-07	-1.85748	-3.22959e-10	6.55281e-05	-1.86669	-3.22959e-10
44338062	chr17:44338062:C:T	1.11236e-09	-1.98614	-0.345161	4.8775e-07	-1.7802	-0.336489	5.23084e-05	-1.80555	-0.286459
44338108	chr17:44338108:A:G	3.32317e-09	-2.81986e-10	-1.23686	1.16016e-06	-2.81986e-10	-1.25018	0.000121641	-2.81986e-10	-1.2481
44339591	chr17:44339591:G:A	3.08614e-09	-2.81986e-10	-1.31086	1.08976e-06	-2.81986e-10	-1.31277	0.00011372	-2.81986e-10	-1.31543
44340058	chr17:44340058:G:A	8.24397e-10	-1.35048	-1.2804	2.66998e-07	-1.44769	-1.27156	2.63642e-05	-1.5039	-1.27327
44340071	chr17:44340071:A:G	3.1214e-09	-2.81986e-10	-1.2995	1.10045e-06	-2.81986e-10	-1.30301	0.000114138	-2.81986e-10	-1.31176
44340455	chr17:44340455:C:T	1.52122e-09	-2.01827	-3.22959e-10	5.88302e-07	-1.92925	-3.22959e-10	6.43414e-05	-1.88497	-3.22959e-10
44340626	chr17:44340626:T:G	2.01598e-09	-0.608648	-1.12802	2.635e-07	-1.56372	-1.16871	2.38251e-05	-1.70859	-1.16984
44340853	chr17:44340853:G:A	6.88356e-09	-2.81986e-10	-0.508643	2.25601e-06	-2.81986e-10	-0.585136	0.000233567	-2.81986e-10	-0.5957
44341044	chr17:44341044:T:C	3.17394e-09	-2.81986e-10	-1.28281	1.14709e-06	-2.81986e-10	-1.26151	0.00012134	-2.81986e-10	-1.25057
44341235	chr17:44341235:C:T	7.41213e-10	-1.53974	-1.1975	3.04796e-07	-1.4001	-1.18675	2.77351e-05	-1.5421	-1.18437
44341599	chr17:44341599:G:A	5.05905e-10	-1.99256	-1.12663	1.77101e-07	-2.00087	-1.1289	1.88211e-05	-2.00382	-1.11038
44341813	chr17:44341813:A:T	3.36225e-09	-2.81986e-10	-1.22517	1.20113e-06	-2.81986e-10	-1.21548	0.000126746	-2.81986e-10	-1.20698
44342375	chr17:44342375:G:A	7.99551e-10	-1.43688	-1.2246	3.24967e-07	-1.30822	-1.21454	2.99894e-05	-1.43514	-1.21318
44342417	chr17:44342417:A:G	3.01477e-09	-0.397774	-0.936482	3.5376e-07	-1.44826	-0.989607	3.08548e-05	-1.61367	-1.00621
44342963	chr17:44342963:C:T	8.27055e-10	-1.409	-1.21866	3.37272e-07	-1.27788	-1.20772	3.10204e-05	-1.40853	-1.206
44343174	chr17:44343174:G:A	2.81696e-09	-0.421861	-0.980259	3.3286e-07	-1.46884	-1.02993	2.91212e-05	-1.63229	-1.04541
44343224	chr17:44343224:G:C	4.4917e-09	0.378832	-1.31438	4.35369e-07	-0.920765	-1.30953	3.55397e-05	-1.17168	-1.30684
44343271	chr17:44343271:C:T	3.62202e-09	-2.81986e-10	-1.15075	1.27677e-06	-2.81986e-10	-1.1544	0.000131203	-2.81986e-10	-1.17242
44343308	chr17:44343308:C:T	7.40462e-10	-1.49308	-1.24518	2.98577e-07	-1.3717	-1.23576	2.77234e-05	-1.49258	-1.23431
44343433	chr17:44343433:G:A	3.71389e-09	-2.81986e-10	-1.1257	1.30878e-06	-2.81986e-10	-1.12964	0.000134308	-2.81986e-10	-1.14904
44343693	chr17:44343693:C:A	3.07258e-09	-2.81986e-10	-1.31526	1.08819e-06	-2.81986e-10	-1.31422	0.00011405	-2.81986e-10	-1.31253
44344054	chr17:44344054:G:C	7.77058e-08	-2.81986e-10	1.91515	2.60381e-05	-2.81986e-10	1.86083	0.002851	-2.81986e-10	1.90625
44344219	chr17:44344219:T:G	7.29676e-09	-2.81986e-10	-0.450348	2.38494e-06	-2.81986e-10	-0.52956	0.000246779	-2.81986e-10	-0.540676
44344244	chr17:44344244:A:G	3.58043e-09	-1.1623	-3.22959e-10	1.11515e-06	-1.28975	-3.22959e-10	0.00010879	-1.35975	-3.22959e-10
44344321	chr17:44344321:T:C	3.21004e-09	-2.81986e-10	-1.2715	1.10565e-06	-2.81986e-10	-1.2983	0.00011566	-2.81986e-10	-1.29851
44344473	chr17:44344473:G:A	3.07357e-09	-2.81986e-10	-1.31494	1.08933e-06	-2.81986e-10	-1.31317	0.00011415	-2.81986e-10	-1.31166
44344494	chr17:44344494:T:C	4.83935e-10	-1.99251	-1.17107	1.69393e-07	-2.00134	-1.17293	1.79624e-05	-2.00438	-1.15651
44345007	chr17:44345007:TC:T	6.16841e-10	-1.91751	-1.00341	2.16336e-07	-1.9434	-0.98626	2.27892e-05	-1.97161	-0.951275
44345270	chr17:44345270:G:T	3.94143e-09	-2.81986e-10	-1.06623	1.34857e-06	-2.81986e-10	-1.09969	0.000141576	-2.81986e-10	-1.09633
44345304	chr17:44345304:T:C	6.42338e-09	-2.81986e-10	-0.577834	2.26532e-06	-2.81986e-10	-0.581016	0.000236442	-2.81986e-10	-0.583468
44345570	chr17:44345570:G:A	3.14692e-09	-2.81986e-10	-1.29135	1.10112e-06	-2.81986e-10	-1.30241	0.000114994	-2.81986e-10	-1.30429
44345895	chr17:44345895:C:T	4.81628e-10	-2.01167	-1.15669	1.71565e-07	-2.01537	-1.14615	1.83367e-05	-2.01846	-1.12181
44346297	chr17:44346297:A:G	6.94113e-10	-1.57327	-1.22963	4.83148e-07	-0.920825	-1.20534	4.04966e-05	-1.14658	-1.20138
44347064	chr17:44347064:C:T	3.13312e-09	-2.81986e-10	-1.29575	1.09765e-06	-2.81986e-10	-1.30556	0.000114319	-2.81986e-10	-1.31017
44347820	chr17:44347820:C:T	3.85576e-08	-2.81986e-10	1.21438	1.26309e-05	-2.81986e-10	1.13741	0.00136123	-2.81986e-10	1.16698
44348203	chr17:44348203:A:G	3.47765e-09	-2.81986e-10	-1.19142	1.16196e-06	-2.81986e-10	-1.24862	0.000120982	-2.81986e-10	-1.25353
44349083	chr17:44349083:A:G	7.02532e-09	-2.81986e-10	-0.488258	2.36499e-06	-2.81986e-10	-0.537961	0.000252944	-2.81986e-10	-0.516003
44349206	chr17:44349206:G:A	3.07412e-09	-2.81986e-10	-1.31476	1.08717e-06	-2.81986e-10	-1.31516	0.000113764	-2.81986e-10	-1.31505
44349219	chr17:44349219:C:T	3.67248e-09	-2.81986e-10	-1.13691	1.33506e-06	-2.81986e-10	-1.10976	0.000141831	-2.81986e-10	-1.09454
44349572	chr17:44349572:G:A	5.37584e-10	-2.0174	-1.04105	2.15356e-07	-1.87281	-1.06139	3.95386e-05	-1.33293	-1.03897
44349783	chr17:44349783:G:C	5.09776e-09	-2.81986e-10	-0.808977	1.68056e-06	-2.81986e-10	-0.879609	0.000178223	-2.81986e-10	-0.866135
44350524	chr17:44350524:C:T	2.691e-08	-2.81986e-10	0.85472	1.02061e-05	-2.81986e-10	0.924256	0.0012633	-2.81986e-10	1.09231
44350525	chr17:44350525:G:A	3.13261e-09	-2.81986e-10	-1.29591	1.11645e-06	-2.81986e-10	-1.28858	0.000117124	-2.81986e-10	-1.28593
44350637	chr17:44350637:G:A	3.17561e-09	-2.81986e-10	-1.28228	1.13398e-06	-2.81986e-10	-1.273	0.000119037	-2.81986e-10	-1.26973
44352471	chr17:44352471:G:C	3.56478e-09	-2.81986e-10	-1.16668	1.32651e-06	-2.81986e-10	-1.11618	0.00013748	-2.81986e-10	-1.12569
44352621	chr17:44352621:C:T	3.18918e-09	-2.81986e-10	-1.27802	1.14991e-06	-2.81986e-10	-1.25905	0.000120608	-2.81986e-10	-1.25662
44352876	chr17:44352876:C:T	0.000281423	11.4252	-1.31541	5.86321e-07	-0.716422	-1.2162	1.86521e-05	-1.92934	-1.19387
44353078	chr17:44353078:G:A	3.41535e-09	-2.81986e-10	-1.2095	1.12684e-06	-2.81986e-10	-1.27932	0.000118348	-2.81986e-10	-1.27554
44353663	chr17:44353663:CGGGCCCCCGG:C	4.47397e-09	-2.81986e-10	-0.939502	1.42459e-06	-2.81986e-10	-1.04485	0.000150205	-2.81986e-10	-1.03717
44354156	chr17:44354156:C:T	7.67425e-09	0.805217	-1.20512	1.48966e-07	-2.00311	-1.29966	1.5271e-05	-2.01823	-1.30498
44354429	chr17:44354429:C:T	5.92891e-09	-2.81986e-10	-0.657937	2.33555e-06	-2.81986e-10	-0.550486	0.0002386	-2.81986e-10	-0.574382
44355218	chr17:44355218:G:A	1.66076e-08	-2.81986e-10	0.372081	6.31195e-06	-2.81986e-10	0.443711	0.000772361	-2.81986e-10	0.600282
44355406	chr17:44355406:G:A	1.85471e-09	-1.82005	-3.22959e-10	1.10165e-06	-1.30192	-3.22959e-10	9.48753e-05	-1.49661	-3.22959e-10
44355407	chr17:44355407:A:C	1.86907e-09	-1.81234	-3.22959e-10	1.08698e-06	-1.31533	-3.22959e-10	9.38235e-05	-1.50775	-3.22959e-10
44356087	chr17:44356087:G:A	7.02539e-09	-0.488248	-3.22959e-10	0.818693	12.2167	-3.22959e-10	7.3237e-05	-1.75547	-3.22959e-10
44356497	chr17:44356497:C:T	6.94868e-09	-2.81986e-10	-0.499227	2.24713e-06	-2.81986e-10	-0.589079	0.000237924	-2.81986e-10	-0.577218
44356544	chr17:44356544:G:T	1.17015e-08	-2.81986e-10	0.0219385	4.37622e-06	-2.81986e-10	0.0774513	0.000481881	-2.81986e-10	0.128528
44357287	chr17:44357287:C:T	3.65645e-08	1.1613	-3.22959e-10	9.52678e-07	-1.44721	-3.22959e-10	0.000114191	-1.3113	-3.22959e-10
44357653	chr17:44357653:A:C	1.28316e-08	-2.81986e-10	0.114129	3.58309e-06	-2.81986e-10	-0.12251	0.000382289	-2.81986e-10	-0.102994
44358115	chr17:44358115:C:T	7.24584e-09	-2.81986e-10	-0.45735	2.33593e-06	-2.81986e-10	-0.550323	0.000247412	-2.81986e-10	-0.538115
44358499	chr17:44358499:C:T	8.31624e-09	-2.81986e-10	-0.319568	2.1118e-06	-2.81986e-10	-0.651194	0.000239244	-2.81986e-10	-0.571685
44358852	chr17:44358852:G:A	9.52952e-07	5.51992	-1.09814	6.28443e-05	3.92571	-1.18379	3.82998e-05	-1.21355	-1.19017
44359632	chr17:44359632:G:A	1.48496e-07	3.85163	-1.28885	0.000481226	6.08086	-1.30326	3.6798e-05	-1.13611	-1.30762
44360285	chr17:44360285:A:G	1.66955e-08	-2.81986e-10	0.377363	6.38141e-06	-2.81986e-10	0.454656	0.00076708	-2.81986e-10	0.593421
44360386	chr17:44360386:G:A	0.350511	18.3749	-1.13776	6.72095e-07	-0.490039	-1.30605	1.90132e-05	-1.79227	-1.31177
44360607	chr17:44360607:C:G	4.39321e-09	-2.81986e-10	-0.957717	1.4736e-06	-2.81986e-10	-1.01103	0.000156419	-2.81986e-10	-0.996634
44360616	chr17:44360616:C:T	4.32959e-09	-2.81986e-10	-0.972306	1.33313e-06	-2.81986e-10	-1.11121	0.000148981	-2.81986e-10	-1.04535
44360971	chr17:44360971:C:T	3.20299e-09	-2.81986e-10	-1.27369	1.09788e-06	-2.81986e-10	-1.30536	0.000114195	-2.81986e-10	-1.31126
44361278	chr17:44361278:C:G	8.76811e-09	-2.81986e-10	-0.266657	2.97684e-06	-2.81986e-10	-0.307873	0.000318199	-2.81986e-10	-0.286492
44362101	chr17:44362101:G:A	4.09179e-09	-1.0288	-3.22959e-10	6.98412e-07	-1.75768	-3.22959e-10	6.80335e-05	-1.82917	-3.22959e-10
44363269	chr17:44363269:G:A	1.8354e-09	-1.83052	-3.22959e-10	5.38502e-07	-2.0177	-3.22959e-10	5.64203e-05	-2.01634	-3.22959e-10
44364037	chr17:44364037:G:A	5.71137e-09	-2.81986e-10	-0.69532	1.68184e-06	-2.81986e-10	-0.878848	0.000178787	-2.81986e-10	-0.862974
44364277	chr17:44364277:T:C	3.11413e-09	-2.81986e-10	-1.30183	1.11946e-06	-2.81986e-10	-1.28589	0.000117347	-2.81986e-10	-1.28404
44364623	chr17:44364623:G:A	4.59099e-09	-2.81986e-10	-0.913682	1.7922e-06	-2.81986e-10	-0.81529	0.000212366	-2.81986e-10	-0.690859
44364781	chr17:44364781:C:T	4.69151e-09	-2.81986e-10	-0.892024	1.78245e-06	-2.81986e-10	-0.820743	0.000183416	-2.81986e-10	-0.837415
44364824	chr17:44364824:A:G	4.2139e-09	-2.81986e-10	-0.999389	1.41527e-06	-2.81986e-10	-1.05141	0.000150184	-2.81986e-10	-1.03731
44364875	chr17:44364875:C:A	4.68816e-09	-2.81986e-10	-0.892738	1.78105e-06	-2.81986e-10	-0.821528	0.000183272	-2.81986e-10	-0.838196
44365615	chr17:44365615:A:G	4.90105e-09	-2.81986e-10	-0.848329	1.47275e-06	-2.81986e-10	-1.0116	0.000167298	-2.81986e-10	-0.929391
44366416	chr17:44366416:T:C	0.135294	16.7349	-0.449689	4.00816e-07	-1.15169	-1.16129	1.82551e-05	-1.96143	-1.18329
44366495	chr17:44366495:C:T	3.88153e-09	-2.81986e-10	-1.08155	1.41194e-06	-2.81986e-10	-1.05377	0.00014822	-2.81986e-10	-1.05047
44366650	chr17:44366650:T:C	3.49095e-09	-2.81986e-10	-1.1876	1.30432e-06	-2.81986e-10	-1.13306	0.00013779	-2.81986e-10	-1.12344
44366891	chr17:44366891:G:T	2.34974e-08	-2.81986e-10	0.719112	9.08031e-06	-2.81986e-10	0.807374	0.00110789	-2.81986e-10	0.961043
44367330	chr17:44367330:C:G	3.49543e-09	-2.81986e-10	-1.18632	1.16e-06	-2.81986e-10	-1.25032	0.000121631	-2.81986e-10	-1.24818
44367957	chr17:44367957:G:A	4.49074e-09	-2.81986e-10	-0.935761	1.74317e-06	-2.81986e-10	-0.843029	0.000206115	-2.81986e-10	-0.720737
44368042	chr17:44368042:C:T	4.13272e-09	-2.81986e-10	-1.01884	1.59943e-06	-2.81986e-10	-0.929088	0.000165838	-2.81986e-10	-0.938161
44369005	chr17:44369005:T:C	8.59598e-09	-2.81986e-10	-0.286483	2.14797e-06	-2.81986e-10	-0.634212	0.000242977	-2.81986e-10	-0.556203
44370039	chr17:44370039:G:A	1.1501e-08	-2.81986e-10	0.00465783	4.70143e-06	-2.81986e-10	0.149132	0.000639215	-2.81986e-10	0.411072
44370054	chr17:44370054:C:T	6.05422e-09	-2.81986e-10	-0.637022	1.97221e-06	-2.81986e-10	-0.719581	0.000208416	-2.81986e-10	-0.709632
44370112	chr17:44370112:C:T	6.63161e-09	-2.81986e-10	-0.545931	2.14665e-06	-2.81986e-10	-0.634827	0.000227006	-2.81986e-10	-0.624193
44370113	chr17:44370113:G:A	3.90736e-09	-2.81986e-10	-1.07492	1.23545e-06	-2.81986e-10	-1.1873	0.000135607	-2.81986e-10	-1.13941
44370201	chr17:44370201:C:T	2.05866e-07	2.88945	-3.22959e-10	6.59215e-06	0.487146	-3.22959e-10	0.000461346	0.0849793	-3.22959e-10
44370497	chr17:44370497:G:A	4.56016e-09	-2.81986e-10	-0.92042	1.38901e-06	-2.81986e-10	-1.07014	0.000156566	-2.81986e-10	-0.995694
44370812	chr17:44370812:A:G	4.20312e-06	7.20626	-1.30045	1.86387e-07	-1.91966	-1.159	1.91461e-05	-1.96473	-1.13234
44370842	chr17:44370842:A:AG	2.22987e-05	8.59419	-1.01968	1.5797e-07	-1.98573	-1.25835	1.93656e-05	-1.81296	-1.27271
44371417	chr17:44371417:G:A	5.29777e-09	-2.81986e-10	-0.770493	1.57331e-06	-2.81986e-10	-0.94555	0.00016668	-2.81986e-10	-0.933095
44371717	chr17:44371717:CAG:C	2.50009e-09	-0.21084	-1.31061	1.60152e-07	-1.92001	-1.31036	1.54486e-05	-2.004	-1.30765
44372088	chr17:44372088:C:G	3.61771e-09	-2.81986e-10	-1.15194	1.54927e-06	-2.81986e-10	-0.960952	0.000174582	-2.81986e-10	-0.886776
44372148	chr17:44372148:C:T	6.67561e-09	-2.81986e-10	-0.539318	2.11482e-06	-2.81986e-10	-0.649764	0.000219851	-2.81986e-10	-0.65622
44372421	chr17:44372421:G:A	0.0672538	16.2351	-0.648912	3.0784e-07	-1.33723	-1.23969	1.62618e-05	-2.0052	-1.25515
44372698	chr17:44372698:G:A	6.74453e-09	-2.81986e-10	-0.529047	2.18004e-06	-2.81986e-10	-0.619391	0.000230743	-2.81986e-10	-0.607864
44372749	chr17:44372749:C:T	3.1771e-09	-2.81986e-10	-1.28181	1.1706e-06	-2.81986e-10	-1.24122	0.000122137	-2.81986e-10	-1.24403
44372843	chr17:44372843:A:T	1.17105e-08	-2.81986e-10	0.0227077	4.79585e-06	-2.81986e-10	0.169017	0.000653504	-2.81986e-10	0.433179
44372866	chr17:44372866:C:G	5.06018e-09	-2.81986e-10	-0.816377	1.51521e-06	-2.81986e-10	-0.983178	0.00016044	-2.81986e-10	-0.97125
44373125	chr17:44373125:G:A	4.54465e-09	-2.81986e-10	-0.923828	1.71311e-06	-2.81986e-10	-0.860426	0.000176927	-2.81986e-10	-0.87343
44373294	chr17:44373294:C:T	5.83996e-08	-2.81986e-10	1.62953	2.60899e-05	-2.81986e-10	1.86282	0.00271991	-2.81986e-10	1.85918
44373379	chr17:44373379:G:A	1.77793e-09	-1.86233	-3.22959e-10	5.38021e-07	-2.01859	-3.22959e-10	5.65852e-05	-2.01342	-3.22959e-10
44373937	chr17:44373937:G:A	0.114111	16.6871	-0.572151	3.45774e-07	-1.2495	-1.2112	1.69319e-05	-1.99066	-1.22931
44375484	chr17:44375484:G:A	4.69492e-09	-2.81986e-10	-0.891297	1.78384e-06	-2.81986e-10	-0.819967	0.000183554	-2.81986e-10	-0.83666
44375697	chr17:44375697:A:C	0.124354	17.0263	-0.825451	3.44992e-07	-1.17394	-1.28903	1.60654e-05	-1.97472	-1.29778
44375704	chr17:44375704:G:T	1.207e-08	-2.81986e-10	0.0529427	4.94427e-06	-2.81986e-10	0.199495	0.00067651	-2.81986e-10	0.467778
44376902	chr17:44376902:T:C	6.70976e-06	7.63681	-1.26327	1.45158e-07	-2.0173	-1.31137	2.17258e-05	-1.66483	-1.30584
44376974	chr17:44376974:A:G	4.33178e-08	2.62562	-1.29484	4.44111e-05	3.66468	-1.26992	2.5119e-05	-1.5646	-1.26095
44377095	chr17:44377095:G:C	0.0690982	16.3985	-0.785208	3.04231e-07	-1.30879	-1.27991	1.57692e-05	-2.00076	-1.29035
44377438	chr17:44377438:C:T	0.067819	16.4126	-0.81798	3.0263e-07	-1.30597	-1.288	1.56702e-05	-2.00033	-1.29708
44377605	chr17:44377605:C:A	4.08312e-09	-2.81986e-10	-1.03092	1.20817e-06	-2.81986e-10	-1.20963	0.000128895	-2.81986e-10	-1.19017
44377654	chr17:44377654:TGAGCCCCTG:T	0.0692601	16.306	-0.690407	3.07779e-07	-1.32523	-1.25187	1.61192e-05	-2.00327	-1.26589
44377758	chr17:44377758:C:T	4.03681e-09	-2.81986e-10	-1.04232	1.29657e-06	-2.81986e-10	-1.13901	0.000136403	-2.81986e-10	-1.13355
44378038	chr17:44378038:TAAC:T	6.28947e-09	-2.81986e-10	-0.598901	1.85796e-06	-2.81986e-10	-0.779254	0.00019591	-2.81986e-10	-0.771513
44378177	chr17:44378177:G:A	4.44424e-09	-2.81986e-10	-0.94617	1.47406e-06	-2.81986e-10	-1.01071	0.000155973	-2.81986e-10	-0.999486
44378349	chr17:44378349:G:A	6.85637e-08	1.78998	-3.22959e-10	2.74944e-06	-0.387335	-3.22959e-10	0.000180752	-0.852042	-3.22959e-10
44378968	chr17:44378968:C:T	4.74635e-09	-2.81986e-10	-0.880403	1.5105e-06	-2.81986e-10	-0.986294	0.000170249	-2.81986e-10	-0.911906
44379214	chr17:44379214:A:G	4.95376e-09	-0.837632	-3.22959e-10	3.73072e-06	-0.0821338	-3.22959e-10	0.000510755	0.186721	-3.22959e-10
44379505	chr17:44379505:C:T	3.23834e-09	-2.81986e-10	-1.26272	1.18667e-06	-2.81986e-10	-1.22758	0.000123012	-2.81986e-10	-1.23689
44379719	chr17:44379719:C:T	7.36277e-09	-2.81986e-10	-0.441343	2.16921e-06	-2.81986e-10	-0.624372	0.000229483	-2.81986e-10	-0.613342
44380309	chr17:44380309:G:T	5.89073e-09	-2.81986e-10	-0.664397	1.93396e-06	-2.81986e-10	-0.739162	0.000204135	-2.81986e-10	-0.730386
44381490	chr17:44381490:C:T	3.86577e-09	-2.81986e-10	-1.08562	1.40123e-06	-2.81986e-10	-1.06139	0.000147618	-2.81986e-10	-1.05454
44382013	chr17:44382013:T:C	3.40438e-09	-2.81986e-10	-1.21272	1.26264e-06	-2.81986e-10	-1.16553	0.000130494	-2.81986e-10	-1.17784
44382049	chr17:44382049:C:A	4.82768e-09	-2.81986e-10	-0.863412	1.50256e-06	-2.81986e-10	-0.991565	0.000167995	-2.81986e-10	-0.925234
44382230	chr17:44382230:A:G	3.55305e-08	-2.81986e-10	1.13261	1.02082e-05	-2.81986e-10	0.924455	0.00107727	-2.81986e-10	0.933012
44382373	chr17:44382373:T:C	3.10973e-09	-2.81986e-10	-1.30324	1.08985e-06	-2.81986e-10	-1.31269	0.000114001	-2.81986e-10	-1.31296
44382726	chr17:44382726:G:T	9.82857e-09	-2.81986e-10	-0.152484	3.05504e-06	-2.81986e-10	-0.281941	0.000321912	-2.81986e-10	-0.274891
44382729	chr17:44382729:T:C	3.00019e-07	3.95912	-0.69305	6.37177e-06	1.38572	-0.932574	0.000412189	0.912928	-0.940616
44382806	chr17:44382806:C:T	3.83155e-09	-2.81986e-10	-1.09451	1.28709e-06	-2.81986e-10	-1.14635	0.00013672	-2.81986e-10	-1.13123
44382890	chr17:44382890:C:A	1.87589e-07	3.72632	-0.929842	6.40395e-06	1.58817	-1.12999	0.000396775	1.09227	-1.15807
44382953	chr17:44382953:C:T	3.71674e-09	-2.81986e-10	-1.12493	1.38764e-06	-2.81986e-10	-1.07113	0.000144168	-2.81986e-10	-1.07819
44384298	chr17:44384298:TG:T	4.98595e-09	-2.81986e-10	-0.831155	1.92365e-06	-2.81986e-10	-0.744511	0.000202628	-2.81986e-10	-0.737797
44384738	chr17:44384738:G:C	3.42602e-07	3.39879	-3.22959e-10	9.46314e-06	0.84867	-3.22959e-10	0.000640779	0.413516	-3.22959e-10
44385391	chr17:44385391:C:A	5.16769e-09	-2.81986e-10	-0.795353	1.62313e-06	-2.81986e-10	-0.914375	0.00017153	-2.81986e-10	-0.904409
44385469	chr17:44385469:C:T	5.05885e-09	-2.81986e-10	-0.816639	1.66856e-06	-2.81986e-10	-0.88677	0.000175064	-2.81986e-10	-0.884019
44386969	chr17:44386969:T:A	4.66801e-06	7.26017	-1.24946	3.66757e-07	-1.08719	-1.31459	1.60791e-05	-1.95638	-1.31527
44387547	chr17:44387547:T:C	1.00221e-05	7.85068	-1.07591	4.51693e-07	-0.908391	-1.2851	1.74959e-05	-1.90062	-1.28658
44387967	chr17:44387967:A:C	3.56779e-09	-2.81986e-10	-1.16583	1.30183e-06	-2.81986e-10	-1.13496	0.000142318	-2.81986e-10	-1.0911
44388672	chr17:44388672:C:T	4.27341e-09	-2.81986e-10	-0.985365	1.60389e-06	-2.81986e-10	-0.926299	0.000165372	-2.81986e-10	-0.940974
44388675	chr17:44388675:C:T	6.82852e-06	7.3543	-0.963215	3.95817e-07	-1.08667	-1.23887	1.7309e-05	-1.95672	-1.24123
44388820	chr17:44388820:T:C	3.07557e-09	-2.81986e-10	-1.31429	1.08811e-06	-2.81986e-10	-1.31429	0.000114274	-2.81986e-10	-1.31057
44389113	chr17:44389113:CA:C	4.266e-09	-2.81986e-10	-0.987101	1.60089e-06	-2.81986e-10	-0.928174	0.000165068	-2.81986e-10	-0.942812
44389891	chr17:44389891:C:T	3.12393e-09	-2.81986e-10	-1.29869	1.09631e-06	-2.81986e-10	-1.30678	0.000115121	-2.81986e-10	-1.30319
44390359	chr17:44390359:G:A	4.13538e-09	-2.81986e-10	-1.0182	1.50299e-06	-2.81986e-10	-0.991279	0.000174525	-2.81986e-10	-0.8871
44390743	chr17:44390743:T:C	3.84563e-09	-2.81986e-10	-1.09084	1.44193e-06	-2.81986e-10	-1.03275	0.00014982	-2.81986e-10	-1.03974
44390771	chr17:44390771:G:A	1.97497e-09	-1.75723	-3.22959e-10	5.4351e-07	-2.00844	-3.22959e-10	5.86749e-05	-1.97716	-3.22959e-10
44390822	chr17:44390822:C:T	3.57309e-09	-2.81986e-10	-1.16435	1.30394e-06	-2.81986e-10	-1.13334	0.000142576	-2.81986e-10	-1.08929
44390985	chr17:44390985:A:G	4.8702e-09	-2.81986e-10	-0.854644	1.51244e-06	-2.81986e-10	-0.985008	0.000169245	-2.81986e-10	-0.917823
44390998	chr17:44390998:C:T	5.70539e-09	-2.81986e-10	-0.696367	1.87837e-06	-2.81986e-10	-0.76833	0.000198212	-2.81986e-10	-0.759833
44391157	chr17:44391157:G:A	3.89185e-09	-2.81986e-10	-1.07889	1.41028e-06	-2.81986e-10	-1.05495	0.0001486	-2.81986e-10	-1.04791
44392597	chr17:44392597:T:C	3.57335e-09	-2.81986e-10	-1.16427	1.16032e-06	-2.81986e-10	-1.25004	0.000122061	-2.81986e-10	-1.24465
44392598	chr17:44392598:G:A	3.62139e-09	-2.81986e-10	-1.15092	1.17067e-06	-2.81986e-10	-1.24115	0.000123302	-2.81986e-10	-1.23453
44392642	chr17:44392642:A:G	3.56174e-09	-2.81986e-10	-1.16753	1.29947e-06	-2.81986e-10	-1.13678	0.000142036	-2.81986e-10	-1.09309
44392644	chr17:44392644:GAATT:G	3.57527e-09	-2.81986e-10	-1.16374	1.30483e-06	-2.81986e-10	-1.13266	0.000142688	-2.81986e-10	-1.08851
44392694	chr17:44392694:A:G	2.34014e-09	-1.58757	-3.22959e-10	6.26599e-07	-1.86618	-3.22959e-10	6.24229e-05	-1.91524	-3.22959e-10
44393680	chr17:44393680:C:T	9.62021e-09	-2.81986e-10	-0.173912	2.81725e-06	-2.81986e-10	-0.362974	0.000300593	-2.81986e-10	-0.343413
44393702	chr17:44393702:G:A	4.0383e-09	-2.81986e-10	-1.04195	1.30337e-06	-2.81986e-10	-1.13378	0.000137225	-2.81986e-10	-1.12755
44393894	chr17:44393894:C:T	4.05635e-09	-2.81986e-10	-1.03749	1.29961e-06	-2.81986e-10	-1.13667	0.000142953	-2.81986e-10	-1.08665
44394009	chr17:44394009:G:A	1.29146e-09	-0.899465	-1.28254	1.64689e-07	-1.97152	-1.23091	2.30686e-05	-1.69698	-1.21372
44394103	chr17:44394103:T:G	3.77251e-09	-2.81986e-10	-1.11004	1.26984e-06	-2.81986e-10	-1.15985	0.000134791	-2.81986e-10	-1.14544
44394108	chr17:44394108:A:G	2.35786e-08	2.02918	-1.30662	1.55622e-07	-1.95705	-1.30202	1.80908e-05	-1.86365	-1.29012
44394676	chr17:44394676:C:T	4.60432e-09	-2.81986e-10	-0.910784	1.79704e-06	-2.81986e-10	-0.812594	0.000186156	-2.81986e-10	-0.822585
44394677	chr17:44394677:T:G	1.77601e-05	7.74429	-0.397361	6.35522e-07	-0.958079	-0.893963	2.53133e-05	-1.92099	-0.896851
44394850	chr17:44394850:C:T	3.28542e-09	-2.81986e-10	-1.24829	1.20849e-06	-2.81986e-10	-1.20936	0.000125143	-2.81986e-10	-1.21971
44395220	chr17:44395220:C:T	1.11791e-05	7.86842	-0.984403	4.63915e-07	-0.918834	-1.24795	1.80074e-05	-1.90811	-1.25028
44395858	chr17:44395858:T:C	4.35217e-09	-2.81986e-10	-0.967103	1.6367e-06	-2.81986e-10	-0.906051	0.000168671	-2.81986e-10	-0.921222
44396604	chr17:44396604:T:C	3.12715e-09	-2.81986e-10	-1.29766	1.12438e-06	-2.81986e-10	-1.28151	0.000119298	-2.81986e-10	-1.26755
44397244	chr17:44397244:G:A	5.58178e-09	-2.81986e-10	-0.71827	1.84069e-06	-2.81986e-10	-0.788596	0.000194193	-2.81986e-10	-0.780318
44398189	chr17:44398189:C:T	2.54573e-09	-1.50336	-3.22959e-10	5.74799e-07	-1.95247	-3.22959e-10	5.78635e-05	-1.99108	-3.22959e-10
44398594	chr17:44398594:A:C	4.41695e-09	-0.95233	-3.22959e-10	5.46701e-07	-2.00259	-3.22959e-10	5.8629e-05	-1.97794	-3.22959e-10
44399914	chr17:44399914:T:C	3.76909e-09	-2.81986e-10	-1.11094	1.42322e-06	-2.81986e-10	-1.04581	0.00014644	-2.81986e-10	-1.06256
44400017	chr17:44400017:T:C	4.8143e-09	-0.866187	-3.22959e-10	3.53517e-06	-0.135973	-3.22959e-10	0.000482317	0.129432	-3.22959e-10
44401138	chr17:44401138:T:A	3.07986e-09	-2.81986e-10	-1.31289	1.10032e-06	-2.81986e-10	-1.30313	0.000115287	-2.81986e-10	-1.30174
44401903	chr17:44401903:C:T	3.39323e-09	-2.81986e-10	-1.21599	1.40223e-06	-2.81986e-10	-1.06067	0.000148989	-2.81986e-10	-1.04529
44401970	chr17:44401970:C:T	3.64121e-09	-2.81986e-10	-1.14546	1.356e-06	-2.81986e-10	-1.09419	0.000140911	-2.81986e-10	-1.10104
44402164	chr17:44402164:A:T	1.52586e-09	-2.01522	-3.22959e-10	7.06141e-07	-1.74667	-3.22959e-10	8.2387e-05	-1.63774	-3.22959e-10
44402945	chr17:44402945:G:A	1.67711e-07	3.94388	-1.25941	0.000718379	6.40243	-1.22416	4.59601e-05	-1.01193	-1.20947
44403227	chr17:44403227:C:T	4.01266e-09	-2.81986e-10	-1.04832	1.30744e-06	-2.81986e-10	-1.13066	0.000137628	-2.81986e-10	-1.12462
44403716	chr17:44403716:G:A	8.98206e-09	-2.81986e-10	-0.242549	2.80477e-06	-2.81986e-10	-0.367414	0.000295339	-2.81986e-10	-0.361044
44403835	chr17:44403835:A:G	3.07741e-09	-2.81986e-10	-1.31369	1.09266e-06	-2.81986e-10	-1.31012	0.000114406	-2.81986e-10	-1.30942
44403974	chr17:44403974:G:A	5.59908e-09	-2.81986e-10	-0.715176	1.8453e-06	-2.81986e-10	-0.786092	0.000194601	-2.81986e-10	-0.778218
44404125	chr17:44404125:C:G	6.10256e-06	7.45146	-1.17277	3.91857e-07	-1.03904	-1.29655	1.64132e-05	-1.94472	-1.30636
44404273	chr17:44404273:G:T	3.16085e-09	-2.81986e-10	-1.28694	1.13009e-06	-2.81986e-10	-1.27644	0.000118354	-2.81986e-10	-1.27549
44404704	chr17:44404704:T:C	2.1995e-09	-1.64955	-3.22959e-10	6.04627e-07	-1.90188	-3.22959e-10	6.06416e-05	-1.94419	-3.22959e-10
44404923	chr17:44404923:G:A	7.35931e-08	3.17603	-1.31526	1.53508e-07	-2.01715	-1.25558	2.42282e-05	-1.62674	-1.23491
44404932	chr17:44404932:G:A	4.20003e-09	-2.81986e-10	-1.00269	1.57438e-06	-2.81986e-10	-0.944875	0.000162376	-2.81986e-10	-0.959254
44405009	chr17:44405009:C:A	4.15935e-09	-2.81986e-10	-1.01242	1.32718e-06	-2.81986e-10	-1.11568	0.000146232	-2.81986e-10	-1.06397
44405865	chr17:44405865:T:A	6.59542e-06	7.54265	-1.1863	4.01543e-07	-1.00989	-1.30128	1.64941e-05	-1.93662	-1.30955
44406163	chr17:44406163:T:A	2.86299e-05	8.25291	-0.428478	6.85262e-07	-0.721069	-1.05562	2.24349e-05	-1.84632	-1.09223
44406581	chr17:44406581:A:G	3.44629e-09	-2.81986e-10	-1.20048	1.17617e-06	-2.81986e-10	-1.23647	0.000124117	-2.81986e-10	-1.22795
44406616	chr17:44406616:C:G	3.45944e-09	-2.81986e-10	-1.19667	1.17541e-06	-2.81986e-10	-1.23712	0.000123289	-2.81986e-10	-1.23463
44407160	chr17:44407160:T:C	5.56416e-09	-2.81986e-10	-0.721432	1.75495e-06	-2.81986e-10	-0.836296	0.000176606	-2.81986e-10	-0.875248
44407857	chr17:44407857:A:C	4.36767e-09	0.351111	-1.31466	3.18482e-07	-1.23424	-1.30869	2.50245e-05	-1.5235	-1.30581
44408242	chr17:44408242:GGT:G	2.87236e-05	8.2434	-0.415705	6.87781e-07	-0.724749	-1.04827	2.25588e-05	-1.84738	-1.08566
44408347	chr17:44408347:G:A	3.26621e-09	-2.81986e-10	-1.25415	1.19134e-06	-2.81986e-10	-1.22366	0.00012506	-2.81986e-10	-1.22037
44409400	chr17:44409400:A:G	5.75566e-10	-1.80579	-1.18439	1.63675e-07	-1.98863	-1.21997	1.84696e-05	-1.90487	-1.22817
44410191	chr17:44410191:G:T	4.19602e-09	-2.81986e-10	-1.00364	1.33669e-06	-2.81986e-10	-1.10854	0.000147414	-2.81986e-10	-1.05592
44410546	chr17:44410546:AGCT:A	4.18721e-09	-2.81986e-10	-1.00574	1.52232e-06	-2.81986e-10	-0.978502	0.000177181	-2.81986e-10	-0.871998
44410617	chr17:44410617:T:G	3.24968e-09	-1.25922	-3.22959e-10	6.27044e-07	-1.86547	-3.22959e-10	6.0817e-05	-1.9413	-3.22959e-10
44410853	chr17:44410853:T:C	3.67649e-09	-2.81986e-10	-1.13582	1.24178e-06	-2.81986e-10	-1.18219	0.000131672	-2.81986e-10	-1.16886
44411658	chr17:44411658:T:C	3.15266e-09	-2.81986e-10	-1.28953	1.12666e-06	-2.81986e-10	-1.27948	0.00011799	-2.81986e-10	-1.27857
44411818	chr17:44411818:G:A	3.7679e-09	-2.81986e-10	-1.11126	1.39426e-06	-2.81986e-10	-1.06637	0.000144274	-2.81986e-10	-1.07745
44411983	chr17:44411983:C:T	3.11109e-09	-2.81986e-10	-1.30281	1.11015e-06	-2.81986e-10	-1.29424	0.000116172	-2.81986e-10	-1.29409
44411998	chr17:44411998:C:T	2.17886e-08	1.95746	-1.31385	1.56952e-07	-1.96395	-1.2866	1.86993e-05	-1.85141	-1.26927
44412072	chr17:44412072:G:A	3.26013e-09	-1.25601	-3.22959e-10	6.81987e-07	-1.78148	-3.22959e-10	7.66411e-05	-1.71004	-3.22959e-10
44412218	chr17:44412218:C:T	4.97465e-09	-0.833424	-3.22959e-10	5.58339e-07	-1.98152	-3.22959e-10	6.12257e-05	-1.9346	-3.22959e-10
44412418	chr17:44412418:C:T	5.8451e-10	-1.76567	-1.20909	1.58306e-07	-2.00104	-1.24092	1.76505e-05	-1.93028	-1.24813
44412990	chr17:44412990:A:C	4.00885e-09	-2.81986e-10	-1.04927	1.45471e-06	-2.81986e-10	-1.02393	0.000168103	-2.81986e-10	-0.924595
44413189	chr17:44413189:G:A	4.07598e-09	-2.81986e-10	-1.03267	1.30614e-06	-2.81986e-10	-1.13166	0.000143608	-2.81986e-10	-1.08208
44413571	chr17:44413571:G:A	4.62693e-09	-2.81986e-10	-0.905885	1.54091e-06	-2.81986e-10	-0.966362	0.000165526	-2.81986e-10	-0.940041
44415188	chr17:44415188:C:T	2.90502e-05	8.17891	-0.339911	6.97954e-07	-0.747398	-1.01094	2.32123e-05	-1.85592	-1.04856
44415304	chr17:44415304:T:C	4.34966e-09	-2.81986e-10	-0.967679	1.63569e-06	-2.81986e-10	-0.906667	0.000168568	-2.81986e-10	-0.921828
44415492	chr17:44415492:A:G	3.15331e-05	8.25529	-0.334273	7.17714e-07	-0.722491	-1.00793	2.3484e-05	-1.8471	-1.04575
44415573	chr17:44415573:A:T	4.8888e-09	-2.81986e-10	-0.850831	1.61633e-06	-2.81986e-10	-0.918573	0.000174505	-2.81986e-10	-0.887214
44415649	chr17:44415649:A:C	1.52752e-09	-2.01413	-3.22959e-10	6.0656e-07	-1.89869	-3.22959e-10	6.69589e-05	-1.84509	-3.22959e-10
44416127	chr17:44416127:G:A	3.36207e-09	-2.81986e-10	-1.22522	1.24374e-06	-2.81986e-10	-1.18061	0.00012863	-2.81986e-10	-1.19223
44416364	chr17:44416364:G:A	4.103e-09	-2.81986e-10	-1.02606	1.49056e-06	-2.81986e-10	-0.999583	0.000172922	-2.81986e-10	-0.89633
44416817	chr17:44416817:G:A	8.49081e-10	-1.32498	-1.2764	1.54758e-07	-2.01823	-1.2464	1.69075e-05	-1.98359	-1.23782
44417340	chr17:44417340:T:C	2.73116e-05	8.14572	-0.368429	6.76041e-07	-0.76335	-1.02689	2.2737e-05	-1.86165	-1.06352
44417343	chr17:44417343:C:T	3.97432e-09	-2.81986e-10	-1.05793	1.27929e-06	-2.81986e-10	-1.15243	0.000140451	-2.81986e-10	-1.10431
44417466	chr17:44417466:G:A	4.0187e-09	-2.81986e-10	-1.04682	1.51395e-06	-2.81986e-10	-0.984015	0.000157158	-2.81986e-10	-0.991921
44418322	chr17:44418322:C:T	4.07437e-05	8.51612	-0.338844	7.90074e-07	-0.623989	-1.01037	2.43223e-05	-1.80976	-1.04801
44418627	chr17:44418627:A:G	4.38e-09	-2.81986e-10	-0.960729	1.64743e-06	-2.81986e-10	-0.899517	0.000174318	-2.81986e-10	-0.888288
44419706	chr17:44419706:G:A	1.72309e-09	-1.89366	-3.22959e-10	5.39046e-07	-2.01669	-3.22959e-10	5.7123e-05	-2.00396	-3.22959e-10
44419832	chr17:44419832:T:A	3.11341e-09	-2.81986e-10	-1.30206	1.12412e-06	-2.81986e-10	-1.28173	0.000116872	-2.81986e-10	-1.28809
44420008	chr17:44420008:C:A	3.31676e-05	8.29352	-0.321973	7.34012e-07	-0.706937	-1.00103	2.37798e-05	-1.841	-1.03933
44420369	chr17:44420369:G:A	1.98117e-05	7.90378	-0.447533	6.50801e-07	-0.902225	-0.926061	2.49292e-05	-1.90361	-0.929522
44420753	chr17:44420753:AT:A	4.24423e-09	-2.81986e-10	-0.992217	1.54393e-06	-2.81986e-10	-0.964406	0.000180062	-2.81986e-10	-0.855867
44421369	chr17:44421369:T:C	6.25722e-09	-2.81986e-10	-0.604042	2.04122e-06	-2.81986e-10	-0.685185	0.000215493	-2.81986e-10	-0.67624
44421434	chr17:44421434:C:T	4.07489e-09	-2.81986e-10	-1.03293	1.4799e-06	-2.81986e-10	-1.00676	0.00017152	-2.81986e-10	-0.90447
44421639	chr17:44421639:C:T	2.19831e-09	-1.65009	-3.22959e-10	5.84006e-07	-1.93658	-3.22959e-10	5.95429e-05	-1.96247	-3.22959e-10
44421724	chr17:44421724:T:C	4.28866e-09	-2.81986e-10	-0.981805	1.61391e-06	-2.81986e-10	-0.920075	0.000170717	-2.81986e-10	-0.909161
44421872	chr17:44421872:G:A	3.60094e-09	-2.81986e-10	-1.15658	1.31504e-06	-2.81986e-10	-1.12486	0.000143954	-2.81986e-10	-1.07968
44422710	chr17:44422710:C:T	3.82047e-09	-2.81986e-10	-1.09741	1.29792e-06	-2.81986e-10	-1.13797	0.000136682	-2.81986e-10	-1.13151
44422946	chr17:44422946:C:T	4.13102e-09	-2.81986e-10	-1.01925	1.50222e-06	-2.81986e-10	-0.991787	0.000174428	-2.81986e-10	-0.887655
44422954	chr17:44422954:G:A	4.14465e-09	-2.81986e-10	-1.01596	1.50608e-06	-2.81986e-10	-0.989222	0.000175027	-2.81986e-10	-0.884227
44423042	chr17:44423042:G:A	6.16611e-09	-2.81986e-10	-0.61871	1.8932e-06	-2.81986e-10	-0.760468	0.000200532	-2.81986e-10	-0.748196
44423044	chr17:44423044:G:A	2.83979e-05	8.53184	-0.715548	5.23811e-06	1.41636	-1.15914	3.46693e-05	-1.31712	-1.1862
44423234	chr17:44423234:C:T	6.19592e-06	7.48452	-1.19065	3.94135e-07	-1.0271	-1.30269	1.63988e-05	-1.94153	-1.31044
44423742	chr17:44423742:C:G	8.7443e-09	-2.81986e-10	-0.269376	2.73548e-06	-2.81986e-10	-0.392426	0.000288103	-2.81986e-10	-0.385851
44423904	chr17:44423904:T:C	4.19107e-09	-2.81986e-10	-1.00482	1.37873e-06	-2.81986e-10	-1.07757	0.000146605	-2.81986e-10	-1.06143
44424324	chr17:44424324:C:A	7.30396e-06	7.6472	-1.1888	4.15479e-07	-0.975008	-1.30205	1.66565e-05	-1.92634	-1.31002
44424761	chr17:44424761:A:C	2.41602e-05	8.13267	-0.477987	7.28831e-07	-0.767435	-0.947613	2.56267e-05	-1.8554	-0.950133
44425022	chr17:44425022:AAAC:A	7.08514e-06	7.62049	-1.19252	4.11383e-07	-0.983709	-1.30326	1.66032e-05	-1.92879	-1.31079
44425511	chr17:44425511:C:T	5.13727e-09	-2.81986e-10	-0.801257	1.98758e-06	-2.81986e-10	-0.711817	0.000209499	-2.81986e-10	-0.704452
44425676	chr17:44425676:G:A	3.41468e-09	-2.81986e-10	-1.20969	1.16331e-06	-2.81986e-10	-1.24746	0.000122004	-2.81986e-10	-1.24511
44426239	chr17:44426239:G:C	4.24843e-09	-2.81986e-10	-0.99123	1.54557e-06	-2.81986e-10	-0.96334	0.0001803	-2.81986e-10	-0.85455
44427511	chr17:44427511:A:G	5.41986e-09	-2.81986e-10	-0.747708	1.71402e-06	-2.81986e-10	-0.859893	0.000172658	-2.81986e-10	-0.897855
44428872	chr17:44428872:T:A	3.87118e-09	-2.81986e-10	-1.08422	1.22477e-06	-2.81986e-10	-1.19598	0.00012518	-2.81986e-10	-1.21942
44428917	chr17:44428917:G:A	4.09006e-09	-2.81986e-10	-1.02922	1.38068e-06	-2.81986e-10	-1.07616	0.00014556	-2.81986e-10	-1.06858
44429029	chr17:44429029:T:C	1.05322e-05	7.8449	-1.02049	4.53552e-07	-0.925648	-1.26373	1.76889e-05	-1.9105	-1.26573
44429226	chr17:44429226:C:T	4.23143e-09	-2.81986e-10	-0.995237	1.53915e-06	-2.81986e-10	-0.967506	0.000179442	-2.81986e-10	-0.859316
44429360	chr17:44429360:T:C	4.54179e-09	-2.018	1.09354	2.00816e-06	-1.91235	1.21083	0.000244451	-1.80781	1.25766
44429460	chr17:44429460:A:C	3.36791e-05	8.35344	-0.36659	7.30145e-07	-0.687382	-1.02586	2.33993e-05	-1.8339	-1.06257
44429471	chr17:44429471:A:G	3.3636e-09	-2.81986e-10	-1.22477	1.13889e-06	-2.81986e-10	-1.26868	0.000119386	-2.81986e-10	-1.26681
44429478	chr17:44429478:T:C	1.81049e-09	-1.84418	-3.22959e-10	5.59822e-07	-1.97887	-3.22959e-10	5.7419e-05	-1.99879	-3.22959e-10
44429533	chr17:44429533:C:T	4.1755e-09	-2.81986e-10	-1.00854	1.51805e-06	-2.81986e-10	-0.981307	0.000176613	-2.81986e-10	-0.875208
44429592	chr17:44429592:C:T	8.23185e-06	7.5057	-0.927715	4.36242e-07	-1.00701	-1.22128	1.795e-05	-1.9371	-1.22449
44429614	chr17:44429614:A:G	9.72064e-09	-2.81986e-10	-0.163527	2.98082e-06	-2.81986e-10	-0.306534	0.000313123	-2.81986e-10	-0.302573
44429713	chr17:44429713:A:C	4.40265e-09	-2.81986e-10	-0.955571	1.66267e-06	-2.81986e-10	-0.890308	0.000171377	-2.81986e-10	-0.905304
44429734	chr17:44429734:C:T	6.66501e-09	-2.81986e-10	-0.540907	1.8999e-06	-2.81986e-10	-0.756932	0.000215184	-2.81986e-10	-0.677677
44429942	chr17:44429942:T:C	4.04102e-09	-2.81986e-10	-1.04128	1.29629e-06	-2.81986e-10	-1.13923	0.000142574	-2.81986e-10	-1.08931
44429978	chr17:44429978:A:G	3.77273e-05	8.33785	-0.23749	7.80515e-07	-0.693753	-0.952782	2.49973e-05	-1.83649	-0.993914
44430476	chr17:44430476:C:T	1.38902e-05	8.12568	-1.02452	4.9935e-07	-0.827762	-1.26542	1.82331e-05	-1.87822	-1.26771
44430542	chr17:44430542:T:C	3.35089e-09	-1.22855	-3.22959e-10	7.25371e-07	-1.71981	-3.22959e-10	6.91416e-05	-1.81301	-3.22959e-10
44430613	chr17:44430613:A:C	4.35479e-09	-2.81986e-10	-0.966502	1.40243e-06	-2.81986e-10	-1.06053	0.000156786	-2.81986e-10	-0.994288
44431573	chr17:44431573:A:ATT	8.42082e-06	7.78374	-1.18306	4.34618e-07	-0.931811	-1.30021	1.68924e-05	-1.91347	-1.30884
44432010	chr17:44432010:A:T	5.86697e-09	-2.81986e-10	-0.668439	1.81229e-06	-2.81986e-10	-0.804144	0.000191873	-2.81986e-10	-0.792334
44432295	chr17:44432295:G:A	6.26303e-09	-2.81986e-10	-0.603114	1.80498e-06	-2.81986e-10	-0.808183	0.000203941	-2.81986e-10	-0.731338
44432303	chr17:44432303:T:C	3.43517e-09	-2.81986e-10	-1.20371	1.27627e-06	-2.81986e-10	-1.15479	0.000131848	-2.81986e-10	-1.16752
44432459	chr17:44432459:C:T	5.1213e-09	-0.804369	-3.22959e-10	6.48917e-07	-1.83118	-3.22959e-10	7.17853e-05	-1.77549	-3.22959e-10
44432622	chr17:44432622:G:A	3.19093e-05	8.28962	-0.356744	7.16953e-07	-0.710458	-1.02102	2.33109e-05	-1.84207	-1.05818
44433821	chr17:44433821:C:T	5.24897e-09	-0.779746	-3.22959e-10	4.02019e-06	-0.00740472	-3.22959e-10	0.000552122	0.2646	-3.22959e-10
44433843	chr17:44433843:A:T	4.35119e-09	-2.81986e-10	-0.967328	1.63632e-06	-2.81986e-10	-0.906286	0.000168632	-2.81986e-10	-0.921453
44433848	chr17:44433848:G:C	3.36872e-09	-2.81986e-10	-1.22325	1.22017e-06	-2.81986e-10	-1.19974	0.000127604	-2.81986e-10	-1.20023
44433854	chr17:44433854:G:C	9.35316e-09	-2.81986e-10	-0.202064	2.91475e-06	-2.81986e-10	-0.328951	0.000307045	-2.81986e-10	-0.322175
44434150	chr17:44434150:A:G	1.10848e-05	7.83951	-0.963959	4.65069e-07	-0.925679	-1.23862	1.81272e-05	-1.91065	-1.24111
44434372	chr17:44434372:C:T	3.4215e-09	-2.81986e-10	-1.2077	1.16518e-06	-2.81986e-10	-1.24586	0.000122204	-2.81986e-10	-1.24348
44436081	chr17:44436081:T:C	1.95351e-07	2.83702	-3.22959e-10	5.39857e-06	0.2874	-3.22959e-10	0.000372577	-0.128725	-3.22959e-10
44436891	chr17:44436891:G:A	2.12152e-05	7.92972	-0.405026	6.1752e-07	-0.833928	-1.04685	2.17912e-05	-1.8855	-1.08216
44436986	chr17:44436986:T:C	4.35479e-09	-2.81986e-10	-0.966503	1.63776e-06	-2.81986e-10	-0.905405	0.000168777	-2.81986e-10	-0.920593
44437982	chr17:44437982:C:T	3.56348e-09	-2.81986e-10	-1.16704	1.18425e-06	-2.81986e-10	-1.22963	0.000124268	-2.81986e-10	-1.22673
44438730	chr17:44438730:T:C	2.56824e-09	-1.87077	0.376212	1.97622e-06	-1.15583	0.438286	0.000147231	-1.46819	0.411024
44438957	chr17:44438957:G:A	3.10363e-09	-2.81986e-10	-1.30521	1.1175e-06	-2.81986e-10	-1.28764	0.000118463	-2.81986e-10	-1.27457
44439351	chr17:44439351:CCTT:C	3.29256e-09	-2.81986e-10	-1.24611	1.21867e-06	-2.81986e-10	-1.20097	0.000129222	-2.81986e-10	-1.18764
44439714	chr17:44439714:T:C	3.83178e-09	-2.81986e-10	-1.09445	1.43666e-06	-2.81986e-10	-1.03641	0.000149169	-2.81986e-10	-1.04409
44439986	chr17:44439986:T:C	5.24812e-09	0.510994	-1.2909	1.74875e-07	-1.91285	-1.22957	3.35537e-05	-1.32716	-1.20886
44440035	chr17:44440035:G:A	6.96796e-10	-1.98003	-0.81901	2.12974e-07	-1.90376	-1.04156	2.22442e-05	-1.90401	-1.04308
44440785	chr17:44440785:C:T	1.85778e-09	-1.81839	-3.22959e-10	5.5726e-07	-1.98346	-3.22959e-10	5.6967e-05	-2.0067	-3.22959e-10
44441390	chr17:44441390:C:CT	1.26833e-05	8.00762	-0.997357	4.83236e-07	-0.872099	-1.25389	1.81676e-05	-1.89345	-1.25608
44441636	chr17:44441636:A:C	3.86747e-09	-2.81986e-10	-1.08518	1.31235e-06	-2.81986e-10	-1.12692	0.000138233	-2.81986e-10	-1.12023
44441707	chr17:44441707:C:T	4.67808e-09	-2.81986e-10	-0.89489	1.79668e-06	-2.81986e-10	-0.812794	0.000189264	-2.81986e-10	-0.806027
44442180	chr17:44442180:G:A	5.76731e-10	-1.95972	-1.02844	2.02415e-07	-1.8392	-1.15696	2.02242e-05	-1.858	-1.18429
44442248	chr17:44442248:C:T	1.52223e-09	-2.0176	-3.22959e-10	6.09823e-07	-1.89332	-3.22959e-10	6.70105e-05	-1.84432	-3.22959e-10
44442344	chr17:44442344:ATGC:A	4.16541e-09	-2.81986e-10	-1.01096	1.32848e-06	-2.81986e-10	-1.1147	0.000146572	-2.81986e-10	-1.06165
44442859	chr17:44442859:C:G	5.13691e-09	-2.81986e-10	-0.801327	1.98742e-06	-2.81986e-10	-0.711897	0.000209482	-2.81986e-10	-0.704532
44443110	chr17:44443110:A:G	4.05347e-09	-2.81986e-10	-1.03821	1.29954e-06	-2.81986e-10	-1.13672	0.00014298	-2.81986e-10	-1.08647
44443291	chr17:44443291:T:C	4.24118e-09	-2.81986e-10	-0.992937	1.54284e-06	-2.81986e-10	-0.96511	0.000179935	-2.81986e-10	-0.856573
44443626	chr17:44443626:C:T	3.09321e-09	-2.81986e-10	-1.30857	1.08687e-06	-2.81986e-10	-1.31543	0.000113723	-2.81986e-10	-1.3154
44443667	chr17:44443667:T:C	6.03966e-09	-2.81986e-10	-0.639431	1.75078e-06	-2.81986e-10	-0.838675	0.000197379	-2.81986e-10	-0.764044
44444239	chr17:44444239:T:C	8.45978e-07	5.55071	-1.24799	2.36471e-07	-1.52554	-1.31513	1.51185e-05	-2.01852	-1.31473
44444456	chr17:44444456:A:G	9.44789e-09	-2.81986e-10	-0.191986	2.94242e-06	-2.81986e-10	-0.319501	0.00030997	-2.81986e-10	-0.312694
44444782	chr17:44444782:GA:G	4.54069e-09	-2.81986e-10	-0.924698	1.41129e-06	-2.81986e-10	-1.05423	0.000146864	-2.81986e-10	-1.05966
44444810	chr17:44444810:T:C	4.26914e-09	-2.81986e-10	-0.986366	1.55342e-06	-2.81986e-10	-0.958274	0.000181346	-2.81986e-10	-0.848762
44444862	chr17:44444862:G:A	2.89492e-05	8.20548	-0.369964	6.99899e-07	-0.728096	-1.02746	2.30256e-05	-1.84863	-1.06394
44445518	chr17:44445518:C:T	3.08444e-09	-2.81986e-10	-1.31141	1.09611e-06	-2.81986e-10	-1.30697	0.000114748	-2.81986e-10	-1.30643
44445539	chr17:44445539:C:T	6.63108e-09	-0.54601	-3.22959e-10	7.02244e-07	-1.75221	-3.22959e-10	6.14247e-05	-1.93136	-3.22959e-10
44446036	chr17:44446036:C:T	3.19681e-09	-2.81986e-10	-1.27562	1.14351e-06	-2.81986e-10	-1.26463	0.000119037	-2.81986e-10	-1.26973
44446090	chr17:44446090:C:T	1.54886e-09	-2.00026	-3.22959e-10	5.54713e-07	-1.98804	-3.22959e-10	6.10764e-05	-1.93704	-3.22959e-10
44446191	chr17:44446191:C:T	4.24801e-09	-2.81986e-10	-0.991327	1.54545e-06	-2.81986e-10	-0.963418	0.000180283	-2.81986e-10	-0.854643
44446260	chr17:44446260:G:A	1.6192e-07	3.95409	-1.30476	0.000647582	6.38687	-1.31236	4.11465e-05	-1.01766	-1.31437
44447074	chr17:44447074:G:C	9.95238e-09	-2.81986e-10	-0.139967	4.54968e-06	-2.81986e-10	0.116322	0.000481848	-2.81986e-10	0.128459
44447101	chr17:44447101:G:A	1.52733e-09	-2.01426	-3.22959e-10	6.31126e-07	-1.85898	-3.22959e-10	6.28502e-05	-1.90842	-3.22959e-10
44447662	chr17:44447662:A:C	4.30993e-09	-2.81986e-10	-0.976856	1.35226e-06	-2.81986e-10	-1.09695	0.000140805	-2.81986e-10	-1.1018
44447993	chr17:44447993:G:A	7.49626e-09	-2.81986e-10	-0.423373	2.10237e-06	-2.81986e-10	-0.655667	0.000240181	-2.81986e-10	-0.567776
44448104	chr17:44448104:C:T	4.19436e-09	-2.81986e-10	-1.00404	1.52511e-06	-2.81986e-10	-0.976666	0.000177567	-2.81986e-10	-0.869819
44448292	chr17:44448292:T:C	4.05596e-09	-2.81986e-10	-1.03759	1.3002e-06	-2.81986e-10	-1.13622	0.000143063	-2.81986e-10	-1.08588
44448718	chr17:44448718:C:G	3.70445e-09	-2.81986e-10	-1.12824	1.24984e-06	-2.81986e-10	-1.17572	0.000132568	-2.81986e-10	-1.16207
44448767	chr17:44448767:C:T	1.30642e-07	3.23915	-0.804464	3.28548e-06	0.729695	-0.938917	0.000222795	0.297652	-0.940569
44449047	chr17:44449047:G:A	5.11083e-09	-2.81986e-10	-0.806416	1.68443e-06	-2.81986e-10	-0.877308	0.000182112	-2.81986e-10	-0.844549
44449060	chr17:44449060:T:G	1.63212e-05	7.76363	-0.501189	5.54555e-07	-0.890464	-1.09786	2.04124e-05	-1.90365	-1.12938
44449272	chr17:44449272:T:C	2.87453e-09	-0.0825746	-1.29931	2.49113e-07	-1.50678	-1.28181	2.05396e-05	-1.75149	-1.27532
44449554	chr17:44449554:T:C	5.04437e-09	-2.81986e-10	-0.819506	1.66486e-06	-2.81986e-10	-0.888992	0.0001799	-2.81986e-10	-0.85677
44450560	chr17:44450560:T:C	5.75252e-09	-2.81986e-10	-0.688139	1.87755e-06	-2.81986e-10	-0.768767	0.000197994	-2.81986e-10	-0.760933
44450826	chr17:44450826:T:C	4.67693e-09	-2.81986e-10	-0.895137	1.76924e-06	-2.81986e-10	-0.828183	0.000182089	-2.81986e-10	-0.844674
44451368	chr17:44451368:C:T	1.53241e-09	-2.01094	-3.22959e-10	1.20778e-06	-1.20995	-3.22959e-10	0.000114941	-1.30475	-3.22959e-10
44451719	chr17:44451719:T:C	4.31654e-09	-2.81986e-10	-0.975325	1.36564e-06	-2.81986e-10	-1.08711	0.000151118	-2.81986e-10	-1.03111
44451923	chr17:44451923:T:G	7.83298e-09	-2.81986e-10	-0.379435	2.85229e-06	-2.81986e-10	-0.350611	0.000361948	-2.81986e-10	-0.15767
44451971	chr17:44451971:G:A	8.81671e-09	-2.81986e-10	-0.26113	2.60257e-06	-2.81986e-10	-0.442233	0.000277503	-2.81986e-10	-0.423336
44452733	chr17:44452733:T:C	3.49314e-09	-2.81986e-10	-1.18698	1.21438e-06	-2.81986e-10	-1.2045	0.000127242	-2.81986e-10	-1.20308
44453541	chr17:44453541:G:A	3.48005e-09	-2.81986e-10	-1.19073	1.16795e-06	-2.81986e-10	-1.24348	0.000122512	-2.81986e-10	-1.24096
44455118	chr17:44455118:G:A	3.85638e-09	-2.81986e-10	-1.08805	1.39657e-06	-2.81986e-10	-1.06472	0.00016039	-2.81986e-10	-0.971558
44455128	chr17:44455128:T:G	2.17836e-09	-1.65921	-3.22959e-10	8.87645e-07	-1.51792	-3.22959e-10	8.12154e-05	-1.65206	-3.22959e-10
44455192	chr17:44455192:T:C	3.56661e-09	-2.81986e-10	-1.16616	1.30094e-06	-2.81986e-10	-1.13564	0.000142235	-2.81986e-10	-1.09169
44455393	chr17:44455393:C:T	6.75274e-06	7.57043	-1.1905	4.28625e-07	-0.943533	-1.30237	1.67651e-05	-1.91961	-1.31026
44455943	chr17:44455943:C:T	9.99693e-09	-2.81986e-10	-0.1355	3.7203e-06	-2.81986e-10	-0.0849289	0.000407621	-2.81986e-10	-0.038831
44456036	chr17:44456036:A:G	3.20052e-05	8.34132	-0.405441	7.52225e-07	-0.637466	-1.04599	2.32889e-05	-1.81975	-1.08145
44456850	chr17:44456850:G:C	5.44356e-09	-2.81986e-10	-0.743346	2.07257e-06	-2.81986e-10	-0.669947	0.00024284	-2.81986e-10	-0.556766
44457883	chr17:44457883:C:A	9.28976e-09	-2.81986e-10	-0.208866	2.72852e-06	-2.81986e-10	-0.394975	0.000291147	-2.81986e-10	-0.37534
44457898	chr17:44457898:G:A	5.34711e-09	-2.81986e-10	-0.761221	1.75547e-06	-2.81986e-10	-0.835995	0.000190073	-2.81986e-10	-0.801764
44458007	chr17:44458007:C:T	4.41242e-09	-2.81986e-10	-0.953355	1.66111e-06	-2.81986e-10	-0.891247	0.000171226	-2.81986e-10	-0.906184
44458128	chr17:44458128:G:A	1.61552e-09	-1.95812	-3.22959e-10	5.96787e-07	-1.91493	-3.22959e-10	6.73038e-05	-1.83995	-3.22959e-10
44458133	chr17:44458133:C:T	3.02894e-09	-1.32957	-3.22959e-10	1.97244e-06	-0.719465	-3.22959e-10	0.000180615	-0.852801	-3.22959e-10
44458177	chr17:44458177:G:A	5.88408e-09	-2.81986e-10	-0.665528	2.03303e-06	-2.81986e-10	-0.689205	0.00021143	-2.81986e-10	-0.695274
44458647	chr17:44458647:A:G	3.68824e-09	-2.81986e-10	-1.13263	1.24517e-06	-2.81986e-10	-1.17946	0.000132046	-2.81986e-10	-1.16602
44458699	chr17:44458699:A:T	3.08554e-09	-2.81986e-10	-1.31105	1.09764e-06	-2.81986e-10	-1.30558	0.000114857	-2.81986e-10	-1.30548
44458779	chr17:44458779:C:T	3.27628e-05	8.33529	-0.376022	7.6745e-07	-0.633289	-1.03013	2.36757e-05	-1.81806	-1.06666
44459640	chr17:44459640:G:T	3.20892e-09	-2.81986e-10	-1.27184	1.15014e-06	-2.81986e-10	-1.25885	0.000123214	-2.81986e-10	-1.23525
44460685	chr17:44460685:C:A	3.83527e-05	8.47826	-0.361461	8.15844e-07	-0.58022	-1.02205	2.43399e-05	-1.79796	-1.05909
44461322	chr17:44461322:T:C	1.89501e-05	8.25456	-0.84278	6.04065e-07	-0.726169	-1.17664	2.05377e-05	-1.84678	-1.18013
44462201	chr17:44462201:C:A	3.68157e-05	8.46779	-0.391887	7.98854e-07	-0.584524	-1.03879	2.39233e-05	-1.79957	-1.07475
44462347	chr17:44462347:C:T	3.71062e-09	-2.81986e-10	-1.12658	1.18881e-06	-2.81986e-10	-1.22578	0.000121906	-2.81986e-10	-1.24592
44462496	chr17:44462496:G:A	4.41347e-09	-2.81986e-10	-0.953118	1.66152e-06	-2.81986e-10	-0.890998	0.000171268	-2.81986e-10	-0.90594
44462749	chr17:44462749:G:A	4.54623e-09	-2.81986e-10	-0.92348	1.71495e-06	-2.81986e-10	-0.859351	0.000176687	-2.81986e-10	-0.87479
44462798	chr17:44462798:C:T	3.08119e-09	-2.81986e-10	-1.31246	1.09439e-06	-2.81986e-10	-1.30854	0.000114563	-2.81986e-10	-1.30805
44462968	chr17:44462968:G:A	4.0169e-09	-2.81986e-10	-1.04727	1.49196e-06	-2.81986e-10	-0.998646	0.000156714	-2.81986e-10	-0.994744
44463029	chr17:44463029:A:G	3.30937e-09	-2.81986e-10	-1.24102	1.19615e-06	-2.81986e-10	-1.21963	0.000125065	-2.81986e-10	-1.22033
44463116	chr17:44463116:T:C	3.19456e-05	8.33198	-0.397967	7.55187e-07	-0.637345	-1.04218	2.33736e-05	-1.81963	-1.07793
44463351	chr17:44463351:C:T	4.25866e-09	-2.81986e-10	-0.988823	1.59828e-06	-2.81986e-10	-0.929807	0.000164846	-2.81986e-10	-0.94416
44463763	chr17:44463763:A:T	4.30412e-05	8.57137	-0.33923	8.52821e-07	-0.548249	-1.00969	2.49423e-05	-1.78503	-1.04758
44463788	chr17:44463788:T:C	1.71469e-09	-1.89855	-3.22959e-10	5.39153e-07	-2.01649	-3.22959e-10	5.71048e-05	-2.00428	-3.22959e-10
44465996	chr17:44465996:T:C	3.63924e-09	-2.81986e-10	-1.146	1.24265e-06	-2.81986e-10	-1.18149	0.000130754	-2.81986e-10	-1.17585
44466337	chr17:44466337:C:T	3.17953e-05	8.3145	-0.385203	7.57318e-07	-0.641392	-1.03531	2.34847e-05	-1.82134	-1.07148
44468856	chr17:44468856:T:C	3.78846e-09	-2.81986e-10	-1.10582	1.28816e-06	-2.81986e-10	-1.14552	0.000135638	-2.81986e-10	-1.13918
44468987	chr17:44468987:T:C	3.1741e-09	-2.81986e-10	-1.28275	1.148e-06	-2.81986e-10	-1.26071	0.000121446	-2.81986e-10	-1.2497
44469506	chr17:44469506:C:T	1.21834e-05	7.97494	-1.00489	5.0411e-07	-0.827097	-1.2566	1.83282e-05	-1.8819	-1.25883
44469587	chr17:44469587:C:T	3.26811e-09	-2.01135	0.757786	1.32555e-06	-1.96989	0.85299	0.000156612	-1.89374	0.898344
44469615	chr17:44469615:A:G	4.00151e-09	-2.81986e-10	-1.05111	1.45212e-06	-2.81986e-10	-1.02571	0.000167815	-2.81986e-10	-0.926309
44470040	chr17:44470040:G:A	2.53108e-07	3.09604	-3.22959e-10	7.73973e-06	0.647633	-3.22959e-10	0.000530876	0.225358	-3.22959e-10
44470075	chr17:44470075:C:T	3.91598e-07	-2.81986e-10	3.53246	0.000180765	-2.81986e-10	3.79846	0.0364784	-2.81986e-10	4.45531
44470102	chr17:44470102:C:T	1.29615e-07	3.17662	-0.74983	3.51949e-06	0.697235	-0.837652	0.00023758	0.273033	-0.851697
44470320	chr17:44470320:C:A	7.0322e-06	7.60943	-1.18895	4.32044e-07	-0.936021	-1.30194	1.67946e-05	-1.91811	-1.31
44470613	chr17:44470613:C:T	1.19396e-05	8.00247	-1.05263	5.0059e-07	-0.814276	-1.27643	1.80435e-05	-1.87813	-1.27825
44470813	chr17:44470813:T:C	3.79671e-09	-2.81986e-10	-1.10364	1.37427e-06	-2.81986e-10	-1.08081	0.000144744	-2.81986e-10	-1.0742
44470844	chr17:44470844:C:T	4.08203e-09	-2.81986e-10	-1.03118	1.5264e-06	-2.81986e-10	-0.975819	0.000161297	-2.81986e-10	-0.965919
44471352	chr17:44471352:C:G	1.8129e-09	-1.84285	-3.22959e-10	5.40537e-07	-2.01393	-3.22959e-10	5.62965e-05	-2.01854	-3.22959e-10
44471645	chr17:44471645:C:T	2.5157e-09	-1.51523	-3.22959e-10	6.08625e-07	-1.89529	-3.22959e-10	6.70307e-05	-1.84402	-3.22959e-10
44472144	chr17:44472144:A:G	3.19428e-09	-2.81986e-10	-1.27642	1.15734e-06	-2.81986e-10	-1.25261	0.000122518	-2.81986e-10	-1.24091
44472213	chr17:44472213:T:C	4.02548e-09	-2.81986e-10	-1.04513	1.29236e-06	-2.81986e-10	-1.14226	0.000142085	-2.81986e-10	-1.09274
44472380	chr17:44472380:G:A	8.67786e-09	-2.81986e-10	-0.277003	2.71544e-06	-2.81986e-10	-0.399781	0.000286046	-2.81986e-10	-0.393018
44472424	chr17:44472424:T:G	5.47713e-09	-2.81986e-10	-0.737197	1.80741e-06	-2.81986e-10	-0.80684	0.000190576	-2.81986e-10	-0.799119
44472512	chr17:44472512:C:T	1.06643e-07	3.54658	-1.31487	1.50577e-07	-2.01469	-1.27733	2.11836e-05	-1.73595	-1.25999
44472624	chr17:44472624:G:A	3.76398e-05	8.50165	-0.403606	8.00937e-07	-0.575436	-1.04527	2.38721e-05	-1.79566	-1.0808
44472630	chr17:44472630:C:A	4.75069e-09	-2.81986e-10	-0.879489	1.7991e-06	-2.81986e-10	-0.811446	0.000185213	-2.81986e-10	-0.827664
44473106	chr17:44473106:A:C	9.26737e-10	-1.29918	-1.21469	1.67412e-07	-2.01529	-1.17074	1.81576e-05	-1.9927	-1.15738
44473229	chr17:44473229:G:A	4.07742e-09	-2.81986e-10	-1.03231	1.30614e-06	-2.81986e-10	-1.13166	0.000143776	-2.81986e-10	-1.08091
44474181	chr17:44474181:G:A	2.73406e-05	8.32285	-0.544497	6.93746e-07	-0.64238	-1.122	2.16794e-05	-1.81976	-1.15304
44475321	chr17:44475321:AGT:A	3.0818e-09	-2.81986e-10	-1.31227	1.09566e-06	-2.81986e-10	-1.30738	0.00011465	-2.81986e-10	-1.30729
44475464	chr17:44475464:C:T	6.20894e-06	7.41674	-1.12078	4.17457e-07	-0.997586	-1.27472	1.68416e-05	-1.93525	-1.29007
44475787	chr17:44475787:A:C	1.13953e-07	3.14473	-0.846717	2.99619e-06	0.671998	-0.973392	0.000203227	0.240526	-0.975372
44476299	chr17:44476299:G:A	7.07832e-06	7.66364	-1.23663	4.35489e-07	-0.916417	-1.3136	1.68022e-05	-1.91223	-1.31543
44477232	chr17:44477232:T:C	1.57308e-05	8.02483	-0.799238	5.67621e-07	-0.807485	-1.15755	2.02172e-05	-1.87699	-1.16565
44477307	chr17:44477307:T:G	7.54296e-06	7.73003	-1.23943	4.4547e-07	-0.893375	-1.31399	1.69269e-05	-1.90486	-1.31541
44477522	chr17:44477522:G:C	8.16063e-06	7.59962	-1.03032	4.51299e-07	-0.892213	-1.30215	1.69912e-05	-1.90732	-1.30915
44477839	chr17:44477839:T:G	4.33802e-09	-2.81986e-10	-0.97036	1.63097e-06	-2.81986e-10	-0.90956	0.00016809	-2.81986e-10	-0.924671
44478117	chr17:44478117:A:G	0.000382728	10.8295	-0.412181	8.05267e-07	-0.556975	-1.05834	2.23413e-05	-1.84849	-1.09424
44478270	chr17:44478270:G:A	4.07453e-09	-2.81986e-10	-1.03302	1.47977e-06	-2.81986e-10	-1.00685	0.000171548	-2.81986e-10	-0.904304
44478390	chr17:44478390:CT:C	3.7963e-09	-2.81986e-10	-1.10375	1.37412e-06	-2.81986e-10	-1.08092	0.000144729	-2.81986e-10	-1.07431
44478419	chr17:44478419:G:A	6.09459e-05	9.70925	-1.12929	4.40949e-07	-0.936925	-1.28063	1.64429e-05	-1.95439	-1.29489
44478532	chr17:44478532:C:T	3.2114e-09	-2.81986e-10	-1.27107	1.16405e-06	-2.81986e-10	-1.24683	0.000124223	-2.81986e-10	-1.22709
44478573	chr17:44478573:G:A	5.78506e-09	-2.81986e-10	-0.682499	2.2108e-06	-2.81986e-10	-0.605381	0.000260692	-2.81986e-10	-0.485828
44478808	chr17:44478808:T:C	3.07715e-09	-2.81986e-10	-1.31377	1.08704e-06	-2.81986e-10	-1.31528	0.00011373	-2.81986e-10	-1.31534
44479570	chr17:44479570:A:G	3.87614e-09	-2.81986e-10	-1.08294	1.31505e-06	-2.81986e-10	-1.12486	0.000138521	-2.81986e-10	-1.11815
44479823	chr17:44479823:C:T	4.23031e-09	-2.81986e-10	-0.995503	1.54069e-06	-2.81986e-10	-0.966505	0.000179591	-2.81986e-10	-0.858487
44480190	chr17:44480190:G:A	5.8997e-09	-2.81986e-10	-0.662877	1.77927e-06	-2.81986e-10	-0.822533	0.000189396	-2.81986e-10	-0.805331
44480244	chr17:44480244:G:C	4.06314e-09	-2.81986e-10	-1.03582	1.30202e-06	-2.81986e-10	-1.13482	0.000143292	-2.81986e-10	-1.08429
44480299	chr17:44480299:C:T	3.10364e-09	-2.81986e-10	-1.3052	1.09218e-06	-2.81986e-10	-1.31055	0.000114266	-2.81986e-10	-1.31064
44480675	chr17:44480675:G:A	4.71216e-09	-2.81986e-10	-0.887633	1.57178e-06	-2.81986e-10	-0.946522	0.000164718	-2.81986e-10	-0.944933
44480890	chr17:44480890:A:G	6.01971e-10	-1.73992	-1.2054	1.5784e-07	-2.00693	-1.23798	1.74671e-05	-1.9435	-1.24535
44480984	chr17:44480984:C:T	4.05854e-09	-2.81986e-10	-1.03695	1.30087e-06	-2.81986e-10	-1.1357	0.000143146	-2.81986e-10	-1.08531
44481186	chr17:44481186:C:T	3.17267e-09	-2.81986e-10	-1.2832	1.14733e-06	-2.81986e-10	-1.2613	0.000121368	-2.81986e-10	-1.25034
44481387	chr17:44481387:G:A	8.5658e-09	-2.81986e-10	-0.29	2.68219e-06	-2.81986e-10	-0.4121	0.000282534	-2.81986e-10	-0.405371
44482145	chr17:44482145:C:T	6.93987e-10	-1.50025	-1.30283	1.94785e-07	-1.73594	-1.29865	1.8214e-05	-1.84479	-1.30219
44482443	chr17:44482443:G:A	5.62539e-09	-2.81986e-10	-0.710488	1.85374e-06	-2.81986e-10	-0.781526	0.000195581	-2.81986e-10	-0.773196
44482841	chr17:44482841:G:A	9.13098e-08	3.33275	-1.25627	1.78886e-07	-2.01839	-1.10135	2.71428e-05	-1.68622	-1.06184
44482984	chr17:44482984:G:A	3.37717e-09	-2.81986e-10	-1.22074	1.14188e-06	-2.81986e-10	-1.26605	0.000119724	-2.81986e-10	-1.26398
44483539	chr17:44483539:G:A	3.14378e-06	6.75935	-1.14394	3.35467e-07	-1.20584	-1.28512	1.58713e-05	-1.98658	-1.29808
44483641	chr17:44483641:CTTTA:C	4.05329e-09	-2.81986e-10	-1.03825	1.29945e-06	-2.81986e-10	-1.13679	0.000142945	-2.81986e-10	-1.08671
44483729	chr17:44483729:C:G	3.14853e-09	-2.81986e-10	-1.29084	1.13577e-06	-2.81986e-10	-1.27142	0.000120023	-2.81986e-10	-1.26149
44483902	chr17:44483902:C:T	4.16132e-10	-2.01554	-1.29899	1.86334e-07	-1.76703	-1.31192	2.15007e-05	-1.66756	-1.31352
44483961	chr17:44483961:C:T	7.45065e-10	-1.41811	-1.31395	1.8173e-07	-1.78873	-1.31524	1.72598e-05	-1.88536	-1.31543
44483967	chr17:44483967:G:A	3.07296e-09	-2.81986e-10	-1.31514	1.09767e-06	-2.81986e-10	-1.30554	0.000115048	-2.81986e-10	-1.30382
44484174	chr17:44484174:G:A	2.23347e-09	-1.63422	-3.22959e-10	6.10028e-07	-1.89298	-3.22959e-10	6.10771e-05	-1.93703	-3.22959e-10
44484748	chr17:44484748:TA:T	3.0819e-09	-2.81986e-10	-1.31223	1.08689e-06	-2.81986e-10	-1.31542	0.00011373	-2.81986e-10	-1.31534
44485264	chr17:44485264:C:T	1.27286e-05	7.99311	-0.979284	5.14727e-07	-0.817845	-1.24501	1.85932e-05	-1.87894	-1.24743
44486194	chr17:44486194:T:A	9.97696e-09	-2.81986e-10	-0.1375	4.56192e-06	-2.81986e-10	0.119009	0.000483095	-2.81986e-10	0.131045
44487028	chr17:44487028:T:C	8.56814e-09	-2.81986e-10	-0.289727	2.68294e-06	-2.81986e-10	-0.411821	0.000282612	-2.81986e-10	-0.405093
44487722	chr17:44487722:G:A	4.19777e-09	-2.81986e-10	-1.00322	1.57043e-06	-2.81986e-10	-0.947384	0.000162238	-2.81986e-10	-0.960105
44487961	chr17:44487961:T:C	3.8829e-05	8.42735	-0.298205	8.31505e-07	-0.596697	-0.986554	2.49916e-05	-1.80481	-1.02582
44488156	chr17:44488156:CT:C	3.802e-09	-2.81986e-10	-1.10225	1.37645e-06	-2.81986e-10	-1.07923	0.00014498	-2.81986e-10	-1.07257
44488288	chr17:44488288:G:A	1.18892e-08	0.0378502	-3.22959e-10	5.69838e-07	-1.96114	-3.22959e-10	6.38237e-05	-1.89305	-3.22959e-10
44488517	chr17:44488517:G:A	3.75315e-09	-2.81986e-10	-1.11518	1.38715e-06	-2.81986e-10	-1.07148	0.000143531	-2.81986e-10	-1.08262
44488526	chr17:44488526:A:G	3.07892e-09	-2.81986e-10	-1.3132	1.09974e-06	-2.81986e-10	-1.30366	0.000115218	-2.81986e-10	-1.30235
44488609	chr17:44488609:G:C	6.34932e-09	-0.589431	-3.22959e-10	5.51342e-07	-1.99413	-3.22959e-10	5.99406e-05	-1.95582	-3.22959e-10
44488648	chr17:44488648:G:A	4.01026e-09	-2.81986e-10	-1.04892	1.28843e-06	-2.81986e-10	-1.14531	0.000141591	-2.81986e-10	-1.09623
44488851	chr17:44488851:C:A	3.6312e-09	-2.81986e-10	-1.14821	1.2402e-06	-2.81986e-10	-1.18346	0.000130492	-2.81986e-10	-1.17786
44489263	chr17:44489263:T:C	5.39909e-09	-2.81986e-10	-0.751548	2.09772e-06	-2.81986e-10	-0.657884	0.000221177	-2.81986e-10	-0.650205
44489389	chr17:44489389:G:T	8.16443e-09	-2.81986e-10	-0.337992	2.56309e-06	-2.81986e-10	-0.457521	0.000269896	-2.81986e-10	-0.451134
44489504	chr17:44489504:C:T	3.48995e-09	-2.81986e-10	-1.18789	1.30005e-06	-2.81986e-10	-1.13633	0.000134194	-2.81986e-10	-1.14988
44489708	chr17:44489708:AC:A	9.76996e-09	-2.81986e-10	-0.158466	2.85764e-06	-2.81986e-10	-0.34874	0.000304939	-2.81986e-10	-0.329057
44489753	chr17:44489753:T:C	5.8519e-09	-0.671013	-3.22959e-10	5.46192e-07	-2.00352	-3.22959e-10	5.90005e-05	-1.97162	-3.22959e-10
44489955	chr17:44489955:G:GAA	4.35235e-09	-2.81986e-10	-0.967063	1.63678e-06	-2.81986e-10	-0.906004	0.000168678	-2.81986e-10	-0.921178
44489982	chr17:44489982:A:G	2.62468e-09	-1.09069	-0.382135	3.28594e-07	-1.99819	-0.513477	3.29447e-05	-2.01708	-0.537257
44490080	chr17:44490080:T:C	3.89351e-09	-2.81986e-10	-1.07847	1.3204e-06	-2.81986e-10	-1.1208	0.000139097	-2.81986e-10	-1.114
44490085	chr17:44490085:C:T	3.17427e-09	-2.81986e-10	-1.2827	1.14796e-06	-2.81986e-10	-1.26074	0.000121442	-2.81986e-10	-1.24973
44490100	chr17:44490100:C:T	3.93664e-05	8.53717	-0.39428	8.18593e-07	-0.558926	-1.03998	2.41373e-05	-1.7895	-1.07591
44490504	chr17:44490504:T:G	8.71264e-09	-2.81986e-10	-0.273003	3.23309e-06	-2.81986e-10	-0.225294	0.000353348	-2.81986e-10	-0.181717
44490645	chr17:44490645:T:C	7.98621e-06	7.7125	-1.16481	4.58472e-07	-0.883862	-1.29473	1.71031e-05	-1.9045	-1.30541
44491761	chr17:44491761:G:C	3.93992e-09	-2.81986e-10	-1.06662	1.33465e-06	-2.81986e-10	-1.11007	0.000140622	-2.81986e-10	-1.1031
44491873	chr17:44491873:A:G	4.08083e-09	-2.81986e-10	-1.03148	1.48183e-06	-2.81986e-10	-1.00546	0.000171828	-2.81986e-10	-0.902675
44492233	chr17:44492233:G:A	3.98924e-09	-2.81986e-10	-1.05418	1.50015e-06	-2.81986e-10	-0.99317	0.000154654	-2.81986e-10	-1.00798
44492496	chr17:44492496:T:C	3.78676e-09	-2.81986e-10	-1.10627	1.28763e-06	-2.81986e-10	-1.14593	0.000135582	-2.81986e-10	-1.13959
44492598	chr17:44492598:A:G	3.87235e-09	-2.81986e-10	-1.08392	1.22521e-06	-2.81986e-10	-1.19563	0.000125215	-2.81986e-10	-1.21914
44492615	chr17:44492615:A:G	4.28018e-09	-2.81986e-10	-0.983783	1.6074e-06	-2.81986e-10	-0.924115	0.000165664	-2.81986e-10	-0.939208
44492773	chr17:44492773:G:A	3.40794e-09	-2.81986e-10	-1.21167	1.13189e-06	-2.81986e-10	-1.27484	0.000118575	-2.81986e-10	-1.27363
44492860	chr17:44492860:C:T	5.6471e-09	-2.81986e-10	-0.706636	1.86076e-06	-2.81986e-10	-0.777747	0.000196327	-2.81986e-10	-0.769389
44492930	chr17:44492930:T:C	1.57052e-09	-1.98637	-3.22959e-10	6.70948e-07	-1.7978	-3.22959e-10	6.68023e-05	-1.84743	-3.22959e-10
44492978	chr17:44492978:G:T	6.45047e-08	2.93229	-1.20333	2.0099e-07	-2.01304	-0.990188	3.44203e-05	-1.56735	-0.943172
44493342	chr17:44493342:C:T	4.06246e-09	-2.81986e-10	-1.03599	1.47492e-06	-2.81986e-10	-1.01013	0.000170886	-2.81986e-10	-0.908172
44493354	chr17:44493354:C:G	1.09151e-08	-0.0476349	-3.22959e-10	5.64293e-07	-1.97091	-3.22959e-10	6.25929e-05	-1.91252	-3.22959e-10
44493736	chr17:44493736:G:A	3.43281e-05	8.32243	-0.316494	7.88679e-07	-0.639266	-0.996864	2.43575e-05	-1.82073	-1.0356
44493983	chr17:44493983:G:A	4.08083e-09	-2.81986e-10	-1.03148	1.48183e-06	-2.81986e-10	-1.00546	0.000171828	-2.81986e-10	-0.902675
44494045	chr17:44494045:G:A	9.1091e-09	-2.81986e-10	-0.228505	4.12368e-06	-2.81986e-10	0.0180123	0.000436525	-2.81986e-10	0.0296754
44494553	chr17:44494553:T:C	3.42369e-09	-2.81986e-10	-1.20706	1.1659e-06	-2.81986e-10	-1.24524	0.000122277	-2.81986e-10	-1.24288
44494603	chr17:44494603:A:G	4.08622e-09	-2.81986e-10	-1.03016	1.48388e-06	-2.81986e-10	-1.00407	0.000172103	-2.81986e-10	-0.901079
44494777	chr17:44494777:T:C	4.08057e-09	-2.81986e-10	-1.03154	1.48173e-06	-2.81986e-10	-1.00552	0.000171815	-2.81986e-10	-0.902753
44495108	chr17:44495108:G:A	5.46022e-09	-2.81986e-10	-0.74029	1.72555e-06	-2.81986e-10	-0.853187	0.000173755	-2.81986e-10	-0.891523
44495562	chr17:44495562:C:T	3.8581e-09	-2.81986e-10	-1.0876	1.30964e-06	-2.81986e-10	-1.12898	0.00013794	-2.81986e-10	-1.12235
44495598	chr17:44495598:C:T	8.6711e-09	-2.81986e-10	-0.277782	2.71338e-06	-2.81986e-10	-0.400538	0.00028583	-2.81986e-10	-0.393774
44495872	chr17:44495872:T:C	3.83199e-09	-2.81986e-10	-1.09439	1.30149e-06	-2.81986e-10	-1.13522	0.000137068	-2.81986e-10	-1.12869
44495955	chr17:44495955:C:A	5.61125e-09	-2.81986e-10	-0.713005	1.84962e-06	-2.81986e-10	-0.783755	0.000195141	-2.81986e-10	-0.775446
44496089	chr17:44496089:G:A	4.57515e-09	-2.81986e-10	-0.91714	1.66362e-06	-2.81986e-10	-0.889736	0.000195754	-2.81986e-10	-0.77231
44496159	chr17:44496159:C:T	3.76976e-09	-2.81986e-10	-1.11077	1.41015e-06	-2.81986e-10	-1.05504	0.000146548	-2.81986e-10	-1.06181
44496393	chr17:44496393:G:A	4.52e-09	-0.929267	-3.22959e-10	3.32164e-06	-0.198274	-3.22959e-10	0.000450488	0.0611623	-3.22959e-10
44496871	chr17:44496871:G:A	3.07482e-09	-2.81986e-10	-1.31453	1.08772e-06	-2.81986e-10	-1.31465	0.000113847	-2.81986e-10	-1.31431
44497073	chr17:44497073:A:AT	3.17693e-09	-2.81986e-10	-1.28186	1.1571e-06	-2.81986e-10	-1.25282	0.000119988	-2.81986e-10	-1.26178
44497208	chr17:44497208:A:G	4.52921e-09	-2.81986e-10	-0.927231	1.39713e-06	-2.81986e-10	-1.06432	0.000146366	-2.81986e-10	-1.06306
44497530	chr17:44497530:A:G	2.52636e-05	8.33482	-0.635479	6.73847e-07	-0.628947	-1.16454	2.09266e-05	-1.81708	-1.19107
44497534	chr17:44497534:G:A	4.19601e-09	-2.81986e-10	-1.00364	1.57274e-06	-2.81986e-10	-0.945917	0.000162211	-2.81986e-10	-0.960274
44497777	chr17:44497777:A:G	6.0148e-09	-2.81986e-10	-0.643556	1.85166e-06	-2.81986e-10	-0.782651	0.000196143	-2.81986e-10	-0.770325
44497853	chr17:44497853:T:C	1.15383e-09	-1.55253	-0.742161	8.68327e-07	-0.826767	-0.713154	9.11669e-05	-0.959388	-0.577089
44498286	chr17:44498286:T:C	5.80649e-09	-2.81986e-10	-0.678803	1.84949e-06	-2.81986e-10	-0.783823	0.000194676	-2.81986e-10	-0.777835
44499066	chr17:44499066:T:C	8.33943e-09	-0.316784	-3.22959e-10	6.99705e-07	-1.75583	-3.22959e-10	7.95171e-05	-1.6732	-3.22959e-10
44500486	chr17:44500486:T:G	8.69042e-09	-2.81986e-10	-0.275557	2.71912e-06	-2.81986e-10	-0.398424	0.000286436	-2.81986e-10	-0.391656
44501514	chr17:44501514:G:A	1.17333e-05	7.93521	-1.00281	4.97618e-07	-0.840979	-1.25568	1.8248e-05	-1.88723	-1.25788
44502025	chr17:44502025:A:C	3.70909e-09	-2.81986e-10	-1.12699	1.26697e-06	-2.81986e-10	-1.1621	0.000133921	-2.81986e-10	-1.15192
44502510	chr17:44502510:C:T	6.27282e-09	-2.81986e-10	-0.601553	1.79703e-06	-2.81986e-10	-0.812599	0.000205149	-2.81986e-10	-0.725435
44502636	chr17:44502636:T:C	1.68365e-07	3.95358	-1.26522	0.000867911	6.60112	-1.23377	5.04328e-05	-0.908915	-1.21961
44502693	chr17:44502693:T:C	7.99296e-08	3.25724	-1.31387	1.49109e-07	-2.01859	-1.28322	2.25722e-05	-1.66529	-1.26717
44502750	chr17:44502750:T:C	3.43823e-09	-2.81986e-10	-1.20282	1.26662e-06	-2.81986e-10	-1.16238	0.000133076	-2.81986e-10	-1.15825
44502794	chr17:44502794:T:C	6.15456e-10	-1.71413	-1.20904	1.56621e-07	-2.01178	-1.24088	1.71773e-05	-1.95749	-1.24809
44502996	chr17:44502996:G:A	4.00927e-09	-2.81986e-10	-1.04917	1.45453e-06	-2.81986e-10	-1.02405	0.000168176	-2.81986e-10	-0.924159
44503059	chr17:44503059:C:A	3.24222e-09	-2.81986e-10	-1.26152	1.18946e-06	-2.81986e-10	-1.22524	0.000123129	-2.81986e-10	-1.23594
44503768	chr17:44503768:T:G	6.22548e-09	-2.81986e-10	-0.609128	1.78496e-06	-2.81986e-10	-0.819338	0.000203697	-2.81986e-10	-0.732538
44504768	chr17:44504768:C:T	2.25769e-09	-1.62344	-3.22959e-10	5.38022e-07	-2.01859	-3.22959e-10	5.64847e-05	-2.0152	-3.22959e-10
44505131	chr17:44505131:C:T	3.9657e-09	-2.81986e-10	-1.0601	1.27624e-06	-2.81986e-10	-1.15481	0.000140142	-2.81986e-10	-1.10651
44505209	chr17:44505209:T:C	2.50094e-05	8.33169	-0.642464	6.85835e-07	-0.619756	-1.15609	2.11135e-05	-1.81361	-1.18565
44505507	chr17:44505507:C:T	8.98877e-09	-1.30412	1.06232	2.52302e-06	-1.24647	0.773191	0.00022571	-1.44554	0.81562
44505860	chr17:44505860:C:G	1.72094e-08	-2.81986e-10	0.407676	4.15929e-06	-2.81986e-10	0.0266096	0.000482413	-2.81986e-10	0.129632
44505868	chr17:44505868:G:A	1.86532e-05	8.03171	-0.635716	6.1771e-07	-0.727645	-1.15283	2.03412e-05	-1.85382	-1.1827
44506093	chr17:44506093:G:A	3.85582e-09	-2.81986e-10	-1.08819	1.3088e-06	-2.81986e-10	-1.12963	0.000137849	-2.81986e-10	-1.12301
44506283	chr17:44506283:G:A	6.49421e-08	3.05112	-1.3154	1.5292e-07	-2.01685	-1.25972	2.44288e-05	-1.61388	-1.23952
44506465	chr17:44506465:T:C	3.88079e-09	-2.81986e-10	-1.08174	1.25489e-06	-2.81986e-10	-1.17168	0.000137466	-2.81986e-10	-1.1258
44506667	chr17:44506667:G:A	3.97337e-09	-2.81986e-10	-1.05816	1.32912e-06	-2.81986e-10	-1.11422	0.000138215	-2.81986e-10	-1.12036
44506770	chr17:44506770:C:T	3.0947e-09	-2.81986e-10	-1.30809	1.10593e-06	-2.81986e-10	-1.29805	0.000115358	-2.81986e-10	-1.30113
44507348	chr17:44507348:T:C	1.45805e-05	7.70895	-0.55929	5.73103e-07	-0.841321	-1.1141	2.02735e-05	-1.8924	-1.14746
44507509	chr17:44507509:T:G	2.00036e-05	8.14609	-0.680207	6.31833e-07	-0.683253	-1.17461	2.02667e-05	-1.83787	-1.20232
44507939	chr17:44507939:A:G	3.94361e-09	-2.81986e-10	-1.06568	1.48473e-06	-2.81986e-10	-1.0035	0.000154078	-2.81986e-10	-1.01171
44508563	chr17:44508563:G:C	4.19333e-09	-2.81986e-10	-1.00428	1.57163e-06	-2.81986e-10	-0.946618	0.0001621	-2.81986e-10	-0.960955
44509112	chr17:44509112:G:T	4.38537e-09	-2.81986e-10	-0.959505	1.4061e-06	-2.81986e-10	-1.05791	0.000140761	-2.81986e-10	-1.1021
44509311	chr17:44509311:C:T	3.1225e-09	-2.81986e-10	-1.29914	1.09594e-06	-2.81986e-10	-1.30713	0.000115074	-2.81986e-10	-1.3036
44509312	chr17:44509312:G:A	4.48603e-09	-2.81986e-10	-0.93681	1.43351e-06	-2.81986e-10	-1.03861	0.000143264	-2.81986e-10	-1.08448
44509325	chr17:44509325:G:C	6.34979e-09	-2.81986e-10	-0.589357	1.81453e-06	-2.81986e-10	-0.802905	0.000207464	-2.81986e-10	-0.714214
44509951	chr17:44509951:C:T	1.91727e-07	3.98106	-1.16277	0.00105574	6.67629	-1.11302	5.94209e-05	-0.874167	-1.09036
44510288	chr17:44510288:T:C	3.47007e-09	-2.81986e-10	-1.1936	1.17587e-06	-2.81986e-10	-1.23673	0.000119961	-2.81986e-10	-1.26201
44510464	chr17:44510464:G:C	1.57175e-09	-1.98559	-3.22959e-10	6.22362e-07	-1.87297	-3.22959e-10	7.09391e-05	-1.78735	-3.22959e-10
44510504	chr17:44510504:CA:C	4.14934e-09	-2.81986e-10	-1.01483	1.56983e-06	-2.81986e-10	-0.947765	0.000162811	-2.81986e-10	-0.956582
44510581	chr17:44510581:C:T	3.24036e-09	-2.81986e-10	-1.26209	1.21621e-06	-2.81986e-10	-1.20299	0.000128917	-2.81986e-10	-1.19
44510715	chr17:44510715:A:T	2.86046e-05	8.14459	-0.321041	7.46577e-07	-0.694734	-0.996256	2.38925e-05	-1.84122	-1.03439
44511019	chr17:44511019:C:T	3.35764e-09	-2.81986e-10	-1.22654	1.13765e-06	-2.81986e-10	-1.26977	0.0001193	-2.81986e-10	-1.26753
44511045	chr17:44511045:C:T	6.83869e-09	-2.81986e-10	-0.515182	1.93043e-06	-2.81986e-10	-0.740993	0.000221948	-2.81986e-10	-0.646726
44511440	chr17:44511440:T:G	3.89368e-09	-2.81986e-10	-1.07842	1.41106e-06	-2.81986e-10	-1.05439	0.000148669	-2.81986e-10	-1.04745
44511506	chr17:44511506:T:C	3.10247e-09	-2.81986e-10	-1.30558	1.13209e-06	-2.81986e-10	-1.27467	0.000118693	-2.81986e-10	-1.27263
44511640	chr17:44511640:C:T	4.03139e-05	8.08927	0.0774037	9.69402e-07	-0.704436	-0.725373	3.06781e-05	-1.84507	-0.780547
44512110	chr17:44512110:C:T	5.2663e-06	7.37215	-1.24084	3.9679e-07	-1.00766	-1.31542	1.63708e-05	-1.93984	-1.31383
44512404	chr17:44512404:A:G	4.15121e-09	-2.81986e-10	-1.01438	1.55431e-06	-2.81986e-10	-0.9577	0.000160383	-2.81986e-10	-0.971604
44512552	chr17:44512552:A:G	9.04336e-08	2.98432	-0.917483	2.5362e-06	0.565128	-1.0332	0.00017362	0.142336	-1.03463
44512556	chr17:44512556:G:A	6.53598e-08	3.05543	-1.3133	1.49596e-07	-2.01702	-1.28153	2.37169e-05	-1.61755	-1.26544
44513297	chr17:44513297:G:T	4.14192e-09	-2.81986e-10	-1.01662	1.50448e-06	-2.81986e-10	-0.990285	0.000174854	-2.81986e-10	-0.885216
44513562	chr17:44513562:G:A	9.33286e-09	-0.204236	-3.22959e-10	6.1202e-07	-1.88972	-3.22959e-10	6.87182e-05	-1.81916	-3.22959e-10
44513803	chr17:44513803:T:C	3.13923e-09	-2.81986e-10	-1.2938	1.14167e-06	-2.81986e-10	-1.26624	0.000120525	-2.81986e-10	-1.25731
44514159	chr17:44514159:A:C	6.43123e-09	-2.81986e-10	-0.576612	2.10428e-06	-2.81986e-10	-0.654763	0.000222155	-2.81986e-10	-0.645796
44514483	chr17:44514483:G:A	3.0775e-09	-2.81986e-10	-1.31366	1.09299e-06	-2.81986e-10	-1.30981	0.000114369	-2.81986e-10	-1.30974
44514834	chr17:44514834:A:G	3.44654e-05	7.86366	0.146268	8.56967e-07	-0.86676	-0.68633	3.19265e-05	-1.89815	-0.687587
44515264	chr17:44515264:C:T	2.6897e-05	8.09752	-0.335532	7.28939e-07	-0.710457	-1.00444	2.35809e-05	-1.84682	-1.04192
44515606	chr17:44515606:C:T	3.17121e-09	-2.81986e-10	-1.28367	1.14564e-06	-2.81986e-10	-1.26277	0.000121235	-2.81986e-10	-1.25144
44515819	chr17:44515819:G:T	9.03878e-09	-2.81986e-10	-0.236254	2.69123e-06	-2.81986e-10	-0.408735	0.000282336	-2.81986e-10	-0.40607
44515870	chr17:44515870:G:A	8.1037e-10	-1.33383	-1.31422	1.7302e-07	-1.83796	-1.31512	1.66391e-05	-1.92199	-1.31542
44515955	chr17:44515955:C:T	5.36221e-09	-2.81986e-10	-0.758401	1.68639e-06	-2.81986e-10	-0.876145	0.000176289	-2.81986e-10	-0.877043
44516831	chr17:44516831:G:A	3.61338e-09	-2.81986e-10	-1.15313	1.18833e-06	-2.81986e-10	-1.22618	0.000128965	-2.81986e-10	-1.18963
44516871	chr17:44516871:A:T	6.21264e-09	-2.81986e-10	-0.611192	1.78167e-06	-2.81986e-10	-0.821181	0.000203608	-2.81986e-10	-0.732971
44516902	chr17:44516902:G:A	9.46744e-09	-2.81986e-10	-0.18992	2.81023e-06	-2.81986e-10	-0.365468	0.000294763	-2.81986e-10	-0.362999
44517096	chr17:44517096:G:A	4.24445e-09	-2.81986e-10	-0.992167	1.59204e-06	-2.81986e-10	-0.933719	0.000164202	-2.81986e-10	-0.948074
44517178	chr17:44517178:T:A	3.5198e-09	-2.81986e-10	-1.17937	1.17849e-06	-2.81986e-10	-1.2345	0.000123674	-2.81986e-10	-1.23152
44517996	chr17:44517996:G:A	5.51869e-09	-2.81986e-10	-0.729638	1.61328e-06	-2.81986e-10	-0.920467	0.000182656	-2.81986e-10	-0.841563
44518189	chr17:44518189:T:A	3.20403e-09	-2.81986e-10	-1.27337	1.16493e-06	-2.81986e-10	-1.24607	0.00012207	-2.81986e-10	-1.24457
44518621	chr17:44518621:G:A	6.10508e-09	-2.81986e-10	-0.628657	1.75385e-06	-2.81986e-10	-0.836922	0.000200506	-2.81986e-10	-0.748325
44519043	chr17:44519043:T:C	7.43322e-08	2.84157	-0.970802	2.29928e-06	0.471534	-1.03767	0.000158712	0.0650056	-1.04708
44519221	chr17:44519221:A:G	3.23356e-05	8.01685	-0.070701	1.01926e-06	-0.609462	-0.770199	3.17131e-05	-1.81326	-0.779179
44519621	chr17:44519621:G:A	3.07564e-09	-2.81986e-10	-1.31427	1.09903e-06	-2.81986e-10	-1.30431	0.000113817	-2.81986e-10	-1.31458
44519731	chr17:44519731:G:C	3.47094e-09	-2.81986e-10	-1.19335	1.18247e-06	-2.81986e-10	-1.23113	0.000123305	-2.81986e-10	-1.23451
44520764	chr17:44520764:GTCT:G	8.06553e-09	-2.81986e-10	-0.350179	2.58255e-06	-2.81986e-10	-0.449957	0.000271153	-2.81986e-10	-0.446486
44520923	chr17:44520923:C:T	5.07663e-08	2.42919	-0.939736	1.70428e-06	0.186609	-1.0522	0.000119988	-0.205743	-1.05604
44521060	chr17:44521060:G:A	8.90186e-06	7.6521	-0.995864	5.41035e-07	-0.820002	-1.193	1.89605e-05	-1.88494	-1.22187
44521464	chr17:44521464:T:C	5.32256e-09	-2.81986e-10	-0.765825	1.87341e-06	-2.81986e-10	-0.770975	0.000195181	-2.81986e-10	-0.775241
44521506	chr17:44521506:T:C	2.29523e-06	6.5833	-1.28249	0.00561494	8.54413	-1.30968	0.000159835	0.313808	-1.28884
44521675	chr17:44521675:T:C	1.32627e-07	-2.81986e-10	2.44977	5.89101e-05	-2.81986e-10	2.67728	0.0106158	-2.81986e-10	3.22093
44522228	chr17:44522228:T:G	4.35856e-09	-2.81986e-10	-0.965635	1.40807e-06	-2.81986e-10	-1.05651	0.000140001	-2.81986e-10	-1.10752
44522791	chr17:44522791:A:T	1.58274e-08	-2.81986e-10	0.323963	4.91743e-06	-2.81986e-10	0.194053	0.000520375	-2.81986e-10	0.20538
44523277	chr17:44523277:T:C	1.61608e-08	-2.81986e-10	0.344808	6.11037e-06	-2.81986e-10	0.411254	0.000777811	-2.81986e-10	0.607315
44523319	chr17:44523319:G:A	2.74258e-08	-2.81986e-10	0.873705	1.17532e-05	-2.81986e-10	1.0654	0.00181104	-2.81986e-10	1.45249
44523361	chr17:44523361:G:A	5.48544e-09	-2.81986e-10	-0.735681	1.93001e-06	-2.81986e-10	-0.74121	0.000201056	-2.81986e-10	-0.745588
44523655	chr17:44523655:C:T	1.10292e-07	-2.81986e-10	2.26535	4.36481e-05	-2.81986e-10	2.37742	0.00651277	-2.81986e-10	2.73235
44523691	chr17:44523691:C:T	2.1963e-08	0.651582	-3.22959e-10	1.41756e-06	-1.0498	-3.22959e-10	0.000107523	-1.37146	-3.22959e-10
44523890	chr17:44523890:G:A	5.3294e-09	-2.81986e-10	-0.764539	2.05795e-06	-2.81986e-10	-0.677021	0.00021714	-2.81986e-10	-0.668627
44524286	chr17:44524286:C:T	3.76836e-09	-1.11114	-3.22959e-10	5.38034e-07	-2.01857	-3.22959e-10	5.67917e-05	-2.00978	-3.22959e-10
44524306	chr17:44524306:C:T	7.28883e-06	7.48328	-1.02696	5.00619e-07	-0.878516	-1.21213	1.82912e-05	-1.9042	-1.23855
44524593	chr17:44524593:C:T	2.23384e-06	6.58489	-1.31119	0.00696376	8.75255	-1.30281	0.00015076	0.281949	-1.31543
44524679	chr17:44524679:C:T	3.91953e-09	-2.81986e-10	-1.07181	1.43455e-06	-2.81986e-10	-1.03788	0.000158938	-2.81986e-10	-0.980658
44525287	chr17:44525287:A:G	3.36619e-06	6.88574	-1.20199	0.0101839	8.97451	-1.14468	0.000203052	0.476188	-1.21189
44525620	chr17:44525620:G:A	1.30065e-05	7.47402	-0.43859	0.0534484	9.76187	-0.274136	0.000610861	0.768775	-0.403076
44526056	chr17:44526056:A:C	1.2832e-06	5.91795	-1.19862	0.00302834	7.87228	-1.25524	0.000127522	0.00296982	-1.20385
44526254	chr17:44526254:C:T	1.57121e-08	-2.81986e-10	0.31665	4.88296e-06	-2.81986e-10	0.187018	0.000516709	-2.81986e-10	0.198309
44528032	chr17:44528032:G:A	3.94403e-09	-2.81986e-10	-1.06558	1.44836e-06	-2.81986e-10	-1.0283	0.000151965	-2.81986e-10	-1.02552
44528273	chr17:44528273:C:T	1.54561e-05	7.46702	-0.259041	0.0655338	9.76933	-0.0777382	0.000736232	0.771281	-0.218905
44528710	chr17:44528710:T:C	2.08385e-09	-2.01837	0.314811	1.85756e-06	-1.33834	0.558871	0.000165597	-1.63214	0.692532
44529004	chr17:44529004:T:G	3.58476e-09	-2.81986e-10	-1.16109	1.30365e-06	-2.81986e-10	-1.13356	0.000136723	-2.81986e-10	-1.13121
44530000	chr17:44530000:C:T	3.15352e-08	0.968868	0.0444584	4.14609e-07	-1.67491	-0.604245	3.46024e-05	-1.94934	-0.555908
44530387	chr17:44530387:A:G	1.4395e-08	-2.81986e-10	0.229105	4.50657e-06	-2.81986e-10	0.106802	0.000475058	-2.81986e-10	0.114268
44530583	chr17:44530583:A:T	3.25846e-08	1.34641	-0.300347	2.92847e-07	-1.77585	-0.850987	2.56458e-05	-1.9907	-0.814092
44530608	chr17:44530608:G:A	2.74258e-08	-2.81986e-10	0.873705	1.17532e-05	-2.81986e-10	1.0654	0.00181104	-2.81986e-10	1.45249
44531111	chr17:44531111:T:C	3.37364e-09	-2.81986e-10	-1.22178	1.14205e-06	-2.81986e-10	-1.26591	0.000119102	-2.81986e-10	-1.26919
44531384	chr17:44531384:G:T	4.72265e-09	-2.81986e-10	-0.885407	1.43011e-06	-2.81986e-10	-1.04098	0.000152705	-2.81986e-10	-1.02066
44531478	chr17:44531478:G:A	3.90565e-09	-2.81986e-10	-1.07536	1.43766e-06	-2.81986e-10	-1.03572	0.0001514	-2.81986e-10	-1.02924
44531555	chr17:44531555:G:A	6.12692e-06	7.38348	-1.10081	4.67038e-07	-0.90363	-1.25645	1.73933e-05	-1.91156	-1.28152
44531965	chr17:44531965:A:G	6.2628e-09	-2.81986e-10	-0.603151	2.19786e-06	-2.81986e-10	-0.611249	0.000252703	-2.81986e-10	-0.516954
44532373	chr17:44532373:T:C	4.01963e-09	-2.81986e-10	-1.04659	1.74794e-06	-2.81986e-10	-0.840299	0.000182585	-2.81986e-10	-0.841955
44532649	chr17:44532649:T:G	3.19038e-07	-2.81986e-10	3.32753	0.000140582	-2.81986e-10	3.54706	0.0277419	-2.81986e-10	4.18153
44532763	chr17:44532763:C:T	5.65125e-09	0.0938101	-0.799711	3.82128e-07	-1.2164	-1.14433	2.53537e-05	-1.69577	-1.12048
44532893	chr17:44532893:T:C	4.24684e-06	6.61366	-0.697502	0.0198149	8.92135	-0.425898	0.000369928	0.367757	-0.503617
44533148	chr17:44533148:C:G	3.8106e-09	-2.81986e-10	-1.09999	1.39153e-06	-2.81986e-10	-1.06833	0.000153772	-2.81986e-10	-1.0137
44533821	chr17:44533821:C:G	1.49347e-08	-2.81986e-10	0.265909	4.64974e-06	-2.81986e-10	0.138078	0.000491978	-2.81986e-10	0.149265
44534912	chr17:44534912:A:AC	5.47833e-09	-2.81986e-10	-0.736977	1.92492e-06	-2.81986e-10	-0.743852	0.000219346	-2.81986e-10	-0.658518
44535919	chr17:44535919:C:T	1.60339e-08	-2.81986e-10	0.336925	4.9741e-06	-2.81986e-10	0.205511	0.000526443	-2.81986e-10	0.216973
44536278	chr17:44536278:G:C	3.90318e-09	-2.81986e-10	-1.07599	1.405e-06	-2.81986e-10	-1.0587	0.000146297	-2.81986e-10	-1.06353
44536557	chr17:44536557:A:T	3.11152e-09	-1.30267	-3.22959e-10	7.07758e-07	-1.74439	-3.22959e-10	6.79537e-05	-1.83034	-3.22959e-10
44536751	chr17:44536751:C:T	5.13791e-09	-2.81986e-10	-0.801132	1.81033e-06	-2.81986e-10	-0.805224	0.000188614	-2.81986e-10	-0.809466
44536853	chr17:44536853:C:T	9.51589e-09	1.10262	-1.28743	1.86976e-05	2.78786	-1.2582	3.01821e-05	-1.41592	-1.226
44537438	chr17:44537438:C:T	5.79698e-09	-2.81986e-10	-0.680441	1.78991e-06	-2.81986e-10	-0.816567	0.000175399	-2.81986e-10	-0.882107
44537458	chr17:44537458:C:T	7.88565e-08	-1.33367	3.26352	9.92012e-06	-1.59676	2.4926	0.00110216	-1.77421	2.73007
44537516	chr17:44537516:T:C	7.63788e-09	-2.81986e-10	-0.404659	2.69685e-06	-2.81986e-10	-0.40665	0.000316334	-2.81986e-10	-0.29237
44537877	chr17:44537877:A:G	7.15409e-09	-2.81986e-10	-0.470094	2.52455e-06	-2.81986e-10	-0.472672	0.000294913	-2.81986e-10	-0.36249
44537974	chr17:44537974:T:G	1.83349e-06	5.03126	0.0449411	0.000999793	5.56431	-0.0554954	0.000285929	-0.611788	0.218363
44538184	chr17:44538184:A:G	7.05545e-06	7.53295	-1.10917	7.28875e-07	-0.461236	-1.25375	2.11947e-05	-1.72231	-1.2731
44538190	chr17:44538190:T:C	4.96162e-10	-1.92325	-1.21538	1.70778e-07	-1.9204	-1.24572	2.01567e-05	-1.79304	-1.25259
44539248	chr17:44539248:TTTTTTTGTTTTG:T	3.46885e-09	-1.19395	-3.22959e-10	7.37408e-07	-1.70335	-3.22959e-10	7.25066e-05	-1.76549	-3.22959e-10
44539708	chr17:44539708:G:A	4.94076e-08	1.55	-0.0876736	2.86868e-07	-2.00443	-0.643042	3.44164e-05	-1.97161	-0.539028
44540307	chr17:44540307:C:T	4.38502e-09	-2.81986e-10	-0.959584	1.60892e-06	-2.81986e-10	-0.923171	0.000179824	-2.81986e-10	-0.857188
44540955	chr17:44540955:T:G	2.7073e-09	-0.921885	-0.519941	7.072e-07	-1.02856	-0.716619	3.17275e-05	-2.01521	-0.576775
44540989	chr17:44540989:C:T	4.13436e-07	4.88404	-1.29731	0.00136826	7.13535	-1.31279	0.000198658	0.557841	-1.31543
44541033	chr17:44541033:C:T	7.2333e-08	-2.81986e-10	1.8435	3.05773e-05	-2.81986e-10	2.02152	0.00539329	-2.81986e-10	2.54374
44541514	chr17:44541514:C:T	2.37779e-08	-2.81986e-10	0.730978	7.29439e-06	-2.81986e-10	0.588371	0.000772141	-2.81986e-10	0.599997
44542403	chr17:44542403:T:C	4.92264e-09	-2.81986e-10	-0.843934	1.69005e-06	-2.81986e-10	-0.873978	0.000177959	-2.81986e-10	-0.867614
44542890	chr17:44542890:C:A	3.62438e-09	-2.81986e-10	-1.1501	1.31881e-06	-2.81986e-10	-1.122	0.000138221	-2.81986e-10	-1.12032
44543174	chr17:44543174:AAC:A	3.21129e-09	-2.81986e-10	-1.2711	1.09653e-06	-2.81986e-10	-1.30658	0.000114882	-2.81986e-10	-1.30526
44543175	chr17:44543175:A:T	3.25718e-09	-0.440093	-0.816824	8.98183e-07	-0.560467	-0.945649	2.64002e-05	-1.94099	-0.834811
44543177	chr17:44543177:C:T	3.20168e-09	-2.81986e-10	-1.2741	1.09509e-06	-2.81986e-10	-1.30789	0.000114721	-2.81986e-10	-1.30667
44544414	chr17:44544414:T:C	5.35311e-09	-2.81986e-10	-0.7601	1.73443e-06	-2.81986e-10	-0.848053	0.000183269	-2.81986e-10	-0.838212
44544672	chr17:44544672:A:G	3.73913e-09	-0.758882	-0.360044	9.71318e-07	-0.849213	-0.578622	3.77267e-05	-1.99613	-0.422668
44544893	chr17:44544893:C:T	3.25211e-09	-2.81986e-10	-1.25847	1.12302e-06	-2.81986e-10	-1.28272	0.000117259	-2.81986e-10	-1.28478
44544997	chr17:44544997:C:T	3.71104e-09	-2.81986e-10	-1.12647	1.35341e-06	-2.81986e-10	-1.09611	0.000141959	-2.81986e-10	-1.09363
44545268	chr17:44545268:G:A	1.2818e-08	0.113073	-3.22959e-10	6.52669e-07	-1.82542	-3.22959e-10	7.44809e-05	-1.73863	-3.22959e-10
44545435	chr17:44545435:C:T	8.75272e-09	-2.81986e-10	-0.268413	3.16847e-06	-2.81986e-10	-0.245484	0.000329735	-2.81986e-10	-0.250879
44545519	chr17:44545519:T:C	3.46349e-09	-1.91703	0.721533	1.24069e-06	-2.01843	0.835365	0.000139008	-1.99617	0.881532
44545939	chr17:44545939:C:T	4.62844e-09	-2.81986e-10	-0.905559	1.59014e-06	-2.81986e-10	-0.93491	0.000167337	-2.81986e-10	-0.929158
44546623	chr17:44546623:C:T	6.25481e-09	-2.81986e-10	-0.604427	1.94289e-06	-2.81986e-10	-0.734559	0.00021877	-2.81986e-10	-0.661149
44546765	chr17:44546765:G:A	2.67058e-08	-2.81986e-10	0.847101	1.05379e-05	-2.81986e-10	0.956245	0.00149615	-2.81986e-10	1.26148
44546981	chr17:44546981:T:C	3.22762e-09	-2.81986e-10	-1.26603	1.12904e-06	-2.81986e-10	-1.27737	0.00011791	-2.81986e-10	-1.27925
44547036	chr17:44547036:G:A	4.87154e-07	4.95341	-1.2026	3.30904e-07	-1.46585	-1.03881	2.18644e-05	-1.9654	-0.998914
44547553	chr17:44547553:T:C	6.32232e-09	-2.81986e-10	-0.593691	2.32891e-06	-2.81986e-10	-0.553333	0.000246675	-2.81986e-10	-0.5411
44548225	chr17:44548225:C:G	3.49792e-09	-2.81986e-10	-1.18561	1.15147e-06	-2.81986e-10	-1.25769	0.000124081	-2.81986e-10	-1.22823
44548518	chr17:44548518:T:C	2.20821e-09	-1.24935	-0.396246	1.66237e-06	-0.375591	-0.514896	0.000117992	-0.831964	-0.446586
44549091	chr17:44549091:A:G	7.79679e-09	-0.341871	-0.0421944	2.31335e-06	-0.254124	-0.305914	6.00246e-05	-1.82554	-0.128879
44549294	chr17:44549294:C:T	5.57642e-07	4.17397	-0.288032	0.00191367	6.40412	-0.24608	0.000636253	0.587859	-0.181432
44549359	chr17:44549359:C:T	3.33083e-09	-2.81986e-10	-1.23456	1.12547e-06	-2.81986e-10	-1.28053	0.000117977	-2.81986e-10	-1.27868
44549581	chr17:44549581:T:C	4.07335e-09	-0.441297	-0.592015	1.4659e-06	-0.351166	-0.665101	3.72244e-05	-1.85582	-0.57638
44549596	chr17:44549596:C:T	5.81701e-09	-2.81986e-10	-0.676992	2.22042e-06	-2.81986e-10	-0.601038	0.000228925	-2.81986e-10	-0.615775
44549733	chr17:44549733:G:A	3.06083e-09	-1.31909	-3.22959e-10	7.50502e-07	-1.68575	-3.22959e-10	7.16828e-05	-1.77692	-3.22959e-10
44550338	chr17:44550338:G:A	3.07835e-09	-2.81986e-10	-1.31339	1.08698e-06	-2.81986e-10	-1.31533	0.00011373	-2.81986e-10	-1.31535
44550645	chr17:44550645:C:T	2.04733e-08	-2.81986e-10	0.581344	7.76102e-06	-2.81986e-10	0.65038	0.000966029	-2.81986e-10	0.824025
44550825	chr17:44550825:G:A	6.38978e-09	-1.13298	0.549902	5.05813e-06	-0.193587	0.41585	0.000374309	-0.678399	0.55431
44550845	chr17:44550845:C:T	1.73441e-09	-1.88711	-3.22959e-10	5.38197e-07	-2.01826	-3.22959e-10	5.67509e-05	-2.0105	-3.22959e-10
44551446	chr17:44551446:A:G	3.21932e-09	-2.81986e-10	-1.26861	1.11128e-06	-2.81986e-10	-1.29322	0.000116463	-2.81986e-10	-1.29159
44551456	chr17:44551456:G:A	3.10348e-09	-2.81986e-10	-1.30525	1.10191e-06	-2.81986e-10	-1.30169	0.000115482	-2.81986e-10	-1.30006
44551639	chr17:44551639:T:C	1.53464e-07	3.77213	-1.17644	0.000571125	6.08672	-1.13785	0.000217628	0.446018	-1.1124
44551889	chr17:44551889:G:T	3.33225e-09	-2.81986e-10	-1.23413	1.16135e-06	-2.81986e-10	-1.24915	0.000121212	-2.81986e-10	-1.25163
44552343	chr17:44552343:A:T	5.25937e-09	-2.81986e-10	-0.777767	1.72207e-06	-2.81986e-10	-0.855207	0.00018274	-2.81986e-10	-0.841103
44552369	chr17:44552369:A:C	2.84593e-09	-1.20511	-0.186779	1.34067e-06	-0.846855	-0.258709	5.05366e-05	-1.98531	-0.141163
44552652	chr17:44552652:C:T	5.35004e-09	-2.81986e-10	-0.760675	2.03172e-06	-2.81986e-10	-0.689851	0.00020984	-2.81986e-10	-0.702824
44552702	chr17:44552702:G:A	7.19174e-09	-2.81986e-10	-0.464845	3.27844e-06	-2.81986e-10	-0.211368	0.000344559	-2.81986e-10	-0.206905
44552726	chr17:44552726:C:T	1.61147e-08	-2.81986e-10	0.341953	5.01385e-06	-2.81986e-10	0.21347	0.000530747	-2.81986e-10	0.225116
44552864	chr17:44552864:T:C	8.73166e-09	-2.81986e-10	-0.270822	3.36848e-06	-2.81986e-10	-0.184271	0.000348066	-2.81986e-10	-0.196777
44553352	chr17:44553352:G:A	1.24831e-09	-0.950071	-1.26591	1.29607e-06	0.0610228	-1.20042	8.04431e-05	-0.468486	-1.19313
44553647	chr17:44553647:C:A	3.10513e-09	-2.81986e-10	-1.30472	1.08818e-06	-2.81986e-10	-1.31423	0.00011387	-2.81986e-10	-1.31411
44553782	chr17:44553782:C:T	4.10626e-09	-0.768873	-0.256391	1.33338e-06	-0.623028	-0.487986	4.44401e-05	-1.92718	-0.327846
44554502	chr17:44554502:T:A	1.13337e-07	3.0848	-0.792207	0.00085268	6.07469	-0.725041	0.000299232	0.321153	-0.669103
44555243	chr17:44555243:G:GA	7.04651e-08	-2.81986e-10	1.81734	2.80449e-05	-2.81986e-10	1.93507	0.00419805	-2.81986e-10	2.29321
44556040	chr17:44556040:T:C	5.01406e-10	-1.94956	-1.17856	1.75177e-07	-2.00255	-1.13814	1.80993e-05	-2.01182	-1.14148
44556150	chr17:44556150:GA:G	3.19113e-09	-2.81986e-10	-1.2774	1.17012e-06	-2.81986e-10	-1.24162	0.000122412	-2.81986e-10	-1.24178
44556171	chr17:44556171:A:C	3.15131e-08	1.01262	-3.22959e-10	4.89577e-06	0.189638	-3.22959e-10	0.000435879	0.0281958	-3.22959e-10
44556909	chr17:44556909:T:A	7.5548e-10	-1.45607	-1.26211	2.16724e-07	-1.66756	-1.26031	2.62258e-05	-1.54406	-1.23837
44556946	chr17:44556946:T:TCGGGGG	6.25571e-07	-2.81986e-10	4.00089	0.000275529	-2.81986e-10	4.21996	0.0511946	-2.81986e-10	4.79422
44557079	chr17:44557079:A:G	3.10076e-09	-2.81986e-10	-1.30613	1.10742e-06	-2.81986e-10	-1.2967	0.000115348	-2.81986e-10	-1.30122
44558348	chr17:44558348:T:C	2.3002e-09	-1.60478	-3.22959e-10	5.91094e-07	-1.92451	-3.22959e-10	6.51849e-05	-1.87194	-3.22959e-10
44558597	chr17:44558597:C:T	3.7614e-09	-2.81986e-10	-1.11299	1.38634e-06	-2.81986e-10	-1.07207	0.000142609	-2.81986e-10	-1.08907
44559074	chr17:44559074:C:A	3.5778e-09	-2.81986e-10	-1.16303	1.29071e-06	-2.81986e-10	-1.14354	0.000136461	-2.81986e-10	-1.13313
44559753	chr17:44559753:G:A	9.27771e-09	-2.81986e-10	-0.210163	3.00251e-06	-2.81986e-10	-0.299285	0.000321924	-2.81986e-10	-0.274853
44559875	chr17:44559875:C:G	7.72099e-10	-1.72968	-0.966742	2.65293e-07	-1.69252	-1.03314	2.56606e-05	-1.78557	-1.01864
44560120	chr17:44560120:C:T	5.89319e-10	-1.8546	-1.11197	1.71457e-07	-2.0014	-1.16076	2.07687e-05	-1.84188	-1.17384
44560759	chr17:44560759:C:G	4.75454e-09	-2.81986e-10	-0.878679	1.74676e-06	-2.81986e-10	-0.840972	0.000180692	-2.81986e-10	-0.852376
44560768	chr17:44560768:A:G	3.19944e-09	-2.81986e-10	-1.2748	1.16037e-06	-2.81986e-10	-1.24999	0.000121533	-2.81986e-10	-1.24898
44560818	chr17:44560818:C:T	3.19074e-09	-2.81986e-10	-1.27753	1.15635e-06	-2.81986e-10	-1.25346	0.00012111	-2.81986e-10	-1.25247
44561309	chr17:44561309:T:G	4.4026e-10	-2.01514	-1.24303	1.62088e-07	-2.01258	-1.20577	1.7263e-05	-2.00429	-1.19632
44561572	chr17:44561572:T:C	3.29101e-09	-2.81986e-10	-1.24658	1.17623e-06	-2.81986e-10	-1.23642	0.000123231	-2.81986e-10	-1.23511
44561806	chr17:44561806:C:T	6.41235e-09	-0.579553	-3.22959e-10	1.76039e-06	-0.833198	-3.22959e-10	0.000195845	-0.771848	-3.22959e-10
44561944	chr17:44561944:T:C	1.73112e-08	-2.81986e-10	0.413576	6.76843e-06	-2.81986e-10	0.513536	0.000988356	-2.81986e-10	0.846874
44562068	chr17:44562068:A:G	6.57092e-10	-1.56385	-1.29386	1.95684e-07	-1.7319	-1.29809	2.32622e-05	-1.61961	-1.28273
44562359	chr17:44562359:T:C	7.59123e-10	-1.44115	-1.27222	2.23058e-07	-1.66502	-1.23404	2.62496e-05	-1.5385	-1.24302
44562468	chr17:44562468:T:C	2.06834e-09	-1.71103	-3.22959e-10	9.7235e-07	-1.42677	-3.22959e-10	0.00010922	-1.35581	-3.22959e-10
44563010	chr17:44563010:G:A	3.07255e-09	-2.81986e-10	-1.31527	1.09032e-06	-2.81986e-10	-1.31226	0.000113974	-2.81986e-10	-1.3132
44563977	chr17:44563977:G:C	1.54747e-09	-2.00115	-3.22959e-10	6.85015e-07	-1.77705	-3.22959e-10	8.11756e-05	-1.65255	-3.22959e-10
44564019	chr17:44564019:T:C	2.01632e-09	-1.73651	-3.22959e-10	7.4387e-07	-1.69462	-3.22959e-10	8.62812e-05	-1.59156	-3.22959e-10
44564849	chr17:44564849:T:C	5.70182e-09	-2.81986e-10	-0.696993	2.00327e-06	-2.81986e-10	-0.703952	0.000208923	-2.81986e-10	-0.707204
44565394	chr17:44565394:T:C	3.55494e-09	-2.81986e-10	-1.16944	1.27627e-06	-2.81986e-10	-1.15479	0.000133946	-2.81986e-10	-1.15174
44565756	chr17:44565756:C:T	1.30103e-08	-2.81986e-10	0.127965	4.92073e-06	-2.81986e-10	0.194724	0.000686856	-2.81986e-10	0.482956
44566088	chr17:44566088:A:G	3.80821e-09	-2.81986e-10	-1.10062	1.37099e-06	-2.81986e-10	-1.0832	0.000145057	-2.81986e-10	-1.07204
44566299	chr17:44566299:G:A	2.68545e-08	-2.81986e-10	0.852653	7.60563e-06	-2.81986e-10	0.630154	0.000737206	-2.81986e-10	0.553698
44566359	chr17:44566359:G:A	4.16358e-10	-2.0142	-1.29978	1.73628e-07	-1.85248	-1.29709	1.67778e-05	-1.9308	-1.29831
44566526	chr17:44566526:C:T	3.20547e-09	-2.81986e-10	-1.27292	1.11673e-06	-2.81986e-10	-1.28833	0.000117657	-2.81986e-10	-1.2814
44567235	chr17:44567235:GT:G	2.03745e-09	-1.82342	0.0973461	5.69058e-07	-1.97043	0.00792295	5.39513e-05	-2.01795	-0.043139
44567630	chr17:44567630:T:C	5.49715e-10	-1.86625	-1.16988	1.76802e-07	-1.9582	-1.17325	2.03512e-05	-1.90095	-1.13508
44567764	chr17:44567764:A:C	7.25222e-09	-0.284546	-0.171924	9.29883e-07	-1.20868	-0.262753	0.000145056	-0.784329	-0.287724
44567864	chr17:44567864:A:G	3.07498e-09	-2.81986e-10	-1.31448	1.08705e-06	-2.81986e-10	-1.31526	0.000113742	-2.81986e-10	-1.31524
44567941	chr17:44567941:C:T	7.09184e-09	-0.241184	-0.23765	9.01686e-07	-1.1768	-0.325421	0.000141864	-0.744744	-0.34956
44568120	chr17:44568120:G:T	9.61263e-09	0.385568	-0.560268	1.44184e-06	-0.458119	-0.574693	4.90802e-05	-1.59953	-0.556179
44568412	chr17:44568412:G:A	3.14804e-09	-1.291	-3.22959e-10	1.17199e-06	-1.24003	-3.22959e-10	0.00010337	-1.41086	-3.22959e-10
44568671	chr17:44568671:GC:G	1.30045e-08	-2.81986e-10	0.127515	4.91858e-06	-2.81986e-10	0.194287	0.000686521	-2.81986e-10	0.482468
44568756	chr17:44568756:G:C	6.17004e-09	-2.81986e-10	-0.618072	2.21541e-06	-2.81986e-10	-0.603299	0.000235553	-2.81986e-10	-0.587233
44568849	chr17:44568849:G:C	1.89552e-09	-1.79828	-3.22959e-10	9.09336e-07	-1.49377	-3.22959e-10	0.00010679	-1.3783	-3.22959e-10
44569324	chr17:44569324:C:T	4.32186e-10	-1.99675	-1.27992	1.53825e-07	-1.97827	-1.2924	1.72556e-05	-1.90505	-1.29598
44569712	chr17:44569712:C:T	1.57312e-08	0.317866	-3.22959e-10	2.72412e-06	-0.396588	-3.22959e-10	0.000248261	-0.534691	-3.22959e-10
44569795	chr17:44569795:A:G	4.15634e-08	-2.81986e-10	1.28944	1.88124e-05	-2.81986e-10	1.53578	0.0023855	-2.81986e-10	1.728
44569862	chr17:44569862:G:A	4.21032e-10	-1.9919	-1.31092	1.51649e-07	-1.97157	-1.31335	1.67472e-05	-1.9162	-1.31474
44569876	chr17:44569876:A:C	3.3006e-09	-2.81986e-10	-1.24367	1.20992e-06	-2.81986e-10	-1.20818	0.000127105	-2.81986e-10	-1.20415
44569883	chr17:44569883:C:T	6.40503e-09	0.132722	-0.713416	1.0681e-06	-0.636415	-0.696439	3.93059e-05	-1.69028	-0.687512
44570059	chr17:44570059:G:A	4.21894e-10	-1.98917	-1.3116	1.52139e-07	-1.9679	-1.31379	1.66553e-05	-1.92146	-1.31498
44570190	chr17:44570190:A:G	1.30655e-08	-2.81986e-10	0.132195	4.94287e-06	-2.81986e-10	0.199212	0.000690222	-2.81986e-10	0.487844
44570433	chr17:44570433:G:A	4.67093e-09	-2.81986e-10	-0.89642	1.69016e-06	-2.81986e-10	-0.873913	0.000179629	-2.81986e-10	-0.858274
44571160	chr17:44571160:C:T	1.29653e-08	-2.81986e-10	0.124495	4.90095e-06	-2.81986e-10	0.190694	0.000683442	-2.81986e-10	0.477972
44571273	chr17:44571273:C:T	2.20239e-09	-1.64823	-3.22959e-10	7.93368e-07	-1.6302	-3.22959e-10	9.30113e-05	-1.51645	-3.22959e-10
44571663	chr17:44571663:T:C	5.45019e-10	-1.93514	-1.10957	1.80243e-07	-1.99864	-1.11354	2.0476e-05	-1.96151	-1.06841
44571824	chr17:44571824:G:A	6.30831e-09	-2.81986e-10	-0.59591	2.31453e-06	-2.81986e-10	-0.559527	0.000239502	-2.81986e-10	-0.570609
44571980	chr17:44571980:T:A	8.77574e-09	-2.81986e-10	-0.265787	3.22069e-06	-2.81986e-10	-0.229139	0.000343088	-2.81986e-10	-0.211183
44572574	chr17:44572574:T:A	7.94674e-09	-2.81986e-10	-0.365016	2.62961e-06	-2.81986e-10	-0.431899	0.000282046	-2.81986e-10	-0.4071
44572757	chr17:44572757:T:A	7.38872e-10	-1.428	-1.31241	2.13633e-07	-1.643	-1.29923	2.53597e-05	-1.51327	-1.30273
44572760	chr17:44572760:T:A	6.75075e-10	-1.52444	-1.30627	2.01162e-07	-1.71672	-1.28566	2.34925e-05	-1.60164	-1.29085
44572763	chr17:44572763:T:A	6.53476e-10	-1.55374	-1.30949	1.93899e-07	-1.72382	-1.31534	2.26911e-05	-1.61198	-1.31522
44572980	chr17:44572980:C:T	1.90643e-08	-2.81986e-10	0.510042	6.5272e-06	-2.81986e-10	0.477245	0.000692389	-2.81986e-10	0.490979
44573024	chr17:44573024:C:A	4.33952e-10	-1.9914	-1.2812	1.54978e-07	-1.97019	-1.29301	1.70336e-05	-1.91733	-1.29665
44573116	chr17:44573116:A:T	4.37795e-10	-1.98735	-1.27643	1.5648e-07	-1.96445	-1.28911	1.69625e-05	-1.92511	-1.29305
44573182	chr17:44573182:C:T	4.24423e-10	-1.98635	-1.30846	1.53167e-07	-1.96348	-1.31147	1.65832e-05	-1.92724	-1.31353
44573187	chr17:44573187:A:G	4.3615e-10	-1.99046	-1.27709	1.55713e-07	-1.96879	-1.28968	1.70535e-05	-1.91923	-1.29359
44573201	chr17:44573201:C:T	4.34203e-10	-1.99213	-1.2799	1.55006e-07	-1.97105	-1.29197	1.70718e-05	-1.91604	-1.2957
44573355	chr17:44573355:G:T	5.62987e-10	-1.89741	-1.11487	1.8309e-07	-1.97755	-1.11896	2.10373e-05	-1.92862	-1.07425
44573565	chr17:44573565:T:C	4.36325e-10	-1.98651	-1.28064	1.5606e-07	-1.96367	-1.29258	1.68899e-05	-1.9262	-1.29625
44573654	chr17:44573654:C:A	6.20865e-09	-2.81986e-10	-0.611835	2.27535e-06	-2.81986e-10	-0.576598	0.000235294	-2.81986e-10	-0.588332
44573720	chr17:44573720:T:C	4.34538e-10	-1.98894	-1.28231	1.55372e-07	-1.96675	-1.29392	1.69351e-05	-1.92229	-1.29749
44573819	chr17:44573819:T:C	4.39404e-10	-1.99084	-1.26927	1.5666e-07	-1.96923	-1.28318	1.71667e-05	-1.91865	-1.28755
44574383	chr17:44574383:C:T	4.89259e-10	-1.98179	-1.17085	1.73692e-07	-1.95563	-1.19358	1.86188e-05	-1.9357	-1.1893
44574578	chr17:44574578:G:A	4.8798e-10	-1.97259	-1.18267	1.7388e-07	-1.94363	-1.20449	1.81819e-05	-1.94828	-1.20046
44574732	chr17:44574732:G:A	3.42586e-09	-2.81986e-10	-1.20643	1.21982e-06	-2.81986e-10	-1.20003	0.000126669	-2.81986e-10	-1.20759
44574906	chr17:44574906:A:C	6.21362e-09	-0.391059	-0.219975	8.48613e-07	-1.2908	-0.272086	0.000129085	-0.879427	-0.30927
44574961	chr17:44574961:A:G	7.91015e-09	0.938989	-1.30862	1.04384e-06	-0.0542475	-1.30158	3.14616e-05	-1.29823	-1.30218
44575189	chr17:44575189:A:G	6.64344e-10	-1.54772	-1.29902	1.97516e-07	-1.74829	-1.27238	2.29366e-05	-1.63767	-1.27877
44575230	chr17:44575230:C:T	4.13976e-08	1.28545	-3.22959e-10	4.44147e-05	2.39484	-3.22959e-10	0.00418004	2.28891	-3.22959e-10
44575490	chr17:44575490:C:T	3.38947e-09	-2.81986e-10	-1.21711	1.24906e-06	-2.81986e-10	-1.17634	0.000131275	-2.81986e-10	-1.17188
44575491	chr17:44575491:T:C	4.39239e-10	-1.9832	-1.27729	1.57241e-07	-1.95864	-1.29007	1.68286e-05	-1.93223	-1.29385
44575503	chr17:44575503:C:T	2.35799e-08	-2.81986e-10	0.722617	8.12005e-06	-2.81986e-10	0.695602	0.000861724	-2.81986e-10	0.709765
44575903	chr17:44575903:G:T	5.59795e-09	-2.81986e-10	-0.715378	2.14659e-06	-2.81986e-10	-0.634854	0.000226749	-2.81986e-10	-0.625327
44576052	chr17:44576052:A:G	6.20602e-10	-1.96573	-0.949112	3.76533e-07	-1.49455	-0.880935	5.30902e-05	-1.22204	-0.855136
44576213	chr17:44576213:C:T	3.27229e-09	-2.81986e-10	-1.25229	1.13549e-06	-2.81986e-10	-1.27167	0.000119816	-2.81986e-10	-1.26322
44576231	chr17:44576231:AC:A	7.85228e-09	-2.81986e-10	-0.376974	2.66455e-06	-2.81986e-10	-0.418697	0.000265314	-2.81986e-10	-0.468256
44576467	chr17:44576467:A:G	4.37892e-10	-1.99597	-1.26759	1.55818e-07	-1.97568	-1.28211	1.73584e-05	-1.90862	-1.28647
44576899	chr17:44576899:G:A	7.70557e-09	0.278923	-0.674758	1.25486e-06	-0.514852	-0.656862	4.34309e-05	-1.63054	-0.647456
44576985	chr17:44576985:G:A	3.22302e-09	-2.81986e-10	-1.26746	1.12165e-06	-2.81986e-10	-1.28393	0.000118235	-2.81986e-10	-1.27649
44577097	chr17:44577097:T:C	6.187e-09	0.164125	-0.779453	1.02523e-06	-0.609615	-0.764197	3.72201e-05	-1.67664	-0.755682
44577159	chr17:44577159:G:A	6.16085e-09	-2.81986e-10	-0.619564	2.2575e-06	-2.81986e-10	-0.584477	0.000233461	-2.81986e-10	-0.596155
44577279	chr17:44577279:C:T	3.73386e-09	-2.81986e-10	-1.12033	1.37885e-06	-2.81986e-10	-1.07748	0.000141957	-2.81986e-10	-1.09364
44577367	chr17:44577367:G:A	4.0233e-09	-2.81986e-10	-1.04567	1.41604e-06	-2.81986e-10	-1.05087	0.000147998	-2.81986e-10	-1.05197
44577473	chr17:44577473:C:T	1.00613e-08	-2.81986e-10	-0.129086	3.78335e-06	-2.81986e-10	-0.0681251	0.000514982	-2.81986e-10	0.194962
44577683	chr17:44577683:G:A	4.66029e-10	-2.01853	-1.18276	1.72997e-07	-2.00013	-1.15308	2.33883e-05	-1.79636	-1.10057
44577865	chr17:44577865:C:T	7.05754e-10	-1.91147	-0.8748	2.31296e-07	-1.98554	-0.877253	2.70627e-05	-1.94074	-0.810276
44578079	chr17:44578079:T:C	3.2278e-09	-2.81986e-10	-1.26598	1.12271e-06	-2.81986e-10	-1.28299	0.000118332	-2.81986e-10	-1.27567
44578375	chr17:44578375:G:A	4.8849e-10	-2.0159	-1.13832	1.84165e-07	-1.98675	-1.1039	2.38069e-05	-1.83501	-1.04418
44578544	chr17:44578544:C:T	4.73028e-10	-2.01855	-1.16783	1.76193e-07	-1.99919	-1.13572	2.3708e-05	-1.80281	-1.08055
44578601	chr17:44578601:T:C	4.7372e-10	-2.01011	-1.1748	1.80516e-07	-1.96791	-1.14276	2.18729e-05	-1.87527	-1.08865
44578841	chr17:44578841:G:A	4.39894e-10	-1.94415	-1.31485	1.61543e-07	-1.90642	-1.3153	1.57316e-05	-1.97864	-1.31486
44579016	chr17:44579016:C:T	5.18427e-10	-2.01565	-1.07909	1.96722e-07	-1.98421	-1.04049	2.54069e-05	-1.84181	-0.97234
44579393	chr17:44579393:A:G	5.20787e-10	-2.01432	-1.07588	1.98508e-07	-1.97998	-1.03568	2.53023e-05	-1.85061	-0.967661
44579488	chr17:44579488:G:A	6.16425e-10	-1.64565	-1.27595	1.89856e-07	-1.82183	-1.23839	2.16788e-05	-1.72583	-1.24701
44579586	chr17:44579586:G:GTTTA	1.25893e-08	0.256935	-0.161867	2.12595e-06	-0.511485	-0.133031	7.45449e-05	-1.61907	-0.118702
44579955	chr17:44579955:A:G	5.31941e-10	-2.01466	-1.05434	2.02901e-07	-1.9811	-1.01267	2.6015e-05	-1.84841	-0.942086
44580150	chr17:44580150:T:C	3.47853e-08	-2.81986e-10	1.11142	1.56853e-05	-2.81986e-10	1.35399	0.00197362	-2.81986e-10	1.53846
44580192	chr17:44580192:C:T	5.21538e-10	-2.0134	-1.07535	1.99132e-07	-1.9774	-1.03512	2.518e-05	-1.85605	-0.967066
44580734	chr17:44580734:C:T	1.28711e-08	0.267011	-0.149803	2.18292e-06	-0.497274	-0.120798	7.59805e-05	-1.61227	-0.106422
44581618	chr17:44581618:A:G	1.96535e-08	-2.81986e-10	0.540476	6.73788e-06	-2.81986e-10	0.509012	0.000714675	-2.81986e-10	0.522659
44581757	chr17:44581757:G:A	5.69161e-10	-1.95929	-1.04208	1.91577e-07	-2.00821	-1.04299	2.17441e-05	-1.97941	-0.990421
44581772	chr17:44581772:A:G	6.1147e-09	0.603476	-1.23056	9.74642e-07	-0.215924	-1.20849	2.92392e-05	-1.46389	-1.20977
44581820	chr17:44581820:G:A	4.09131e-10	-2.01643	-1.31507	1.49647e-07	-1.98517	-1.31305	1.81712e-05	-1.83839	-1.31094
44581838	chr17:44581838:G:A	3.18956e-09	-2.81986e-10	-1.27789	1.13822e-06	-2.81986e-10	-1.26927	0.000119333	-2.81986e-10	-1.26725
44581991	chr17:44581991:TCCC:T	7.34614e-09	-0.443603	-3.22959e-10	1.00112e-06	-1.39762	-3.22959e-10	9.1696e-05	-1.53069	-3.22959e-10
44582033	chr17:44582033:G:A	4.09278e-10	-2.01646	-1.31468	1.49772e-07	-1.98523	-1.31215	1.81963e-05	-1.83822	-1.30974
44582289	chr17:44582289:T:A	4.20145e-10	-1.98973	-1.3152	1.521e-07	-1.96657	-1.31538	1.66093e-05	-1.92449	-1.31472
44582517	chr17:44582517:C:T	5.84289e-10	-1.95714	-1.01799	1.96178e-07	-2.00753	-1.01994	2.23439e-05	-1.97792	-0.9647
44582824	chr17:44582824:A:G	5.61963e-10	-1.9803	-1.0338	1.9146e-07	-2.01596	-1.03585	2.1563e-05	-1.99646	-0.981734
44583094	chr17:44583094:G:T	4.15999e-10	-2.01563	-1.29922	1.53477e-07	-1.98198	-1.29096	1.85093e-05	-1.84604	-1.28486
44583342	chr17:44583342:G:A	4.0974e-10	-2.0183	-1.31171	1.49139e-07	-1.99433	-1.30728	1.8753e-05	-1.81424	-1.30358
44583500	chr17:44583500:T:C	9.89257e-09	0.179538	-0.325533	1.70535e-06	-0.565548	-0.299416	6.13351e-05	-1.64688	-0.285941
44583586	chr17:44583586:T:C	4.16015e-10	-2.00015	-1.31466	1.50112e-07	-1.97974	-1.31536	1.69618e-05	-1.9032	-1.31501
44583847	chr17:44583847:C:T	4.11985e-10	-2.01652	-1.30803	1.46312e-07	-2.00831	-1.31244	1.82507e-05	-1.83089	-1.31408
44584080	chr17:44584080:C:T	3.24948e-09	-1.25928	-3.22959e-10	8.07117e-07	-1.61302	-3.22959e-10	9.31066e-05	-1.51542	-3.22959e-10
44584361	chr17:44584361:C:T	1.63915e-08	1.01469	-0.655705	2.02184e-06	0.008936	-0.70366	5.34698e-05	-1.31799	-0.752062
44584498	chr17:44584498:C:T	9.9299e-09	-2.81986e-10	-0.142228	3.473e-06	-2.81986e-10	-0.153716	0.000362426	-2.81986e-10	-0.156349
44584534	chr17:44584534:C:T	8.52389e-09	-2.81986e-10	-0.294905	2.70621e-06	-2.81986e-10	-0.403183	0.000268597	-2.81986e-10	-0.455959
44584592	chr17:44584592:C:T	2.20419e-09	-1.27404	-0.373374	4.49548e-07	-1.95792	-0.240324	4.52893e-05	-1.99156	-0.244542
44584754	chr17:44584754:G:A	5.759e-09	-0.687015	-3.22959e-10	1.16564e-06	-1.24547	-3.22959e-10	0.000110989	-1.33974	-3.22959e-10
44584939	chr17:44584939:C:T	3.44373e-09	-0.666289	-0.534934	1.0216e-06	-0.926035	-0.451329	0.000136762	-0.684729	-0.446197
44585142	chr17:44585142:G:A	1.37926e-08	0.693579	-0.507223	3.79322e-06	0.35755	-0.423067	0.000562815	0.695557	-0.411775
44585598	chr17:44585598:C:T	7.53054e-10	-1.5363	-1.1851	1.75977e-07	-1.96796	-1.16818	1.93608e-05	-1.92398	-1.16194
44586091	chr17:44586091:G:A	1.01635e-08	-2.81986e-10	-0.118974	3.21508e-06	-2.81986e-10	-0.23088	0.000318695	-2.81986e-10	-0.284936
44586104	chr17:44586104:T:G	3.07676e-09	-2.81986e-10	-1.3139	1.0874e-06	-2.81986e-10	-1.31494	0.000113888	-2.81986e-10	-1.31396
44586284	chr17:44586284:GCT:G	6.5173e-08	-2.81986e-10	1.73927	2.64644e-05	-2.81986e-10	1.87707	0.00276595	-2.81986e-10	1.87597
44586337	chr17:44586337:C:T	7.89963e-09	-2.81986e-10	-0.370962	2.86026e-06	-2.81986e-10	-0.347823	0.000349257	-2.81986e-10	-0.193361
44586588	chr17:44586588:G:A	1.58963e-09	-1.97428	-3.22959e-10	5.38097e-07	-2.01845	-3.22959e-10	5.64077e-05	-2.01656	-3.22959e-10
44586589	chr17:44586589:C:G	2.53744e-08	-2.81986e-10	0.795963	9.88117e-06	-2.81986e-10	0.891897	0.00148849	-2.81986e-10	1.25635
44586768	chr17:44586768:A:T	4.82086e-09	-2.81986e-10	-0.864825	1.55732e-06	-2.81986e-10	-0.95577	0.000159842	-2.81986e-10	-0.974987
44586891	chr17:44586891:T:G	5.09027e-09	-2.81986e-10	-0.810447	1.92852e-06	-2.81986e-10	-0.741982	0.000204388	-2.81986e-10	-0.729151
44586892	chr17:44586892:T:C	5.42524e-09	-2.81986e-10	-0.746717	2.06268e-06	-2.81986e-10	-0.674727	0.000218751	-2.81986e-10	-0.661234
44587110	chr17:44587110:A:G	2.52641e-09	-1.92183	0.410853	9.83028e-07	-1.94217	0.526318	0.000126408	-1.83885	0.629191
44587329	chr17:44587329:G:A	1.33275e-09	-1.60722	-0.543311	3.92895e-07	-1.92078	-0.412166	4.91288e-05	-1.78419	-0.370538
44587571	chr17:44587571:T:C	5.75262e-09	-2.81986e-10	-0.688122	2.09458e-06	-2.81986e-10	-0.65938	0.000220438	-2.81986e-10	-0.653555
44587926	chr17:44587926:C:T	2.36602e-09	-1.96399	0.387426	9.4715e-07	-1.98101	0.527979	0.000119187	-1.9017	0.633218
44587956	chr17:44587956:A:G	5.55463e-09	-2.81986e-10	-0.723146	2.14798e-06	-2.81986e-10	-0.634205	0.000228471	-2.81986e-10	-0.617759
44588017	chr17:44588017:A:G	2.43233e-09	-1.96262	0.41369	9.75056e-07	-1.97986	0.555861	0.000122946	-1.89966	0.662234
44588034	chr17:44588034:A:G	4.8936e-09	-1.99446	1.14461	1.92127e-06	-1.99416	1.24841	0.000250238	-1.92756	1.4008
44588038	chr17:44588038:T:C	2.6166e-09	-1.96564	0.489742	1.05231e-06	-1.98245	0.634706	0.000132668	-1.90419	0.742869
44588893	chr17:44588893:G:A	2.04002e-09	-1.97494	0.250124	8.27388e-07	-1.98736	0.399143	0.000102505	-1.91466	0.495396
44589185	chr17:44589185:C:T	3.13893e-09	-2.81986e-10	-1.2939	1.11226e-06	-2.81986e-10	-1.29234	0.000116274	-2.81986e-10	-1.29322
44589242	chr17:44589242:C:T	1.4181e-09	-1.95959	-0.128877	5.51504e-07	-1.97207	-0.0217703	6.80941e-05	-1.88834	0.0600647
44589255	chr17:44589255:A:C	3.91564e-09	-2.81986e-10	-1.0728	1.30011e-06	-2.81986e-10	-1.13629	0.000134273	-2.81986e-10	-1.1493
44589506	chr17:44589506:G:A	4.40559e-09	-2.81986e-10	-0.954905	1.47706e-06	-2.81986e-10	-1.00868	0.000155818	-2.81986e-10	-1.00048
44589663	chr17:44589663:C:T	3.43417e-09	-2.81986e-10	-1.204	1.22859e-06	-2.81986e-10	-1.19287	0.000128815	-2.81986e-10	-1.19079
44589833	chr17:44589833:T:C	9.54318e-10	-1.97505	-0.509488	3.51425e-07	-1.9689	-0.475594	3.8957e-05	-1.88529	-0.501417
44589919	chr17:44589919:C:G	3.55876e-09	-2.81986e-10	-1.16837	1.24269e-06	-2.81986e-10	-1.18146	0.000130472	-2.81986e-10	-1.17801
44590038	chr17:44590038:G:C	4.916e-10	-1.85595	-1.29192	1.55511e-07	-1.9846	-1.27517	1.58989e-05	-2.01425	-1.26867
44590295	chr17:44590295:ATG:A	4.08622e-09	-2.81986e-10	-1.03016	1.51549e-06	-2.81986e-10	-0.982998	0.000168676	-2.81986e-10	-0.92119
44590344	chr17:44590344:G:GTGTCTAGTGTGTTCATGTGTGTTTGTGTAT	3.87185e-09	-2.81986e-10	-1.08405	1.38301e-06	-2.81986e-10	-1.07447	0.000146616	-2.81986e-10	-1.06135
44591378	chr17:44591378:A:G	5.36826e-09	-2.81986e-10	-0.757274	1.95774e-06	-2.81986e-10	-0.726942	0.000203332	-2.81986e-10	-0.734329
44591650	chr17:44591650:C:T	4.14444e-09	-2.81986e-10	-1.01601	1.53859e-06	-2.81986e-10	-0.967866	0.000171473	-2.81986e-10	-0.904743
44591660	chr17:44591660:A:G	3.17343e-09	-2.81986e-10	-1.28297	1.11588e-06	-2.81986e-10	-1.28909	0.000117205	-2.81986e-10	-1.28525
44591738	chr17:44591738:G:C	6.74429e-10	-1.74245	-1.08922	1.90795e-07	-2.0088	-1.04649	2.061e-05	-1.98382	-1.03957
44592116	chr17:44592116:A:G	3.41501e-09	-1.2096	-3.22959e-10	6.91482e-07	-1.76765	-3.22959e-10	8.05613e-05	-1.66015	-3.22959e-10
44592317	chr17:44592317:T:C	9.16906e-10	-1.20987	-1.31466	2.7764e-07	-1.3674	-1.31276	2.78734e-05	-1.41021	-1.31128
44592330	chr17:44592330:G:A	1.06272e-09	-1.06336	-1.31358	3.16211e-07	-1.23501	-1.31507	3.15598e-05	-1.2819	-1.31538
44592502	chr17:44592502:C:T	3.53775e-09	-2.81986e-10	-1.17429	1.23588e-06	-2.81986e-10	-1.18695	0.000129743	-2.81986e-10	-1.18361
44592534	chr17:44592534:A:C	4.90995e-09	-2.81986e-10	-0.846514	1.63514e-06	-2.81986e-10	-0.907006	0.000168657	-2.81986e-10	-0.9213
44592672	chr17:44592672:C:T	2.3723e-08	-2.81986e-10	0.728666	1.00382e-05	-2.81986e-10	0.907665	0.00170684	-2.81986e-10	1.39323
44592868	chr17:44592868:C:T	5.2854e-09	-2.81986e-10	-0.77283	1.75049e-06	-2.81986e-10	-0.838837	0.000180331	-2.81986e-10	-0.854375
44593056	chr17:44593056:C:T	7.81539e-10	-2.00896	-0.675311	2.85422e-07	-2.00664	-0.645877	3.07399e-05	-1.95521	-0.668398
44593125	chr17:44593125:T:C	4.97273e-10	-1.82227	-1.31412	1.50344e-07	-1.98553	-1.30803	1.53035e-05	-2.01626	-1.30483
44593292	chr17:44593292:G:A	4.78914e-10	-1.86183	-1.31219	1.4699e-07	-2.00075	-1.31537	1.51081e-05	-2.01859	-1.31534
44593410	chr17:44593410:A:G	5.49433e-10	-1.96374	-1.07291	1.95197e-07	-2.01754	-1.01494	2.15488e-05	-1.99093	-0.987921
44593515	chr17:44593515:G:A	3.79424e-09	-2.81986e-10	-1.10429	1.32066e-06	-2.81986e-10	-1.1206	0.00013874	-2.81986e-10	-1.11657
44593664	chr17:44593664:C:T	3.10729e-09	-2.81986e-10	-1.30403	1.10845e-06	-2.81986e-10	-1.29578	0.000116206	-2.81986e-10	-1.29381
44593731	chr17:44593731:C:T	4.44418e-10	-1.98581	-1.26296	1.6044e-07	-1.97237	-1.2562	1.83575e-05	-1.89098	-1.24815
44593870	chr17:44593870:G:A	3.10688e-09	-2.81986e-10	-1.30416	1.10825e-06	-2.81986e-10	-1.29595	0.000116184	-2.81986e-10	-1.29399
44593938	chr17:44593938:G:T	3.34093e-09	-2.81986e-10	-1.23153	1.20622e-06	-2.81986e-10	-1.21124	0.000126789	-2.81986e-10	-1.20664
44594055	chr17:44594055:G:T	3.10688e-09	-2.81986e-10	-1.30416	1.10825e-06	-2.81986e-10	-1.29595	0.000116184	-2.81986e-10	-1.29399
44594124	chr17:44594124:A:G	4.42615e-10	-1.93867	-1.31416	1.45393e-07	-2.01838	-1.30867	1.55154e-05	-2.00448	-1.30286
44594216	chr17:44594216:A:G	3.25893e-09	-2.81986e-10	-1.25638	1.17224e-06	-2.81986e-10	-1.23982	0.000122586	-2.81986e-10	-1.24035
44594310	chr17:44594310:C:T	6.62012e-10	-2.01841	-0.831838	2.38829e-07	-2.01724	-0.813502	2.53161e-05	-1.98628	-0.831453
44594403	chr17:44594403:A:G	3.7213e-09	-2.81986e-10	-1.12371	1.33951e-06	-2.81986e-10	-1.10643	0.000140835	-2.81986e-10	-1.10158
44594657	chr17:44594657:G:A	4.75792e-10	-1.88713	-1.29342	1.47233e-07	-2.00879	-1.30568	1.52277e-05	-2.01735	-1.30871
44594822	chr17:44594822:C:T	5.29008e-10	-1.76066	-1.31387	1.45918e-07	-2.01057	-1.31287	1.5614e-05	-1.98771	-1.3133
44594871	chr17:44594871:G:A	4.66446e-10	-1.90467	-1.29572	1.46387e-07	-2.01306	-1.30718	1.52448e-05	-2.01499	-1.30994
44595295	chr17:44595295:T:C	8.09194e-10	-1.86702	-0.78247	2.70095e-07	-1.98605	-0.72166	2.75621e-05	-2.017	-0.715729
44595364	chr17:44595364:G:A	4.65278e-10	-1.91414	-1.28876	1.46787e-07	-2.015	-1.30251	1.53341e-05	-2.01306	-1.30603
44595468	chr17:44595468:G:A	4.68013e-10	-1.90897	-1.28806	1.47002e-07	-2.01402	-1.30202	1.53241e-05	-2.01413	-1.30561
44595712	chr17:44595712:G:A	5.21388e-09	-2.81986e-10	-0.786453	1.91468e-06	-2.81986e-10	-0.749183	0.000203298	-2.81986e-10	-0.734499
44596303	chr17:44596303:A:G	7.60319e-10	-1.40777	-1.30402	1.68123e-07	-1.87918	-1.30261	1.82649e-05	-1.85028	-1.29391
44596600	chr17:44596600:T:G	1.77104e-08	0.436372	-3.22959e-10	3.14807e-06	-0.251944	-3.22959e-10	0.000286123	-0.392747	-3.22959e-10
44596633	chr17:44596633:A:G	7.38957e-08	-2.81986e-10	1.86488	3.31263e-05	-2.81986e-10	2.1016	0.00648996	-2.81986e-10	2.72884
44596703	chr17:44596703:A:G	6.54436e-10	-1.66474	-1.19702	1.86635e-07	-1.89797	-1.17937	2.12694e-05	-1.8384	-1.1535
44596792	chr17:44596792:A:G	4.5931e-10	-1.93845	-1.27736	1.80472e-07	-1.85161	-1.25931	2.0666e-05	-1.76847	-1.25221
44596939	chr17:44596939:T:C	4.36699e-10	-1.95923	-1.30706	1.6616e-07	-1.88047	-1.31307	1.88105e-05	-1.80046	-1.31429
44597106	chr17:44597106:G:C	6.55707e-08	-2.81986e-10	1.74535	2.92688e-05	-2.81986e-10	1.97779	0.00567118	-2.81986e-10	2.59398
44597135	chr17:44597135:T:A	4.28796e-10	-1.97557	-1.30898	1.61843e-07	-1.90588	-1.31398	1.81559e-05	-1.83528	-1.31489
44597544	chr17:44597544:G:A	4.21797e-10	-1.99854	-1.30247	1.49189e-07	-2.00543	-1.29585	1.56019e-05	-2.01736	-1.28442
44597581	chr17:44597581:C:T	1.05263e-08	1.20321	-1.28711	1.03534e-05	2.22881	-1.29023	0.000950017	2.09604	-1.28873
44597679	chr17:44597679:A:T	3.98483e-09	-2.81986e-10	-1.05528	1.45999e-06	-2.81986e-10	-1.0203	0.000153997	-2.81986e-10	-1.01224
44597685	chr17:44597685:G:T	4.99049e-10	-1.87044	-1.26238	2.03621e-07	-1.7516	-1.23863	2.39504e-05	-1.64783	-1.22536
44597869	chr17:44597869:C:T	8.27318e-10	-1.91295	-0.71439	2.54633e-07	-1.9976	-0.769063	2.95376e-05	-1.86942	-0.794089
44598262	chr17:44598262:CAT:C	5.53381e-09	-2.81986e-10	-0.726901	2.11233e-06	-2.81986e-10	-0.650942	0.000222998	-2.81986e-10	-0.642006
44598433	chr17:44598433:C:T	1.73945e-09	-1.88421	-3.22959e-10	5.576e-07	-1.98285	-3.22959e-10	5.68769e-05	-2.00828	-3.22959e-10
44599054	chr17:44599054:G:T	5.56109e-10	-1.7792	-1.24537	1.96682e-07	-1.79667	-1.22823	2.28509e-05	-1.70924	-1.21094
44599260	chr17:44599260:G:A	5.14321e-10	-1.93974	-1.16295	1.63646e-07	-2.00625	-1.20253	1.8955e-05	-1.89692	-1.21018
44599283	chr17:44599283:G:A	4.6941e-10	-1.87863	-1.31542	1.69817e-07	-1.8582	-1.31356	1.9045e-05	-1.79033	-1.31203
44599347	chr17:44599347:T:A	3.17997e-09	-2.81986e-10	-1.28091	1.14002e-06	-2.81986e-10	-1.26769	0.000119642	-2.81986e-10	-1.26467
44599581	chr17:44599581:A:G	3.13408e-09	-2.81986e-10	-1.29544	1.10176e-06	-2.81986e-10	-1.30182	0.000115543	-2.81986e-10	-1.29952
44599872	chr17:44599872:C:G	3.11267e-09	-2.81986e-10	-1.3023	1.10524e-06	-2.81986e-10	-1.29867	0.000115742	-2.81986e-10	-1.2978
44600348	chr17:44600348:G:C	3.52684e-09	-2.81986e-10	-1.17737	1.25452e-06	-2.81986e-10	-1.17198	0.000131605	-2.81986e-10	-1.16936
44601336	chr17:44601336:G:A	1.0192e-08	-2.81986e-10	-0.116178	3.52898e-06	-2.81986e-10	-0.137724	0.000379676	-2.81986e-10	-0.109852
44601844	chr17:44601844:C:T	4.64038e-09	-2.81986e-10	-0.902982	1.62894e-06	-2.81986e-10	-0.910807	0.000188405	-2.81986e-10	-0.810575
44602034	chr17:44602034:C:T	3.09245e-09	-2.81986e-10	-1.30882	1.08951e-06	-2.81986e-10	-1.313	0.000113972	-2.81986e-10	-1.31322
44602364	chr17:44602364:T:A	9.73013e-10	-1.20308	-1.26205	3.13416e-07	-1.33145	-1.22751	3.50208e-05	-1.27971	-1.21352
44602848	chr17:44602848:G:A	8.93047e-10	-1.97995	-0.570941	2.95124e-07	-2.0185	-0.600596	3.29499e-05	-1.98283	-0.571356
44602858	chr17:44602858:G:A	4.74476e-09	-0.880737	-3.22959e-10	1.08529e-06	-1.31688	-3.22959e-10	0.000104726	-1.39782	-3.22959e-10
44602866	chr17:44602866:C:T	4.10001e-09	-2.81986e-10	-1.02679	1.52552e-06	-2.81986e-10	-0.9764	0.000164023	-2.81986e-10	-0.949162
44603000	chr17:44603000:C:T	1.75523e-09	-1.87518	-3.22959e-10	5.39203e-07	-2.0164	-3.22959e-10	5.6309e-05	-2.01832	-3.22959e-10
44603022	chr17:44603022:G:C	3.07306e-09	-2.81986e-10	-1.31511	1.08714e-06	-2.81986e-10	-1.31519	0.000113726	-2.81986e-10	-1.31538
44603380	chr17:44603380:C:T	1.75837e-09	-1.87339	-3.22959e-10	8.12041e-07	-1.60694	-3.22959e-10	9.52132e-05	-1.49305	-3.22959e-10
44603521	chr17:44603521:A:G	1.52559e-08	-2.81986e-10	0.287189	5.32962e-06	-2.81986e-10	0.274546	0.000572575	-2.81986e-10	0.300974
44603729	chr17:44603729:T:G	6.08353e-09	-1.97173	1.33954	2.54354e-06	-2.01836	1.55319	0.000360524	-2.00418	1.84256
44604352	chr17:44604352:T:C	1.09312e-09	-1.86984	-0.478906	3.60982e-07	-1.85311	-0.564546	4.26001e-05	-1.70688	-0.590435
44604355	chr17:44604355:C:G	1.10442e-09	-1.88355	-0.45491	3.63567e-07	-1.86761	-0.542914	4.26571e-05	-1.72667	-0.569309
44604777	chr17:44604777:T:C	1.72474e-09	-1.8927	-3.22959e-10	5.66102e-07	-1.96771	-3.22959e-10	5.79365e-05	-1.98982	-3.22959e-10
44604825	chr17:44604825:G:A	3.1178e-09	-2.81986e-10	-1.30065	1.12174e-06	-2.81986e-10	-1.28385	0.000117161	-2.81986e-10	-1.28562
44605209	chr17:44605209:T:C	1.13521e-09	-1.88349	-0.427471	3.73365e-07	-1.86722	-0.516719	4.38019e-05	-1.72613	-0.543363
44605252	chr17:44605252:G:A	3.87961e-09	-2.81986e-10	-1.08204	1.375e-06	-2.81986e-10	-1.08028	0.000146635	-2.81986e-10	-1.06123
44605286	chr17:44605286:G:A	6.80854e-10	-1.85331	-0.968875	2.21066e-07	-1.94858	-0.959453	2.40539e-05	-1.92284	-0.946035
44605289	chr17:44605289:G:A	6.86174e-10	-1.84463	-0.969769	2.22108e-07	-1.94295	-0.96038	2.41899e-05	-1.91618	-0.94706
44605562	chr17:44605562:G:A	2.68896e-09	-1.44862	-3.22959e-10	6.38969e-07	-1.84663	-3.22959e-10	6.29933e-05	-1.90614	-3.22959e-10
44606013	chr17:44606013:A:T	1.22823e-09	-1.88643	-0.345773	4.02291e-07	-1.87028	-0.439036	4.70863e-05	-1.72986	-0.467324
44606014	chr17:44606014:G:GA	1.19473e-09	-1.88033	-0.379524	3.92232e-07	-1.86376	-0.470872	4.60492e-05	-1.7208	-0.498661
44606051	chr17:44606051:G:A	4.61332e-10	-2.01679	-1.19462	1.63074e-07	-1.9778	-1.23449	1.80759e-05	-1.90469	-1.2499
44606157	chr17:44606157:T:C	1.22837e-09	-1.87437	-0.357725	4.04418e-07	-1.8575	-0.446537	4.76619e-05	-1.71199	-0.473046
44606276	chr17:44606276:T:G	1.22807e-09	-1.88919	-0.34314	4.03838e-07	-1.87325	-0.432225	4.72911e-05	-1.73381	-0.459039
44606310	chr17:44606310:C:A	3.14978e-09	-2.81986e-10	-1.29045	1.12656e-06	-2.81986e-10	-1.27956	0.000118145	-2.81986e-10	-1.27726
44606415	chr17:44606415:C:T	1.65916e-08	1.35255	-0.981437	2.98133e-06	0.663543	-0.969908	0.000224373	0.344144	-0.980002
44606829	chr17:44606829:A:G	1.16689e-09	-1.88402	-0.399416	3.85373e-07	-1.86778	-0.484498	4.52823e-05	-1.72581	-0.510442
44607041	chr17:44607041:C:T	3.14808e-09	-2.81986e-10	-1.29099	1.125e-06	-2.81986e-10	-1.28095	0.000117443	-2.81986e-10	-1.28321
44607115	chr17:44607115:A:G	2.44162e-09	-1.54512	-3.22959e-10	7.90704e-07	-1.63357	-3.22959e-10	8.47738e-05	-1.60918	-3.22959e-10
44607142	chr17:44607142:T:C	1.24632e-09	-1.8863	-0.331286	4.09776e-07	-1.86958	-0.421301	4.80987e-05	-1.72783	-0.448087
44607184	chr17:44607184:A:T	3.1784e-09	-2.81986e-10	-1.2814	1.13426e-06	-2.81986e-10	-1.27275	0.000118759	-2.81986e-10	-1.27208
44607305	chr17:44607305:G:A	1.08253e-09	-1.9154	-0.443074	3.56528e-07	-1.90102	-0.529057	4.13772e-05	-1.77261	-0.553831
44607370	chr17:44607370:C:T	4.55723e-09	-2.01151	1.09045	1.97888e-06	-2.00844	1.29224	0.000270979	-2.01859	1.57146
44607414	chr17:44607414:A:G	1.14365e-09	-1.89815	-0.405401	3.76811e-07	-1.8823	-0.492449	4.40292e-05	-1.74588	-0.518441
44607550	chr17:44607550:G:A	1.15125e-09	-1.90642	-0.390512	3.7877e-07	-1.89123	-0.478328	4.41198e-05	-1.75792	-0.50434
44607711	chr17:44607711:T:C	1.14474e-09	-1.9146	-0.388	3.76378e-07	-1.89991	-0.475985	4.36505e-05	-1.77077	-0.502187
44608143	chr17:44608143:C:A	3.13324e-09	-2.81986e-10	-1.29571	1.13e-06	-2.81986e-10	-1.27652	0.000117999	-2.81986e-10	-1.27849
44608673	chr17:44608673:A:G	8.95586e-10	-1.88011	-0.667947	2.99084e-07	-1.86217	-0.743598	3.53109e-05	-1.71794	-0.767036
44608932	chr17:44608932:C:T	4.88191e-10	-1.84985	-1.30497	1.76989e-07	-1.82017	-1.31024	1.97961e-05	-1.75012	-1.31357
44609159	chr17:44609159:A:G	1.14763e-09	-1.90084	-0.399238	3.7793e-07	-1.88515	-0.486634	4.40758e-05	-1.7499	-0.513355
44609194	chr17:44609194:G:C	4.95137e-09	-2.81986e-10	-0.838113	1.86114e-06	-2.81986e-10	-0.777547	0.000193591	-2.81986e-10	-0.783424
44609318	chr17:44609318:CTG:C	1.13459e-09	-1.90375	-0.407761	3.73693e-07	-1.88828	-0.49477	4.35345e-05	-1.75422	-0.521392
44609376	chr17:44609376:G:A	6.16662e-09	-2.81986e-10	-0.618628	2.17797e-06	-2.81986e-10	-0.62034	0.000233769	-2.81986e-10	-0.594835
44609405	chr17:44609405:T:C	1.14028e-09	-1.90862	-0.397883	3.75178e-07	-1.89376	-0.485328	4.36086e-05	-1.76183	-0.512084
44609524	chr17:44609524:G:A	7.65446e-10	-2.01859	-0.686482	2.80134e-07	-2.01858	-0.652644	2.91525e-05	-1.99992	-0.676703
44609736	chr17:44609736:T:TG	1.17997e-09	-1.91069	-0.361601	3.87646e-07	-1.89558	-0.450817	4.4989e-05	-1.76465	-0.478098
44609742	chr17:44609742:C:G	1.0745e-09	-1.91026	-0.455659	3.5462e-07	-1.89524	-0.540197	4.12214e-05	-1.76417	-0.566047
44609798	chr17:44609798:A:G	1.10716e-09	-1.90216	-0.433823	3.65139e-07	-1.88657	-0.519644	4.25831e-05	-1.75184	-0.545869
44609873	chr17:44609873:T:C	1.1042e-09	-1.91585	-0.422803	3.63752e-07	-1.90099	-0.50903	4.21539e-05	-1.77244	-0.535402
44609897	chr17:44609897:T:C	1.11363e-09	-1.91705	-0.413096	3.66643e-07	-1.9023	-0.499802	4.24594e-05	-1.7743	-0.526325
44610160	chr17:44610160:G:A	3.54162e-09	-2.81986e-10	-1.17319	1.23735e-06	-2.81986e-10	-1.18576	0.000129914	-2.81986e-10	-1.1823
44610413	chr17:44610413:G:A	1.11923e-09	-1.91525	-0.409885	3.68391e-07	-1.9005	-0.496842	4.26968e-05	-1.77169	-0.523358
44610565	chr17:44610565:G:C	1.11588e-09	-1.91377	-0.41436	3.67182e-07	-1.89954	-0.501096	4.2586e-05	-1.7701	-0.527543
44610593	chr17:44610593:T:C	1.10519e-09	-1.91183	-0.425934	3.63911e-07	-1.89748	-0.512097	4.22527e-05	-1.76714	-0.538363
44610695	chr17:44610695:C:G	1.13826e-08	-0.00569601	-3.22959e-10	2.38641e-06	-0.528945	-3.22959e-10	0.000220012	-0.65549	-3.22959e-10
44611092	chr17:44611092:C:T	7.88501e-10	-1.8817	-0.793697	2.53946e-07	-1.96388	-0.80549	2.78039e-05	-1.94052	-0.783469
44611501	chr17:44611501:T:C	1.2795e-09	-1.9233	-0.268009	4.18591e-07	-1.90924	-0.360357	4.82786e-05	-1.78457	-0.387613
44611758	chr17:44611758:ATCC:A	1.17219e-09	-1.89517	-0.383735	3.8558e-07	-1.87977	-0.471969	4.5067e-05	-1.74213	-0.498889
44612053	chr17:44612053:G:C	4.15414e-09	-2.00768	0.994009	1.78451e-06	-2.01253	1.19293	0.000244528	-2.01794	1.4681
44612310	chr17:44612310:C:T	4.06515e-09	-2.01536	0.980035	1.7741e-06	-2.00306	1.17762	0.000240495	-2.01812	1.45165
44612481	chr17:44612481:G:C	4.42786e-09	-0.949861	-3.22959e-10	6.51066e-07	-1.82788	-3.22959e-10	7.17159e-05	-1.77646	-3.22959e-10
44612978	chr17:44612978:A:G	1.17934e-09	-1.8617	-0.411129	3.89832e-07	-1.84301	-0.497766	4.62381e-05	-1.69156	-0.523802
44613027	chr17:44613027:G:A	6.44288e-09	-2.81986e-10	-0.574802	2.37408e-06	-2.81986e-10	-0.534124	0.000252585	-2.81986e-10	-0.517422
44613371	chr17:44613371:C:T	3.5208e-09	-2.81986e-10	-1.17909	1.26498e-06	-2.81986e-10	-1.16368	0.000131325	-2.81986e-10	-1.17149
44614868	chr17:44614868:T:C	6.45129e-10	-1.56067	-1.31541	2.24733e-07	-1.57722	-1.31436	2.63551e-05	-1.46566	-1.31185
44615863	chr17:44615863:T:G	1.07135e-09	-1.87782	-0.491039	3.53633e-07	-1.8643	-0.573932	4.17334e-05	-1.71907	-0.598803
44615963	chr17:44615963:G:C	6.12657e-10	-1.61241	-1.31532	2.13123e-07	-1.62953	-1.31509	2.48468e-05	-1.5231	-1.31334
44616248	chr17:44616248:T:C	5.09518e-10	-1.82222	-1.28985	1.96386e-07	-1.7423	-1.28411	2.38054e-05	-1.60443	-1.27483
44616324	chr17:44616324:G:A	1.42875e-08	0.221608	-3.22959e-10	2.32656e-06	-0.554343	-3.22959e-10	0.000196384	-0.769098	-3.22959e-10
44616480	chr17:44616480:A:G	1.01663e-09	-2.01857	-0.402713	3.5219e-07	-2.00839	-0.433924	3.65161e-05	-2.01774	-0.433679
44616770	chr17:44616770:T:C	1.06831e-09	-1.86827	-0.503437	3.53181e-07	-1.85397	-0.585534	4.18522e-05	-1.70485	-0.610178
44616838	chr17:44616838:C:T	3.16797e-09	-2.81986e-10	-1.28469	1.1343e-06	-2.81986e-10	-1.27272	0.000118382	-2.81986e-10	-1.27525
44616941	chr17:44616941:A:G	3.22535e-09	-2.81986e-10	-1.26674	1.15737e-06	-2.81986e-10	-1.25258	0.000121464	-2.81986e-10	-1.24955
44616975	chr17:44616975:C:T	1.29922e-08	0.12657	-3.22959e-10	2.68316e-06	-0.411737	-3.22959e-10	0.000245672	-0.545173	-3.22959e-10
44616999	chr17:44616999:C:T	2.74204e-09	-2.005	0.575925	1.08387e-06	-2.01352	0.695328	0.000145048	-2.01767	0.945568
44617311	chr17:44617311:T:C	3.07935e-09	-2.81986e-10	-1.31306	1.08733e-06	-2.81986e-10	-1.31501	0.000113759	-2.81986e-10	-1.31509
44617325	chr17:44617325:C:T	9.57932e-09	-2.81986e-10	-0.178172	3.2387e-06	-2.81986e-10	-0.223563	0.000347572	-2.81986e-10	-0.198197
44617873	chr17:44617873:A:G	1.13534e-09	-1.84137	-0.469479	3.75456e-07	-1.82489	-0.553462	4.49752e-05	-1.66424	-0.578819
44617927	chr17:44617927:G:A	2.53621e-09	-2.00844	0.501335	1.0066e-06	-2.01093	0.618781	0.000133664	-2.01839	0.864546
44618321	chr17:44618321:C:T	1.39033e-09	-2.00794	-0.100295	4.66761e-07	-1.98822	-0.172454	4.82884e-05	-2.00704	-0.164934
44618328	chr17:44618328:A:G	1.10153e-09	-1.88458	-0.456499	3.62791e-07	-1.87148	-0.541183	4.26744e-05	-1.72904	-0.566529
44618486	chr17:44618486:C:G	4.23001e-09	-2.81986e-10	-0.995573	1.5366e-06	-2.81986e-10	-0.969164	0.000162546	-2.81986e-10	-0.95821
44618806	chr17:44618806:G:A	5.81939e-10	-1.90767	-1.07149	1.97918e-07	-1.89662	-1.12202	2.29428e-05	-1.76479	-1.15138
44619093	chr17:44619093:A:G	3.60009e-09	-2.81986e-10	-1.15682	1.29915e-06	-2.81986e-10	-1.13702	0.00013708	-2.81986e-10	-1.12861
44619385	chr17:44619385:C:T	8.66714e-09	-2.81986e-10	-0.278239	3.21326e-06	-2.81986e-10	-0.231448	0.00033772	-2.81986e-10	-0.226953
44619535	chr17:44619535:T:C	5.49144e-10	-1.84157	-1.1956	2.20139e-07	-1.68436	-1.22787	2.13316e-05	-1.76895	-1.22003
44619661	chr17:44619661:A:G	1.147e-09	-1.83238	-0.468248	3.78405e-07	-1.81811	-0.552417	4.5425e-05	-1.65601	-0.5771
44619942	chr17:44619942:A:G	9.5545e-10	-2.01858	-0.464771	3.31337e-07	-2.00812	-0.495232	3.43335e-05	-2.01766	-0.495392
44620001	chr17:44620001:G:A	4.20198e-09	-2.81986e-10	-1.00222	1.39895e-06	-2.81986e-10	-1.06302	0.000148532	-2.81986e-10	-1.04837
44620116	chr17:44620116:G:A	1.04475e-09	-1.88219	-0.511809	3.45235e-07	-1.86863	-0.593637	4.06856e-05	-1.72515	-0.618148
44620142	chr17:44620142:C:T	4.33583e-09	-2.81986e-10	-0.970864	1.53513e-06	-2.81986e-10	-0.970116	0.000162823	-2.81986e-10	-0.956504
44620288	chr17:44620288:C:T	1.11203e-09	-1.86387	-0.467719	3.66865e-07	-1.84963	-0.551871	4.35252e-05	-1.69881	-0.577021
44620441	chr17:44620441:T:G	2.74056e-09	-1.84624	0.416618	8.51394e-07	-1.91836	0.358744	0.000110465	-1.72665	0.382175
44620492	chr17:44620492:T:C	6.13019e-09	-2.81986e-10	-0.624552	2.25516e-06	-2.81986e-10	-0.585513	0.000239742	-2.81986e-10	-0.569606
44620806	chr17:44620806:A:T	2.2232e-09	-1.74243	0.1036	7.51196e-07	-1.8062	0.121378	7.0288e-05	-1.91113	0.114561
44620816	chr17:44620816:A:C	2.18978e-09	-1.75042	0.0964425	7.40626e-07	-1.8132	0.114207	6.94388e-05	-1.91609	0.107367
44620976	chr17:44620976:C:T	1.11493e-09	-1.86378	-0.465212	3.67801e-07	-1.84951	-0.549441	4.36412e-05	-1.69845	-0.574721
44621041	chr17:44621041:C:T	2.16485e-09	-1.66543	-3.22959e-10	7.78701e-07	-1.64886	-3.22959e-10	8.97077e-05	-1.55261	-3.22959e-10
44621159	chr17:44621159:C:T	1.27247e-08	0.105769	-3.22959e-10	2.63518e-06	-0.429783	-3.22959e-10	0.000241466	-0.562441	-3.22959e-10
44621236	chr17:44621236:T:C	4.79594e-09	-2.00423	1.13422	2.05983e-06	-2.01418	1.33807	0.000285152	-2.01731	1.62116
44621627	chr17:44621627:G:T	4.30034e-09	-2.81986e-10	-0.979084	1.52272e-06	-2.81986e-10	-0.978233	0.00016146	-2.81986e-10	-0.964911
44621647	chr17:44621647:A:G	1.08264e-09	-1.89085	-0.467528	3.56654e-07	-1.87799	-0.551738	4.18461e-05	-1.73824	-0.576935
44621831	chr17:44621831:C:A	1.44824e-09	-2.0074	-0.0600301	4.85684e-07	-1.98729	-0.133636	5.02302e-05	-2.00645	-0.126098
44621932	chr17:44621932:C:A	4.22704e-09	-0.0692946	-0.926982	9.63664e-07	-0.573939	-0.861808	8.93287e-05	-0.69762	-0.859227
44621935	chr17:44621935:T:A	3.77446e-09	-2.81986e-10	-1.10952	1.36668e-06	-2.81986e-10	-1.08635	0.000144372	-2.81986e-10	-1.07678
44622279	chr17:44622279:G:A	4.14283e-09	-2.81986e-10	-1.0164	1.50361e-06	-2.81986e-10	-0.990867	0.000158996	-2.81986e-10	-0.980289
44622569	chr17:44622569:C:T	1.23647e-08	0.0770699	-3.22959e-10	2.57058e-06	-0.454604	-3.22959e-10	0.000235796	-0.586202	-3.22959e-10
44622578	chr17:44622578:T:A	1.07035e-09	-1.87951	-0.490284	3.52812e-07	-1.86735	-0.573207	4.15686e-05	-1.72378	-0.598044
44622752	chr17:44622752:G:A	1.43586e-09	-2.01234	-0.0636706	4.79732e-07	-1.99598	-0.137283	4.97944e-05	-2.01158	-0.12969
44622930	chr17:44622930:A:G	1.05394e-09	-1.87153	-0.513715	3.47757e-07	-1.85925	-0.595733	4.1125e-05	-1.71246	-0.620094
44623121	chr17:44623121:A:G	1.14992e-09	-1.86034	-0.437741	3.7844e-07	-1.84776	-0.522672	4.49082e-05	-1.69614	-0.548408
44623153	chr17:44623153:A:G	1.13529e-09	-1.85961	-0.451278	3.73763e-07	-1.84674	-0.536125	4.43762e-05	-1.69489	-0.561571
44623429	chr17:44623429:T:A	1.07781e-09	-1.8696	-0.493243	3.55446e-07	-1.8571	-0.576014	4.20863e-05	-1.70864	-0.600804
44623436	chr17:44623436:G:A	1.08297e-09	-1.86801	-0.490061	3.57128e-07	-1.8554	-0.572996	4.23091e-05	-1.70633	-0.597837
44623609	chr17:44623609:T:C	1.09959e-09	-1.86269	-0.480151	3.62559e-07	-1.84971	-0.563595	4.30209e-05	-1.69889	-0.588594
44623748	chr17:44623748:A:G	1.06714e-09	-1.87662	-0.49617	3.51919e-07	-1.86444	-0.57865	4.15347e-05	-1.71925	-0.603387
44623844	chr17:44623844:T:C	4.17733e-09	-2.81986e-10	-1.0081	1.47858e-06	-2.81986e-10	-1.00765	0.000156686	-2.81986e-10	-0.994924
44624169	chr17:44624169:G:T	1.42827e-09	-2.00509	-0.076229	4.79888e-07	-1.9836	-0.149336	4.95647e-05	-2.00417	-0.141718
44624236	chr17:44624236:G:A	4.17348e-09	-2.81986e-10	-1.00903	1.4772e-06	-2.81986e-10	-1.00858	0.000156537	-2.81986e-10	-0.995878
44624493	chr17:44624493:TA:T	3.67846e-09	-2.81986e-10	-1.13528	1.33707e-06	-2.81986e-10	-1.10825	0.000138956	-2.81986e-10	-1.11501
44624628	chr17:44624628:A:G	1.05877e-09	-1.88961	-0.491066	3.49166e-07	-1.87702	-0.573923	4.10143e-05	-1.73658	-0.598669
44624859	chr17:44624859:G:T	1.50364e-09	-1.73013	-0.299755	4.70909e-07	-1.78356	-0.368263	4.44514e-05	-1.89088	-0.363891
44625723	chr17:44625723:GAC:G	4.14611e-09	-2.01127	0.995661	1.71244e-06	-2.00856	1.14775	0.000236157	-2.01859	1.43392
44625748	chr17:44625748:G:T	7.19305e-10	-1.68873	-1.07852	2.41775e-07	-1.74914	-1.06934	3.37662e-05	-1.46542	-1.06429
44627425	chr17:44627425:T:C	6.12865e-09	-2.81986e-10	-0.624804	2.12492e-06	-2.81986e-10	-0.645002	0.000227175	-2.81986e-10	-0.623451
44627462	chr17:44627462:C:A	5.42453e-09	-0.746847	-3.22959e-10	1.04521e-06	-1.35451	-3.22959e-10	9.94444e-05	-1.44957	-3.22959e-10
44627556	chr17:44627556:C:T	4.16483e-09	-2.81986e-10	-1.0111	1.47414e-06	-2.81986e-10	-1.01066	0.000156205	-2.81986e-10	-0.997998
44627818	chr17:44627818:G:T	9.11962e-10	-1.90976	-0.620172	3.004e-07	-1.89803	-0.70334	3.50264e-05	-1.76646	-0.726612
44628545	chr17:44628545:G:T	3.82726e-09	-2.81986e-10	-1.09563	1.36856e-06	-2.81986e-10	-1.08497	0.00014361	-2.81986e-10	-1.08207
44628558	chr17:44628558:T:G	6.13182e-10	-1.68359	-1.24328	2.07008e-07	-1.73991	-1.23382	2.88397e-05	-1.4554	-1.23202
44628744	chr17:44628744:A:C	3.23849e-09	-2.81986e-10	-1.26267	1.16175e-06	-2.81986e-10	-1.24881	0.000121165	-2.81986e-10	-1.25201
44629387	chr17:44629387:C:T	5.6478e-10	-1.70176	-1.30734	1.89271e-07	-1.75589	-1.30742	2.61966e-05	-1.47684	-1.3067
44629415	chr17:44629415:T:C	2.55563e-09	-2.0173	0.517826	1.03975e-06	-1.99554	0.635786	0.000136343	-2.01596	0.881966
44629445	chr17:44629445:A:G	9.37853e-10	-1.90036	-0.601585	3.08859e-07	-1.88755	-0.686053	3.61945e-05	-1.75066	-0.709602
44629678	chr17:44629678:C:T	3.53845e-09	-2.81986e-10	-1.17409	1.27161e-06	-2.81986e-10	-1.15845	0.000133073	-2.81986e-10	-1.15827
44629850	chr17:44629850:T:A	3.07259e-09	-2.81986e-10	-1.31526	1.09281e-06	-2.81986e-10	-1.30998	0.000114231	-2.81986e-10	-1.31095
44629920	chr17:44629920:A:T	3.99797e-09	-1.50983	0.457837	1.5266e-06	-1.4383	0.462605	0.000176252	-1.39236	0.515106
44630397	chr17:44630397:T:C	9.93931e-10	-1.88864	-0.555224	3.26465e-07	-1.87571	-0.642452	3.84078e-05	-1.73408	-0.666833
44630564	chr17:44630564:T:A	6.46732e-10	-1.5695	-1.3041	2.22585e-07	-1.59187	-1.30931	2.58106e-05	-1.48557	-1.31281
44630811	chr17:44630811:T:G	9.33246e-10	-1.88712	-0.61975	3.07855e-07	-1.87377	-0.703088	3.62882e-05	-1.73135	-0.726325
44630874	chr17:44630874:G:A	9.46544e-10	-1.88828	-0.604436	3.11865e-07	-1.87516	-0.688757	3.6731e-05	-1.73324	-0.712306
44631487	chr17:44631487:G:A	9.71337e-10	-1.91177	-0.555092	3.19387e-07	-1.89833	-0.641755	3.71886e-05	-1.76733	-0.665839
44631923	chr17:44631923:G:A	5.73844e-10	-1.68492	-1.30826	1.91999e-07	-1.74067	-1.30833	2.67593e-05	-1.45463	-1.30766
44632231	chr17:44632231:A:G	9.23005e-10	-1.89087	-0.627026	3.0468e-07	-1.87769	-0.709541	3.58642e-05	-1.73683	-0.732598
44632359	chr17:44632359:A:G	9.18004e-10	-1.89953	-0.623798	3.02823e-07	-1.88694	-0.706399	3.55064e-05	-1.74993	-0.729531
44632361	chr17:44632361:A:C	9.06035e-10	-1.8987	-0.637754	2.99121e-07	-1.88602	-0.719623	3.50952e-05	-1.74862	-0.742481
44632496	chr17:44632496:A:T	1.75528e-09	-1.87515	-3.22959e-10	5.5569e-07	-1.98628	-3.22959e-10	5.72286e-05	-2.00212	-3.22959e-10
44632688	chr17:44632688:G:A	3.64881e-09	-2.81986e-10	-1.14338	1.31787e-06	-2.81986e-10	-1.12272	0.000139118	-2.81986e-10	-1.11384
44632718	chr17:44632718:G:A	6.10724e-10	-1.62655	-1.30433	2.15003e-07	-1.65101	-1.28483	2.5017e-05	-1.55048	-1.27914
44632886	chr17:44632886:T:C	1.30695e-08	0.132506	-3.22959e-10	2.69985e-06	-0.405537	-3.22959e-10	0.000247127	-0.539268	-3.22959e-10
44633068	chr17:44633068:T:C	4.38336e-09	-2.01658	1.05662	1.93209e-06	-1.99831	1.25818	0.000262248	-2.01694	1.53706
44633326	chr17:44633326:C:T	8.96741e-10	-1.91795	-0.628816	2.95522e-07	-1.90678	-0.710963	3.436e-05	-1.77832	-0.733954
44633352	chr17:44633352:G:A	1.2445e-09	-2.00926	-0.209792	4.18871e-07	-1.99042	-0.278511	4.33642e-05	-2.00847	-0.271061
44633426	chr17:44633426:C:T	5.86211e-09	-2.81986e-10	-0.669268	2.17871e-06	-2.81986e-10	-0.620001	0.000226454	-2.81986e-10	-0.626626
44633628	chr17:44633628:C:A	9.06971e-10	-1.9206	-0.614824	2.98538e-07	-1.90967	-0.697918	3.46448e-05	-1.78283	-0.72119
44633761	chr17:44633761:C:T	4.30897e-10	-2.00655	-1.27311	1.5148e-07	-2.00277	-1.28327	1.80692e-05	-1.87397	-1.28099
44633977	chr17:44633977:A:G	4.73842e-09	-0.882075	-3.22959e-10	1.07992e-06	-1.32184	-3.22959e-10	0.00010445	-1.40046	-3.22959e-10
44634423	chr17:44634423:T:C	5.92487e-09	-2.81986e-10	-0.658619	2.20362e-06	-2.81986e-10	-0.60863	0.000229025	-2.81986e-10	-0.615339
44634718	chr17:44634718:A:G	9.00191e-10	-1.92183	-0.621095	2.96422e-07	-1.91076	-0.703942	3.44016e-05	-1.78398	-0.727087
44634875	chr17:44634875:A:C	1.05844e-09	-1.89008	-0.490903	3.49233e-07	-1.87722	-0.573532	4.10483e-05	-1.73627	-0.598148
44635296	chr17:44635296:C:T	2.83209e-09	-1.6848	0.288037	9.52676e-07	-1.75581	0.308594	8.79537e-05	-1.87449	0.302128
44635392	chr17:44635392:C:A	2.17625e-09	-1.76613	0.105951	7.36778e-07	-1.82793	0.123724	6.93973e-05	-1.92666	0.117334
44635760	chr17:44635760:G:A	3.0767e-09	-2.81986e-10	-1.31392	1.0977e-06	-2.81986e-10	-1.30552	0.000114701	-2.81986e-10	-1.30684
44635900	chr17:44635900:G:A	1.55502e-09	-1.99629	-3.22959e-10	6.36537e-07	-1.85045	-3.22959e-10	7.18533e-05	-1.77454	-3.22959e-10
44635943	chr17:44635943:G:A	3.53938e-09	-2.01709	0.843264	1.47951e-06	-1.99797	0.990951	0.00020046	-2.01633	1.26778
44636158	chr17:44636158:C:T	9.46311e-09	-2.81986e-10	-0.190377	3.34574e-06	-2.81986e-10	-0.191046	0.000360035	-2.81986e-10	-0.162969
44636184	chr17:44636184:A:T	1.38869e-08	0.193168	-3.22959e-10	2.92721e-06	-0.324686	-3.22959e-10	0.000269586	-0.452281	-3.22959e-10
44636514	chr17:44636514:C:T	1.35021e-09	-1.79288	-0.344641	4.25795e-07	-1.84137	-0.411161	4.08787e-05	-1.93177	-0.406787
44636828	chr17:44636828:G:T	5.13856e-09	-2.81986e-10	-0.801006	1.93979e-06	-2.81986e-10	-0.736156	0.00019878	-2.81986e-10	-0.756969
44636829	chr17:44636829:A:T	5.13819e-09	-2.81986e-10	-0.801078	1.93959e-06	-2.81986e-10	-0.736257	0.000198762	-2.81986e-10	-0.757062
44636916	chr17:44636916:A:G	1.89673e-09	-0.583734	-1.21391	2.32676e-07	-1.62689	-1.22995	2.83445e-05	-1.4842	-1.22054
44637031	chr17:44637031:A:T	1.71487e-09	-1.89844	-3.22959e-10	7.78491e-07	-1.64913	-3.22959e-10	9.08962e-05	-1.53945	-3.22959e-10
44637322	chr17:44637322:C:CT	3.08459e-09	-2.81986e-10	-1.31136	1.09426e-06	-2.81986e-10	-1.30866	0.000114305	-2.81986e-10	-1.3103
44637330	chr17:44637330:A:G	6.20466e-09	-2.81986e-10	-0.612477	2.1779e-06	-2.81986e-10	-0.620372	0.000259764	-2.81986e-10	-0.489397
44638352	chr17:44638352:G:T	3.70198e-09	-2.81986e-10	-1.12891	1.33827e-06	-2.81986e-10	-1.10736	0.000141325	-2.81986e-10	-1.09811
44638375	chr17:44638375:T:C	1.9596e-09	-1.76504	-3.22959e-10	6.39543e-07	-1.84574	-3.22959e-10	6.84226e-05	-1.82347	-3.22959e-10
44638692	chr17:44638692:G:T	8.64358e-10	-1.94386	-0.63969	2.84645e-07	-1.93024	-0.725011	3.27216e-05	-1.81405	-0.747084
44638837	chr17:44638837:AT:A	3.55346e-09	-2.81986e-10	-1.16986	1.28815e-06	-2.81986e-10	-1.14553	0.000135219	-2.81986e-10	-1.14227
44638997	chr17:44638997:T:G	2.94153e-09	-1.35885	-3.22959e-10	6.58345e-07	-1.81676	-3.22959e-10	6.54142e-05	-1.86843	-3.22959e-10
44639125	chr17:44639125:A:G	2.24035e-09	-1.73109	0.0999496	7.4951e-07	-1.80415	0.117084	7.01201e-05	-1.90948	0.110523
44639474	chr17:44639474:A:G	2.13154e-09	-1.73248	0.0515493	7.12362e-07	-1.80636	0.0684584	6.66816e-05	-1.91128	0.0620352
44639856	chr17:44639856:C:T	8.96611e-10	-1.93804	-0.608875	2.94819e-07	-1.92406	-0.696067	3.39844e-05	-1.80458	-0.718691
44640086	chr17:44640086:C:T	9.1651e-10	-1.91141	-0.613553	3.01073e-07	-1.89893	-0.700205	3.51427e-05	-1.76685	-0.7229
44640894	chr17:44640894:A:G	8.82079e-10	-1.96248	-0.600774	2.89401e-07	-1.95021	-0.688462	3.28873e-05	-1.84508	-0.711003
44641744	chr17:44641744:C:T	3.07375e-09	-2.81986e-10	-1.31488	1.08713e-06	-2.81986e-10	-1.3152	0.00011373	-2.81986e-10	-1.31535
44641860	chr17:44641860:G:A	6.48807e-10	-1.7738	-1.0966	2.21197e-07	-1.81923	-1.0882	2.9844e-05	-1.57007	-1.08311
44642483	chr17:44642483:G:T	3.09214e-09	-2.81986e-10	-1.30891	1.08984e-06	-2.81986e-10	-1.31271	0.000114005	-2.81986e-10	-1.31293
44642521	chr17:44642521:GGAAGGAAGGAAGGAAA:G	3.61695e-09	-2.81986e-10	-1.15215	1.3057e-06	-2.81986e-10	-1.132	0.000137797	-2.81986e-10	-1.12339
44643171	chr17:44643171:C:T	8.5572e-10	-1.94635	-0.647238	2.81779e-07	-1.93337	-0.731995	3.236e-05	-1.81835	-0.753894
44643279	chr17:44643279:T:C	8.25654e-10	-1.93271	-0.696653	2.73163e-07	-1.91839	-0.778026	3.16251e-05	-1.79614	-0.799078
44643548	chr17:44643548:T:A	8.93154e-10	-1.95105	-0.599728	2.93189e-07	-1.93817	-0.687502	3.35438e-05	-1.82609	-0.710227
44643671	chr17:44643671:G:A	6.02606e-10	-1.64375	-1.30052	2.11659e-07	-1.66052	-1.291	2.4795e-05	-1.55707	-1.28146
44644164	chr17:44644164:A:G	8.92101e-10	-1.93482	-0.617137	2.93519e-07	-1.92067	-0.703873	3.38992e-05	-1.79948	-0.726298
44644287	chr17:44644287:T:G	8.91297e-10	-1.93432	-0.618532	2.93371e-07	-1.91998	-0.705075	3.38947e-05	-1.79845	-0.727464
44644557	chr17:44644557:A:G	8.96671e-10	-1.9405	-0.606342	2.94685e-07	-1.92677	-0.693808	3.39221e-05	-1.80867	-0.716432
44645162	chr17:44645162:A:G	1.01387e-09	-1.99456	-0.429435	3.20074e-07	-2.01714	-0.520798	3.42207e-05	-2.00025	-0.516086
44645314	chr17:44645314:A:G	3.87695e-09	-2.81986e-10	-1.08273	1.40497e-06	-2.81986e-10	-1.05872	0.000148519	-2.81986e-10	-1.04846
44645386	chr17:44645386:A:T	3.12092e-09	-2.81986e-10	-1.29965	1.1054e-06	-2.81986e-10	-1.29852	0.000116116	-2.81986e-10	-1.29458
44645506	chr17:44645506:G:A	5.83124e-10	-1.66565	-1.31148	2.0398e-07	-1.68254	-1.30593	2.37367e-05	-1.58272	-1.29943
44645607	chr17:44645607:C:T	6.71896e-10	-1.75708	-1.07835	2.27029e-07	-1.81082	-1.07059	3.08208e-05	-1.55555	-1.06543
44645890	chr17:44645890:A:T	6.14134e-09	-2.81986e-10	-0.622735	2.15542e-06	-2.81986e-10	-0.630748	0.000256776	-2.81986e-10	-0.500967
44646098	chr17:44646098:T:A	5.40588e-10	-1.74735	-1.30553	1.82945e-07	-1.79171	-1.3056	2.48786e-05	-1.53037	-1.30479
44646164	chr17:44646164:GTGTGTGTGTC:G	1.50931e-08	-2.81986e-10	0.276458	4.51741e-06	-2.81986e-10	0.109205	0.0004451	-2.81986e-10	0.0491305
44646412	chr17:44646412:TA:T	3.18457e-09	-1.27946	-3.22959e-10	7.07873e-07	-1.74422	-3.22959e-10	6.81478e-05	-1.82749	-3.22959e-10
44647003	chr17:44647003:G:A	7.16624e-10	-1.7807	-0.990279	2.75612e-07	-1.69994	-0.987555	2.29616e-05	-1.93652	-0.97882
44647028	chr17:44647028:C:T	2.38555e-08	0.734237	-3.22959e-10	2.1577e-05	1.6729	-3.22959e-10	0.00202043	1.5619	-3.22959e-10
44647783	chr17:44647783:A:G	4.48646e-09	-2.01836	1.08165	2.00034e-06	-1.98894	1.28352	0.000269961	-2.01361	1.56272
44647989	chr17:44647989:G:A	6.03541e-10	-1.66035	-1.28237	2.12953e-07	-1.67668	-1.26873	2.49745e-05	-1.57547	-1.25585
44648125	chr17:44648125:G:C	5.18279e-09	-2.81986e-10	-0.792434	1.82462e-06	-2.81986e-10	-0.797365	0.000214921	-2.81986e-10	-0.6789
44648435	chr17:44648435:G:A	3.54613e-09	-2.81986e-10	-1.17192	1.28528e-06	-2.81986e-10	-1.14776	0.000134914	-2.81986e-10	-1.14454
44648620	chr17:44648620:A:G	8.70352e-10	-1.93531	-0.641324	2.86795e-07	-1.92121	-0.726513	3.31266e-05	-1.80035	-0.748487
44648684	chr17:44648684:G:A	7.83497e-10	-2.01575	-0.666013	3.02389e-07	-1.99975	-0.595027	3.32686e-05	-2.01728	-0.527275
44649437	chr17:44649437:G:A	8.5868e-10	-1.94189	-0.648248	2.82616e-07	-1.92859	-0.733812	3.25425e-05	-1.81142	-0.755205
44649606	chr17:44649606:A:G	2.32775e-09	-0.534582	-1.0583	5.56925e-07	-0.970203	-1.01386	5.262e-05	-1.07304	-1.01303
44650612	chr17:44650612:C:T	3.20835e-09	-2.81986e-10	-1.27202	1.15008e-06	-2.81986e-10	-1.2589	0.000120668	-2.81986e-10	-1.25612
44650952	chr17:44650952:G:A	8.8024e-10	-1.9325	-0.632837	2.88572e-07	-1.92247	-0.719078	3.33418e-05	-1.80148	-0.740882
44651365	chr17:44651365:A:G	5.99468e-09	-0.646905	-3.22959e-10	1.98965e-05	1.59181	-3.22959e-10	0.000241837	-0.560907	-3.22959e-10
44651504	chr17:44651504:A:T	1.03192e-09	-1.8557	-0.550658	3.27724e-07	-1.87516	-0.63916	3.81901e-05	-1.74513	-0.661468
44652219	chr17:44652219:T:C	5.4294e-10	-1.97078	-1.07776	1.92444e-07	-1.99742	-1.04926	1.93454e-05	-2.01846	-1.06826
44652442	chr17:44652442:C:T	1.07899e-09	-1.2112	-1.15055	2.74382e-06	0.792569	-1.18195	0.000121147	-0.0607494	-1.19141
44652906	chr17:44652906:C:T	1.15385e-09	-1.88948	-0.405191	3.79185e-07	-1.874	-0.494463	4.46312e-05	-1.73046	-0.520281
44652981	chr17:44652981:G:A	6.38022e-09	-2.81986e-10	-0.584575	2.23868e-06	-2.81986e-10	-0.592848	0.0002676	-2.81986e-10	-0.459676
44653106	chr17:44653106:T:C	1.13724e-09	-1.87527	-0.433901	3.74251e-07	-1.85773	-0.523831	4.43752e-05	-1.70766	-0.548824
44653116	chr17:44653116:G:A	4.40334e-09	-2.81986e-10	-0.955414	1.60168e-06	-2.81986e-10	-0.927683	0.000169533	-2.81986e-10	-0.916122
44653373	chr17:44653373:C:T	3.15363e-09	-2.81986e-10	-1.28922	1.12732e-06	-2.81986e-10	-1.27889	0.000117675	-2.81986e-10	-1.28124
44653454	chr17:44653454:A:C	3.04275e-09	-1.32502	-3.22959e-10	7.47172e-07	-1.69019	-3.22959e-10	7.38389e-05	-1.74728	-3.22959e-10
44653474	chr17:44653474:G:A	1.22755e-09	-1.89429	-0.338465	4.01012e-07	-1.87915	-0.43335	4.70867e-05	-1.73758	-0.459594
44653478	chr17:44653478:T:C	5.19094e-10	-1.82141	-1.27204	1.76432e-07	-1.86389	-1.26966	2.32528e-05	-1.63518	-1.26757
44653561	chr17:44653561:A:G	3.07211e-09	-2.81986e-10	-1.31541	1.0882e-06	-2.81986e-10	-1.31421	0.000113882	-2.81986e-10	-1.31401
44653622	chr17:44653622:G:A	3.78965e-09	-2.81986e-10	-1.1055	1.36813e-06	-2.81986e-10	-1.08529	0.000144637	-2.81986e-10	-1.07494
44654055	chr17:44654055:C:T	3.5797e-09	-2.01748	0.854982	1.50055e-06	-1.99518	1.00228	0.000202891	-2.01592	1.27942
44654874	chr17:44654874:A:G	3.22869e-09	-2.81986e-10	-1.2657	1.17855e-06	-2.81986e-10	-1.23445	0.000122856	-2.81986e-10	-1.23815
44655680	chr17:44655680:G:A	1.25554e-08	-2.81986e-10	0.0923707	4.43891e-06	-2.81986e-10	0.0916747	0.000478996	-2.81986e-10	0.122523
44655836	chr17:44655836:C:T	5.72738e-10	-1.70682	-1.28829	1.92233e-07	-1.76189	-1.28589	2.65594e-05	-1.48553	-1.28426
44656265	chr17:44656265:C:G	1.54137e-09	-2.00511	-3.22959e-10	5.47492e-07	-2.00114	-3.22959e-10	6.61018e-05	-1.85797	-3.22959e-10
44656445	chr17:44656445:C:T	3.1692e-09	-2.81986e-10	-1.2843	1.15013e-06	-2.81986e-10	-1.25886	0.000119977	-2.81986e-10	-1.26187
44656528	chr17:44656528:C:T	4.28659e-09	-2.81986e-10	-0.982286	1.55713e-06	-2.81986e-10	-0.955888	0.000164778	-2.81986e-10	-0.944569
44656802	chr17:44656802:G:A	4.15077e-09	-2.81986e-10	-1.01448	1.47006e-06	-2.81986e-10	-1.01343	0.000155733	-2.81986e-10	-1.00103
44656938	chr17:44656938:T:C	6.90141e-09	-2.81986e-10	-0.506053	2.42036e-06	-2.81986e-10	-0.514818	0.000291383	-2.81986e-10	-0.374532
44657028	chr17:44657028:TGAGCCGAACAGCCGAGGTAGAACAGG:T	3.16717e-09	-2.81986e-10	-1.28494	1.12974e-06	-2.81986e-10	-1.27675	0.000118284	-2.81986e-10	-1.27609
44657519	chr17:44657519:C:T	6.17282e-09	-2.81986e-10	-0.617622	2.16636e-06	-2.81986e-10	-0.625685	0.000258201	-2.81986e-10	-0.495432
44658049	chr17:44658049:A:G	4.772e-10	-1.8679	-1.30969	1.58726e-07	-1.93415	-1.30516	1.97183e-05	-1.76259	-1.30503
44658193	chr17:44658193:C:T	3.07212e-09	-2.81986e-10	-1.31541	1.08811e-06	-2.81986e-10	-1.31429	0.000113896	-2.81986e-10	-1.31388
44659269	chr17:44659269:G:A	5.94259e-09	-0.655633	-3.22959e-10	1.0418e-06	-1.35778	-3.22959e-10	9.08077e-05	-1.54043	-3.22959e-10
44659974	chr17:44659974:T:C	3.09133e-09	-2.81986e-10	-1.30918	1.10778e-06	-2.81986e-10	-1.29638	0.000115693	-2.81986e-10	-1.29823
44660932	chr17:44660932:A:T	8.08442e-09	-2.81986e-10	-0.347839	2.97618e-06	-2.81986e-10	-0.308092	0.000317404	-2.81986e-10	-0.288994
44660974	chr17:44660974:T:C	6.15348e-09	-2.81986e-10	-0.62076	2.1596e-06	-2.81986e-10	-0.628812	0.000257353	-2.81986e-10	-0.498722
44660999	chr17:44660999:C:T	5.36875e-09	-2.81986e-10	-0.757183	2.01671e-06	-2.81986e-10	-0.697269	0.000209927	-2.81986e-10	-0.70241
44661710	chr17:44661710:A:T	3.07456e-09	-2.81986e-10	-1.31462	1.08688e-06	-2.81986e-10	-1.31542	0.000113728	-2.81986e-10	-1.31536
44661936	chr17:44661936:A:G	4.16313e-09	-2.81986e-10	-1.01151	1.51218e-06	-2.81986e-10	-0.985182	0.000159883	-2.81986e-10	-0.97473
44662861	chr17:44662861:C:T	6.29704e-09	-2.81986e-10	-0.597698	2.20968e-06	-2.81986e-10	-0.605888	0.000263828	-2.81986e-10	-0.473872
44663068	chr17:44663068:G:A	3.5333e-09	-2.81986e-10	-1.17555	1.27066e-06	-2.81986e-10	-1.1592	0.000132838	-2.81986e-10	-1.16004
44663687	chr17:44663687:A:T	9.66127e-10	-1.97231	-0.499929	3.14008e-07	-1.99449	-0.562578	3.36479e-05	-1.96658	-0.566636
44664093	chr17:44664093:G:A	1.63639e-09	-1.94529	-3.22959e-10	5.40695e-07	-2.01363	-3.22959e-10	5.62969e-05	-2.01853	-3.22959e-10
44664937	chr17:44664937:AAATAG:A	6.21333e-09	-2.81986e-10	-0.611081	2.18045e-06	-2.81986e-10	-0.619204	0.000260026	-2.81986e-10	-0.488388
44665157	chr17:44665157:T:C	4.96273e-10	-1.83022	-1.30818	1.63283e-07	-1.90731	-1.3037	2.0602e-05	-1.7203	-1.30348
44665843	chr17:44665843:A:AT	3.0822e-09	-2.81986e-10	-1.31213	1.08952e-06	-2.81986e-10	-1.31299	0.000113931	-2.81986e-10	-1.31358
44665849	chr17:44665849:T:C	6.0828e-09	-0.632312	-3.22959e-10	1.29209e-06	-1.14247	-3.22959e-10	0.000158106	-0.985905	-3.22959e-10
44665962	chr17:44665962:A:G	3.36443e-09	-2.81986e-10	-1.22452	1.21591e-06	-2.81986e-10	-1.20324	0.000126562	-2.81986e-10	-1.20844
44666154	chr17:44666154:C:G	3.36291e-09	-1.22497	-3.22959e-10	9.85924e-07	-1.41291	-3.22959e-10	9.97789e-05	-1.44621	-3.22959e-10
44666842	chr17:44666842:A:T	1.68073e-09	-1.91855	-3.22959e-10	5.38421e-07	-2.01785	-3.22959e-10	5.66914e-05	-2.01155	-3.22959e-10
44666870	chr17:44666870:A:C	1.76553e-09	-2.01443	0.145101	5.74862e-07	-2.01827	0.065914	6.10689e-05	-2.01076	0.0735922
44667105	chr17:44667105:G:A	3.09087e-09	-2.81986e-10	-1.30933	1.0993e-06	-2.81986e-10	-1.30406	0.000115156	-2.81986e-10	-1.30288
44667812	chr17:44667812:A:G	3.4486e-09	-1.19981	-3.22959e-10	8.23683e-07	-1.5927	-3.22959e-10	8.12407e-05	-1.65175	-3.22959e-10
44668045	chr17:44668045:T:C	3.09386e-09	-2.81986e-10	-1.30836	1.09031e-06	-2.81986e-10	-1.31227	0.000114041	-2.81986e-10	-1.31261
44668298	chr17:44668298:C:A	3.08289e-09	-2.81986e-10	-1.31191	1.08776e-06	-2.81986e-10	-1.31461	0.000113789	-2.81986e-10	-1.31482
44668570	chr17:44668570:C:T	4.7355e-09	-2.81986e-10	-0.88269	1.72932e-06	-2.81986e-10	-0.851006	0.000183188	-2.81986e-10	-0.838656
44669816	chr17:44669816:C:T	3.08335e-09	-2.81986e-10	-1.31176	1.10265e-06	-2.81986e-10	-1.30102	0.000115186	-2.81986e-10	-1.30262
44670031	chr17:44670031:G:A	6.20279e-09	-2.81986e-10	-0.612779	2.17786e-06	-2.81986e-10	-0.620389	0.00025951	-2.81986e-10	-0.490374
44670299	chr17:44670299:C:A	1.44314e-09	-1.79617	-0.274782	4.88041e-07	-1.85523	-0.260859	4.63494e-05	-1.94521	-0.267751
44670774	chr17:44670774:AGCAATCC:A	6.29964e-10	-1.58539	-1.31448	2.17757e-07	-1.61138	-1.31173	2.53705e-05	-1.5083	-1.30729
44672587	chr17:44672587:T:C	1.40869e-09	-1.75538	-0.339741	4.74066e-07	-1.82009	-0.325053	4.45201e-05	-1.92084	-0.332391
44673150	chr17:44673150:C:A	3.65454e-09	-2.01823	0.87642	1.64428e-06	-1.96395	1.06253	0.000215325	-2.00243	1.32541
44673697	chr17:44673697:A:G	5.66982e-09	-2.01731	1.31469	2.65261e-06	-1.957	1.53382	0.00035789	-1.99867	1.82972
44674236	chr17:44674236:A:G	4.83021e-09	-0.862888	-3.22959e-10	1.36573e-06	-1.08704	-3.22959e-10	0.000127836	-1.19842	-3.22959e-10
44674239	chr17:44674239:C:T	1.596e-09	-1.78764	-0.182637	5.39278e-07	-1.84828	-0.167982	5.10752e-05	-1.94068	-0.175194
44674275	chr17:44674275:A:G	4.22589e-09	-2.81986e-10	-0.996549	1.49917e-06	-2.81986e-10	-0.993824	0.000158635	-2.81986e-10	-0.982563
44674660	chr17:44674660:A:G	3.07219e-09	-2.81986e-10	-1.31539	1.08723e-06	-2.81986e-10	-1.3151	0.000113738	-2.81986e-10	-1.31527
44675172	chr17:44675172:A:G	3.24552e-09	-2.81986e-10	-1.2605	1.18509e-06	-2.81986e-10	-1.22892	0.000123496	-2.81986e-10	-1.23296
44675438	chr17:44675438:A:G	1.69423e-08	0.392033	-3.22959e-10	1.42416e-05	1.25743	-3.22959e-10	0.00135982	1.16594	-3.22959e-10
44675540	chr17:44675540:C:T	6.40986e-09	-0.579941	-3.22959e-10	1.0962e-06	-1.30688	-3.22959e-10	9.48206e-05	-1.49718	-3.22959e-10
44675653	chr17:44675653:T:C	3.27105e-09	-2.81986e-10	-1.25267	1.17249e-06	-2.81986e-10	-1.2396	0.000123246	-2.81986e-10	-1.23499
44675701	chr17:44675701:G:C	2.52518e-08	0.791119	-3.22959e-10	1.51485e-06	-0.983415	-3.22959e-10	0.000187793	-0.81383	-3.22959e-10
44675916	chr17:44675916:G:A	7.57413e-08	-2.81986e-10	1.88955	3.39294e-05	-2.81986e-10	2.12555	0.00671715	-2.81986e-10	2.76325
44676022	chr17:44676022:G:A	4.80581e-09	-2.81986e-10	-0.867952	1.66827e-06	-2.81986e-10	-0.886945	0.000177657	-2.81986e-10	-0.869313
44676171	chr17:44676171:G:A	9.72093e-09	-2.81986e-10	-0.163497	3.4514e-06	-2.81986e-10	-0.159955	0.000369972	-2.81986e-10	-0.135743
44676593	chr17:44676593:C:T	3.09368e-09	-2.81986e-10	-1.30842	1.10071e-06	-2.81986e-10	-1.30278	0.000115314	-2.81986e-10	-1.30151
44677185	chr17:44677185:AG:A	3.08678e-09	-2.81986e-10	-1.31065	1.10486e-06	-2.81986e-10	-1.29901	0.000115402	-2.81986e-10	-1.30075
44677409	chr17:44677409:C:T	6.10117e-10	-1.61706	-1.31482	2.10497e-07	-1.64162	-1.3154	2.43527e-05	-1.54233	-1.3142
44677547	chr17:44677547:TG:T	5.14773e-09	-2.81986e-10	-0.799223	1.88116e-06	-2.81986e-10	-0.766844	0.000199434	-2.81986e-10	-0.753686
44682549	chr17:44682549:G:C	4.75437e-09	-2.81986e-10	-0.878714	1.73686e-06	-2.81986e-10	-0.846655	0.000184002	-2.81986e-10	-0.834224
44682580	chr17:44682580:G:A	1.5477e-09	-2.00101	-3.22959e-10	5.54685e-07	-1.98809	-3.22959e-10	5.69207e-05	-2.00751	-3.22959e-10
44682648	chr17:44682648:G:C	5.09358e-09	-2.81986e-10	-0.809798	1.80221e-06	-2.81986e-10	-0.809722	0.000187021	-2.81986e-10	-0.817947
44682780	chr17:44682780:C:T	7.69193e-10	-1.53737	-1.16282	2.69617e-07	-1.56731	-1.14218	3.32608e-05	-1.45839	-1.0864
44682986	chr17:44682986:G:T	3.07476e-09	-2.81986e-10	-1.31455	1.09018e-06	-2.81986e-10	-1.31239	0.000114	-2.81986e-10	-1.31297
44684464	chr17:44684464:G:A	6.21932e-09	-2.81986e-10	-0.610117	2.18254e-06	-2.81986e-10	-0.618244	0.0002603	-2.81986e-10	-0.487333
44685234	chr17:44685234:T:A	6.47024e-10	-1.56048	-1.31267	2.22766e-07	-1.58544	-1.31492	2.59042e-05	-1.47938	-1.31538
44685363	chr17:44685363:G:C	6.21932e-09	-2.81986e-10	-0.610117	2.18254e-06	-2.81986e-10	-0.618244	0.0002603	-2.81986e-10	-0.487333
44685469	chr17:44685469:G:A	4.61891e-09	-2.81986e-10	-0.90762	1.68599e-06	-2.81986e-10	-0.876383	0.00017854	-2.81986e-10	-0.864358
44686571	chr17:44686571:C:T	8.10272e-09	-2.81986e-10	-0.345579	2.81069e-06	-2.81986e-10	-0.365304	0.000336993	-2.81986e-10	-0.229107
44687445	chr17:44687445:A:G	9.76029e-09	-2.81986e-10	-0.159456	3.30322e-06	-2.81986e-10	-0.203835	0.000354618	-2.81986e-10	-0.178129
44688694	chr17:44688694:G:A	4.16287e-10	-2.00431	-1.30985	1.48403e-07	-1.99393	-1.31263	1.52736e-05	-2.0111	-1.31194
44688940	chr17:44688940:G:A	3.14876e-09	-2.81986e-10	-1.29077	1.12229e-06	-2.81986e-10	-1.28336	0.000117495	-2.81986e-10	-1.28277
44689467	chr17:44689467:C:T	6.21932e-09	-2.81986e-10	-0.610117	2.18254e-06	-2.81986e-10	-0.618244	0.0002603	-2.81986e-10	-0.487333
44689956	chr17:44689956:G:A	3.09171e-09	-2.81986e-10	-1.30906	1.08949e-06	-2.81986e-10	-1.31303	0.000113951	-2.81986e-10	-1.3134
44690570	chr17:44690570:C:T	2.79448e-09	-1.41013	-3.22959e-10	8.84929e-07	-1.52098	-3.22959e-10	8.88649e-05	-1.56205	-3.22959e-10
44691261	chr17:44691261:G:A	3.39454e-09	-2.81986e-10	-1.21561	1.22062e-06	-2.81986e-10	-1.19937	0.000128417	-2.81986e-10	-1.19389
44691736	chr17:44691736:A:G	3.50442e-09	-2.81986e-10	-1.18375	1.26307e-06	-2.81986e-10	-1.16519	0.00013298	-2.81986e-10	-1.15897
44691894	chr17:44691894:A:T	9.58348e-09	-2.81986e-10	-0.177737	3.24374e-06	-2.81986e-10	-0.222008	0.00034799	-2.81986e-10	-0.196996
44691912	chr17:44691912:G:A	3.21552e-09	-2.81986e-10	-1.26979	1.15224e-06	-2.81986e-10	-1.25703	0.000120671	-2.81986e-10	-1.2561
44692089	chr17:44692089:G:A	1.69275e-09	-1.91142	-3.22959e-10	5.46792e-07	-2.00242	-3.22959e-10	5.65537e-05	-2.01398	-3.22959e-10
44692273	chr17:44692273:T:C	1.31231e-09	-1.5027	-0.663292	3.03171e-07	-1.8569	-0.735287	3.47139e-05	-1.7553	-0.746729
44692560	chr17:44692560:G:A	4.55877e-09	-2.01829	1.09756	2.09203e-06	-1.96645	1.30586	0.000280063	-2.00394	1.58979
44692605	chr17:44692605:A:G	3.30867e-09	-2.81986e-10	-1.24123	1.18722e-06	-2.81986e-10	-1.22712	0.000124809	-2.81986e-10	-1.22238
44693139	chr17:44693139:G:T	5.76559e-10	-1.87462	-1.11383	1.95787e-07	-1.94019	-1.08927	2.42459e-05	-1.77358	-1.08734
44693269	chr17:44693269:G:A	6.41834e-10	-1.57793	-1.30327	1.61354e-07	-1.9284	-1.29449	1.61459e-05	-1.97065	-1.29685
44693375	chr17:44693375:G:A	2.40206e-09	-2.01859	0.457134	1.25856e-06	-1.85088	0.682115	0.000166904	-1.89344	0.961687
44694481	chr17:44694481:A:G	2.06217e-09	-1.71402	-3.22959e-10	5.77627e-07	-1.94756	-3.22959e-10	5.8854e-05	-1.97411	-3.22959e-10
44694630	chr17:44694630:G:A	3.07357e-09	-2.81986e-10	-1.31494	1.0898e-06	-2.81986e-10	-1.31274	0.000114097	-2.81986e-10	-1.31212
44694911	chr17:44694911:C:G	1.0573e-09	-2.01675	-0.365305	3.36439e-07	-2.01572	-0.472355	3.50685e-05	-2.01738	-0.474482
44695183	chr17:44695183:G:A	4.70859e-10	-1.97577	-1.21521	1.88655e-07	-1.87388	-1.19269	1.9041e-05	-1.90927	-1.1933
44695713	chr17:44695713:G:A	4.67919e-10	-1.91028	-1.28696	1.57934e-07	-1.96851	-1.2758	1.90659e-05	-1.82608	-1.27519
44695754	chr17:44695754:A:G	3.09324e-09	-2.81986e-10	-1.30856	1.1005e-06	-2.81986e-10	-1.30297	0.00011529	-2.81986e-10	-1.30172
44696367	chr17:44696367:T:C	5.71618e-10	-1.73526	-1.2618	1.82157e-07	-1.82035	-1.28127	1.79204e-05	-1.88719	-1.27604
44696607	chr17:44696607:G:C	3.08131e-09	-2.81986e-10	-1.31242	1.09467e-06	-2.81986e-10	-1.30828	0.000114644	-2.81986e-10	-1.30734
44696644	chr17:44696644:C:T	3.27049e-09	-1.96788	0.715041	1.6464e-06	-1.81116	0.911012	0.000205903	-1.89401	1.17225
44697290	chr17:44697290:C:G	3.15579e-09	-1.98137	0.692832	1.57126e-06	-1.83491	0.888053	0.000196881	-1.91443	1.14786
44697325	chr17:44697325:T:C	5.52408e-10	-2.00842	-1.02283	2.64978e-07	-1.68223	-1.04461	3.17548e-05	-1.5362	-1.05493
44697338	chr17:44697338:A:C	5.40124e-10	-1.74273	-1.311	1.79413e-07	-1.80169	-1.31511	1.74986e-05	-1.87258	-1.31447
44697350	chr17:44697350:C:T	3.11491e-09	-2.81986e-10	-1.30158	1.09611e-06	-2.81986e-10	-1.30697	0.00011456	-2.81986e-10	-1.30807
44697395	chr17:44697395:CT:C	5.66545e-10	-1.69373	-1.31225	1.70924e-07	-1.84991	-1.31536	1.68311e-05	-1.91095	-1.31499
44698088	chr17:44698088:CT:C	3.18339e-09	-2.81986e-10	-1.27983	1.15542e-06	-2.81986e-10	-1.25427	0.000120498	-2.81986e-10	-1.25753
44699009	chr17:44699009:C:T	3.38442e-09	-2.81986e-10	-1.2186	1.21117e-06	-2.81986e-10	-1.20715	0.000125853	-2.81986e-10	-1.21405
44699106	chr17:44699106:G:T	3.11495e-09	-2.81986e-10	-1.30156	1.10912e-06	-2.81986e-10	-1.29517	0.000115872	-2.81986e-10	-1.29668
44699308	chr17:44699308:T:G	5.51784e-10	-1.7348	-1.29758	1.78212e-07	-1.81548	-1.30804	1.7461e-05	-1.88372	-1.30548
44699517	chr17:44699517:C:T	1.59619e-09	-1.97016	-3.22959e-10	5.38186e-07	-2.01828	-3.22959e-10	5.6406e-05	-2.01659	-3.22959e-10
44699657	chr17:44699657:C:T	1.48646e-08	0.261207	-3.22959e-10	3.03653e-06	-0.288017	-3.22959e-10	0.000276852	-0.425685	-3.22959e-10
44700031	chr17:44700031:T:C	4.98691e-10	-1.87079	-1.26276	1.64822e-07	-1.94882	-1.2528	2.02085e-05	-1.78965	-1.25342
44700159	chr17:44700159:T:G	4.09404e-09	0.0522036	-1.08045	9.21315e-07	-0.457781	-1.02291	8.46241e-05	-0.57965	-1.0313
44700566	chr17:44700566:A:G	1.68036e-08	0.383812	-3.22959e-10	3.38251e-06	-0.180117	-3.22959e-10	0.000307356	-0.321162	-3.22959e-10
44700766	chr17:44700766:T:C	1.55479e-09	-2.0091	0.0126662	5.15505e-07	-1.96656	-0.094784	5.25854e-05	-1.99976	-0.0869656
44701661	chr17:44701661:C:T	1.59396e-08	0.331027	-3.22959e-10	3.22632e-06	-0.227393	-3.22959e-10	0.000293591	-0.366983	-3.22959e-10
44702068	chr17:44702068:C:T	3.13196e-09	-2.81986e-10	-1.29612	1.11575e-06	-2.81986e-10	-1.28921	0.000116836	-2.81986e-10	-1.28839
44702325	chr17:44702325:A:G	5.29561e-09	-2.81986e-10	-0.770899	1.83844e-06	-2.81986e-10	-0.789817	0.000196207	-2.81986e-10	-0.769999
44703280	chr17:44703280:G:A	6.49044e-09	-0.567448	-3.22959e-10	1.1941e-06	-1.22134	-3.22959e-10	0.00011237	-1.32737	-3.22959e-10
44704869	chr17:44704869:C:T	3.07212e-09	-2.81986e-10	-1.31541	1.0889e-06	-2.81986e-10	-1.31357	0.000113963	-2.81986e-10	-1.3133
44704942	chr17:44704942:G:C	3.11669e-09	-2.81986e-10	-1.30101	1.09648e-06	-2.81986e-10	-1.30663	0.000114595	-2.81986e-10	-1.30777
44705927	chr17:44705927:C:T	3.08759e-09	-2.81986e-10	-1.31039	1.09695e-06	-2.81986e-10	-1.3062	0.00011466	-2.81986e-10	-1.3072
44706649	chr17:44706649:T:A	3.08944e-09	-2.81986e-10	-1.30979	1.09784e-06	-2.81986e-10	-1.30539	0.000114747	-2.81986e-10	-1.30644
44707073	chr17:44707073:G:A	1.83648e-09	-1.82993	-3.22959e-10	6.14452e-07	-1.88576	-3.22959e-10	6.23175e-05	-1.91693	-3.22959e-10
44708078	chr17:44708078:G:T	1.37729e-08	0.184928	-3.22959e-10	2.85223e-06	-0.350631	-3.22959e-10	0.000261093	-0.484292	-3.22959e-10
44708082	chr17:44708082:G:A	3.09746e-09	-2.81986e-10	-1.3072	1.10147e-06	-2.81986e-10	-1.30209	0.000115106	-2.81986e-10	-1.30331
44708356	chr17:44708356:G:A	3.39729e-09	-2.81986e-10	-1.2148	1.21613e-06	-2.81986e-10	-1.20306	0.000126351	-2.81986e-10	-1.21011
44708740	chr17:44708740:G:C	3.08985e-09	-2.81986e-10	-1.30966	1.098e-06	-2.81986e-10	-1.30525	0.000114762	-2.81986e-10	-1.30631
44708802	chr17:44708802:G:A	2.12204e-09	-1.6854	-3.22959e-10	6.0161e-07	-1.90688	-3.22959e-10	6.10925e-05	-1.93678	-3.22959e-10
44708840	chr17:44708840:G:T	4.4149e-10	-2.01105	-1.24433	1.72627e-07	-1.95183	-1.20352	1.7735e-05	-1.9662	-1.20743
44708927	chr17:44708927:A:G	6.42228e-08	-2.81986e-10	1.72458	2.87829e-05	-2.81986e-10	1.96105	0.00564011	-2.81986e-10	2.58849
44709195	chr17:44709195:C:T	4.13338e-09	-2.81986e-10	-1.01868	1.48489e-06	-2.81986e-10	-1.0034	0.00015439	-2.81986e-10	-1.00969
44709343	chr17:44709343:G:A	6.03175e-09	-0.640741	-3.22959e-10	1.0469e-06	-1.3529	-3.22959e-10	9.11242e-05	-1.53695	-3.22959e-10
44709644	chr17:44709644:T:A	3.16918e-09	-2.81986e-10	-1.2843	1.13093e-06	-2.81986e-10	-1.27569	0.000118404	-2.81986e-10	-1.27507
44710710	chr17:44710710:C:A	4.18117e-10	-2.00264	-1.30713	2.10898e-07	-1.64666	-1.30845	2.55651e-05	-1.49581	-1.31214
44710728	chr17:44710728:G:A	4.38588e-10	-1.94829	-1.31368	1.52625e-07	-1.96332	-1.31518	1.77294e-05	-1.86044	-1.3135
44711222	chr17:44711222:G:A	7.37854e-10	-1.43188	-1.30991	1.80525e-07	-1.79964	-1.31098	2.14109e-05	-1.67657	-1.3087
44711456	chr17:44711456:C:G	6.48534e-08	-2.81986e-10	1.73435	2.90755e-05	-2.81986e-10	1.97116	0.00570285	-2.81986e-10	2.59955
44712153	chr17:44712153:A:G	4.53323e-10	-1.92467	-1.30426	1.91313e-07	-1.74852	-1.30406	1.82032e-05	-1.84354	-1.30403
44712550	chr17:44712550:C:T	8.13609e-09	-2.81986e-10	-0.341469	2.90192e-06	-2.81986e-10	-0.33336	0.000310253	-2.81986e-10	-0.311781
44712872	chr17:44712872:G:A	4.83709e-10	-1.87174	-1.29231	1.59881e-07	-1.94989	-1.28216	1.96031e-05	-1.79186	-1.28162
44713088	chr17:44713088:G:A	3.04059e-09	-1.95162	0.625897	1.5449e-06	-1.77948	0.815701	0.000190605	-1.87029	1.07133
44713142	chr17:44713142:C:A	7.18129e-10	-1.47703	-1.29185	2.92568e-07	-1.34457	-1.28323	2.91993e-05	-1.3905	-1.28452
44713269	chr17:44713269:C:T	3.07243e-09	-2.81986e-10	-1.31531	1.08958e-06	-2.81986e-10	-1.31294	0.000114039	-2.81986e-10	-1.31263
44713575	chr17:44713575:G:A	4.14418e-10	-2.00393	-1.31473	1.494e-07	-1.98675	-1.31311	1.51949e-05	-2.01456	-1.31365
44713617	chr17:44713617:C:G	4.28559e-09	0.243055	-1.22557	3.87013e-07	-1.1079	-1.24013	5.0413e-05	-0.897403	-1.23152
44713627	chr17:44713627:C:T	3.98921e-09	-1.95055	0.896366	2.04957e-06	-1.77773	1.09663	0.00025705	-1.86856	1.36866
44714445	chr17:44714445:ATG:A	5.47858e-09	-2.81986e-10	-0.736933	2.07253e-06	-2.81986e-10	-0.669965	0.0002154	-2.81986e-10	-0.676671
44714462	chr17:44714462:G:C	3.12115e-09	-2.81986e-10	-1.29958	1.09777e-06	-2.81986e-10	-1.30545	0.000114725	-2.81986e-10	-1.30663
44715138	chr17:44715138:C:G	3.16767e-09	-2.81986e-10	-1.28478	1.13308e-06	-2.81986e-10	-1.27379	0.00011882	-2.81986e-10	-1.27156
44715818	chr17:44715818:T:C	3.08467e-09	-2.81986e-10	-1.31133	1.08951e-06	-2.81986e-10	-1.313	0.000113831	-2.81986e-10	-1.31446
44716380	chr17:44716380:T:C	6.05406e-10	-2.00431	-0.935326	2.19974e-07	-2.01497	-0.898007	2.34537e-05	-2.01441	-0.879736
44716877	chr17:44716877:A:G	4.83365e-09	-2.81986e-10	-0.862176	1.76766e-06	-2.81986e-10	-0.829076	0.000183734	-2.81986e-10	-0.835678
44716953	chr17:44716953:T:C	6.06855e-10	-2.00109	-0.936158	2.20134e-07	-2.01337	-0.898881	2.33997e-05	-2.01581	-0.880637
44717429	chr17:44717429:G:A	3.25956e-09	-2.81986e-10	-1.25618	1.14074e-06	-2.81986e-10	-1.26706	0.000119156	-2.81986e-10	-1.26874
44717502	chr17:44717502:T:C	3.11134e-09	-2.81986e-10	-1.30273	1.10765e-06	-2.81986e-10	-1.29649	0.000115725	-2.81986e-10	-1.29795
44718029	chr17:44718029:A:G	3.2554e-09	-2.81986e-10	-1.25746	1.14543e-06	-2.81986e-10	-1.26295	0.000118849	-2.81986e-10	-1.27132
44718051	chr17:44718051:G:A	3.10547e-09	-2.81986e-10	-1.30461	1.09335e-06	-2.81986e-10	-1.30949	0.000114292	-2.81986e-10	-1.31042
44718718	chr17:44718718:G:A	6.28685e-09	-2.81986e-10	-0.599317	2.44434e-06	-2.81986e-10	-0.504959	0.000258988	-2.81986e-10	-0.492388
44718720	chr17:44718720:A:G	1.19132e-09	-1.64251	-0.620201	4.55263e-07	-1.58259	-0.603026	6.07061e-05	-1.42338	-0.519746
44719029	chr17:44719029:C:T	3.17515e-09	-2.81986e-10	-1.28242	1.11169e-06	-2.81986e-10	-1.29286	0.000115702	-2.81986e-10	-1.29815
44719932	chr17:44719932:TCACCTTCCTGGTGTTTAGGCTTCCA:T	1.46118e-08	0.24405	-3.22959e-10	3.00291e-06	-0.299153	-3.22959e-10	0.000274315	-0.434894	-3.22959e-10
44720150	chr17:44720150:G:T	5.73218e-10	-1.69193	-1.30234	1.70895e-07	-1.85448	-1.31095	1.68704e-05	-1.91453	-1.30908
44720161	chr17:44720161:T:C	1.45699e-08	0.241181	-3.22959e-10	2.9957e-06	-0.301557	-3.22959e-10	0.00027366	-0.437281	-3.22959e-10
44720380	chr17:44720380:G:A	3.5059e-09	-1.93218	0.748854	1.81648e-06	-1.74496	0.943124	0.000223089	-1.84249	1.20089
44720952	chr17:44720952:A:G	3.12782e-09	-2.81986e-10	-1.29744	1.11403e-06	-2.81986e-10	-1.29075	0.000116619	-2.81986e-10	-1.29026
44721352	chr17:44721352:G:T	3.10953e-09	-2.81986e-10	-1.30331	1.10805e-06	-2.81986e-10	-1.29613	0.00011611	-2.81986e-10	-1.29463
44721447	chr17:44721447:G:C	3.34249e-09	-2.81986e-10	-1.23106	1.20756e-06	-2.81986e-10	-1.21013	0.000125724	-2.81986e-10	-1.21508
44721775	chr17:44721775:CA:C	3.11538e-09	-2.81986e-10	-1.30143	1.09613e-06	-2.81986e-10	-1.30695	0.00011456	-2.81986e-10	-1.30807
44722397	chr17:44722397:C:T	4.91227e-10	-1.89026	-1.25836	1.63463e-07	-1.96192	-1.24798	1.98149e-05	-1.81414	-1.2486
44722636	chr17:44722636:T:C	3.10959e-09	-2.81986e-10	-1.30329	1.10808e-06	-2.81986e-10	-1.29611	0.000116112	-2.81986e-10	-1.29461
44722743	chr17:44722743:G:A	3.09748e-09	-2.81986e-10	-1.30719	1.10148e-06	-2.81986e-10	-1.30208	0.000115107	-2.81986e-10	-1.3033
44722837	chr17:44722837:T:C	3.09005e-09	-2.81986e-10	-1.30959	1.08961e-06	-2.81986e-10	-1.31291	0.000113939	-2.81986e-10	-1.31351
44723046	chr17:44723046:C:T	2.08154e-09	-0.591028	-1.11364	9.12637e-06	1.96365	-1.15122	0.000372337	1.03265	-1.16202
44723054	chr17:44723054:T:C	3.16957e-09	-2.81986e-10	-1.28418	1.13108e-06	-2.81986e-10	-1.27556	0.00011842	-2.81986e-10	-1.27493
44723341	chr17:44723341:A:C	3.18857e-09	-2.81986e-10	-1.2782	1.14743e-06	-2.81986e-10	-1.26121	0.00011961	-2.81986e-10	-1.26493
44723345	chr17:44723345:T:C	3.48844e-09	-1.96872	0.780398	1.75343e-06	-1.81341	0.976252	0.000219978	-1.89615	1.24051
44723412	chr17:44723412:G:A	3.11234e-09	-2.81986e-10	-1.3024	1.10934e-06	-2.81986e-10	-1.29497	0.000116249	-2.81986e-10	-1.29344
44723700	chr17:44723700:A:G	3.08811e-09	-2.81986e-10	-1.31022	1.0972e-06	-2.81986e-10	-1.30597	0.000114684	-2.81986e-10	-1.30699
44723784	chr17:44723784:A:G	3.69858e-09	-1.9532	0.823366	1.89139e-06	-1.78288	1.02146	0.000236298	-1.87233	1.28825
44724006	chr17:44724006:T:G	3.31048e-09	-2.81986e-10	-1.24068	1.18314e-06	-2.81986e-10	-1.23056	0.000123039	-2.81986e-10	-1.23667
44724064	chr17:44724064:G:C	7.31633e-08	-2.81986e-10	1.85492	3.29467e-05	-2.81986e-10	2.09616	0.00653452	-2.81986e-10	2.73568
44724188	chr17:44724188:A:T	5.41726e-09	-2.81986e-10	-0.748188	1.86771e-06	-2.81986e-10	-0.77402	0.000188302	-2.81986e-10	-0.811121
44724866	chr17:44724866:C:T	4.15219e-10	-2.007	-1.30973	1.49082e-07	-1.9906	-1.31139	1.52699e-05	-2.01293	-1.31036
44725035	chr17:44725035:A:G	3.99167e-09	-2.81986e-10	-1.05357	1.401e-06	-2.81986e-10	-1.06155	0.000147263	-2.81986e-10	-1.05695
44725104	chr17:44725104:A:G	3.11241e-09	-2.81986e-10	-1.30238	1.09531e-06	-2.81986e-10	-1.3077	0.000114479	-2.81986e-10	-1.30878
44725552	chr17:44725552:A:G	5.18349e-09	-2.81986e-10	-0.7923	1.95399e-06	-2.81986e-10	-0.728858	0.00020322	-2.81986e-10	-0.734881
44726088	chr17:44726088:CA:C	9.85293e-10	-1.9854	-0.467199	3.3322e-07	-1.93105	-0.566636	3.33159e-05	-1.97481	-0.568327
44726178	chr17:44726178:G:A	4.60088e-09	-2.81986e-10	-0.911531	1.67899e-06	-2.81986e-10	-0.880542	0.000177743	-2.81986e-10	-0.868833
44726266	chr17:44726266:G:A	1.2947e-09	-2.00005	-0.179448	4.38239e-07	-1.94523	-0.278492	4.43602e-05	-1.98594	-0.270886
44726657	chr17:44726657:TGG:T	3.80015e-09	-2.81986e-10	-1.10274	1.36483e-06	-2.81986e-10	-1.08771	0.000141425	-2.81986e-10	-1.0974
44726768	chr17:44726768:T:C	7.32839e-09	-0.446022	-3.22959e-10	2.71608e-05	1.90304	-3.22959e-10	0.00030312	-0.335041	-3.22959e-10
44726990	chr17:44726990:T:C	4.57587e-09	-2.81986e-10	-0.916982	1.66894e-06	-2.81986e-10	-0.886548	0.000176226	-2.81986e-10	-0.877402
44727393	chr17:44727393:C:T	3.11227e-09	-2.81986e-10	-1.30243	1.10928e-06	-2.81986e-10	-1.29502	0.000116245	-2.81986e-10	-1.29347
44727786	chr17:44727786:T:C	1.06075e-09	-2.01747	-0.361336	4.34685e-07	-1.82048	-0.411385	4.93646e-05	-1.70619	-0.443744
44727916	chr17:44727916:C:T	3.07261e-09	-2.81986e-10	-1.31525	1.08703e-06	-2.81986e-10	-1.31528	0.000113725	-2.81986e-10	-1.31539
44728022	chr17:44728022:C:G	3.11618e-09	-2.81986e-10	-1.30117	1.10981e-06	-2.81986e-10	-1.29455	0.000115944	-2.81986e-10	-1.29606
44728117	chr17:44728117:C:T	1.26528e-09	-2.0025	-0.199984	4.27777e-07	-1.9501	-0.29779	4.33716e-05	-1.98902	-0.290343
44728561	chr17:44728561:G:A	3.24403e-09	-2.81986e-10	-1.26096	1.16484e-06	-2.81986e-10	-1.24615	0.000121865	-2.81986e-10	-1.24626
44728569	chr17:44728569:A:G	3.32184e-09	-2.81986e-10	-1.23726	1.18765e-06	-2.81986e-10	-1.22676	0.000123488	-2.81986e-10	-1.23302
44728573	chr17:44728573:CT:C	4.06232e-09	0.0432841	-1.07931	9.17423e-07	-0.46325	-1.02167	8.43226e-05	-0.584386	-1.03013
44728749	chr17:44728749:G:A	3.26376e-09	-2.81986e-10	-1.2549	1.14204e-06	-2.81986e-10	-1.26592	0.000119288	-2.81986e-10	-1.26763
44728804	chr17:44728804:A:C	5.45042e-09	-2.81986e-10	-0.742085	2.06136e-06	-2.81986e-10	-0.67537	0.000214239	-2.81986e-10	-0.682077
44728844	chr17:44728844:C:T	1.37579e-09	-1.99822	-0.120533	4.6548e-07	-1.94162	-0.221801	4.70685e-05	-1.98347	-0.214097
44729105	chr17:44729105:AAAG:A	4.76097e-10	-1.92308	-1.25683	1.60342e-07	-1.98288	-1.2463	1.90282e-05	-1.85634	-1.24691
44729419	chr17:44729419:A:G	9.38473e-10	-1.99876	-0.502524	3.14748e-07	-1.9536	-0.601116	3.16828e-05	-1.99033	-0.603069
44729669	chr17:44729669:A:G	3.2301e-09	-2.81986e-10	-1.26527	1.16286e-06	-2.81986e-10	-1.24785	0.000121146	-2.81986e-10	-1.25217
44730834	chr17:44730834:C:T	1.73421e-08	-2.81986e-10	0.415357	5.29682e-06	-2.81986e-10	0.268373	0.000517349	-2.81986e-10	0.199549
44730912	chr17:44730912:T:G	7.46973e-09	-0.426919	-3.22959e-10	2.79641e-05	1.93219	-3.22959e-10	0.000308087	-0.318787	-3.22959e-10
44731123	chr17:44731123:G:A	1.52559e-09	-1.96123	-0.0541654	5.10624e-07	-1.9035	-0.167358	5.13783e-05	-1.95368	-0.156276
44732112	chr17:44732112:CT:C	3.10959e-09	-2.81986e-10	-1.30329	1.10808e-06	-2.81986e-10	-1.29611	0.000116112	-2.81986e-10	-1.29461
44732443	chr17:44732443:C:T	4.34088e-08	-2.81986e-10	1.33288	1.91259e-05	-2.81986e-10	1.55231	0.00358267	-2.81986e-10	2.13469
44733089	chr17:44733089:T:C	2.98844e-09	-1.89658	0.553559	1.57402e-06	-1.68276	0.737655	0.000188918	-1.79218	0.984323
44733122	chr17:44733122:G:A	3.85271e-09	-2.81986e-10	-1.089	1.35295e-06	-2.81986e-10	-1.09645	0.000142172	-2.81986e-10	-1.09213
44733423	chr17:44733423:A:G	1.23138e-09	-1.73757	-0.492075	3.75855e-07	-1.81978	-0.55751	4.08857e-05	-1.88767	-0.450717
44733706	chr17:44733706:G:A	3.09143e-09	-2.81986e-10	-1.30914	1.09877e-06	-2.81986e-10	-1.30454	0.00011484	-2.81986e-10	-1.30563
44734129	chr17:44734129:T:C	3.6278e-09	-2.81986e-10	-1.14915	1.26134e-06	-2.81986e-10	-1.16656	0.000129401	-2.81986e-10	-1.18625
44734251	chr17:44734251:C:T	3.10959e-09	-2.81986e-10	-1.30329	1.10808e-06	-2.81986e-10	-1.29611	0.000116112	-2.81986e-10	-1.29461
44734294	chr17:44734294:C:G	2.27225e-09	-1.61701	-3.22959e-10	6.27467e-07	-1.8648	-3.22959e-10	6.33482e-05	-1.90052	-3.22959e-10
44735238	chr17:44735238:C:T	3.08963e-09	-2.81986e-10	-1.30973	1.10803e-06	-2.81986e-10	-1.29615	0.000115861	-2.81986e-10	-1.29678
44735354	chr17:44735354:T:C	5.6971e-10	-1.69507	-1.30534	1.70861e-07	-1.85302	-1.31262	1.68427e-05	-1.91415	-1.31111
44735409	chr17:44735409:A:G	4.9147e-10	-1.89003	-1.2581	1.63419e-07	-1.96259	-1.24757	1.97879e-05	-1.81594	-1.24816
44735410	chr17:44735410:C:T	5.84206e-09	-2.81986e-10	-0.672695	2.21681e-06	-2.81986e-10	-0.602666	0.000230413	-2.81986e-10	-0.609296
44735446	chr17:44735446:G:A	4.41818e-09	-2.81986e-10	-0.952051	1.60964e-06	-2.81986e-10	-0.922721	0.000170308	-2.81986e-10	-0.911558
44735850	chr17:44735850:C:T	7.32349e-09	-2.81986e-10	-0.446692	2.54336e-06	-2.81986e-10	-0.465246	0.000302039	-2.81986e-10	-0.338613
44736091	chr17:44736091:C:G	7.21003e-09	-0.462305	-3.22959e-10	2.64556e-05	1.87674	-3.22959e-10	0.000297629	-0.353322	-3.22959e-10
44736650	chr17:44736650:G:A	3.34092e-09	-2.81986e-10	-1.23153	1.16594e-06	-2.81986e-10	-1.24521	0.000121764	-2.81986e-10	-1.24709
44737587	chr17:44737587:G:A	5.58341e-10	-1.75274	-1.26783	1.84094e-07	-1.80545	-1.28559	1.80409e-05	-1.87577	-1.28076
44737776	chr17:44737776:A:G	5.37815e-10	-1.75516	-1.30286	1.79827e-07	-1.80326	-1.31123	1.75658e-05	-1.87381	-1.3094
44738017	chr17:44738017:G:A	4.25376e-10	-2.0108	-1.28176	1.65097e-07	-1.93414	-1.26581	1.8296e-05	-1.88021	-1.26227
44738775	chr17:44738775:A:T	4.664e-10	-1.98986	-1.21063	1.84661e-07	-1.9007	-1.18727	1.86882e-05	-1.93312	-1.18815
44740038	chr17:44740038:A:G	1.37181e-09	-1.07344	-1.04821	3.7945e-07	-1.32615	-1.04161	5.24379e-05	-1.07576	-1.01378
44740564	chr17:44740564:G:A	4.75428e-10	-2.01569	-1.16562	1.86781e-07	-1.96704	-1.10951	1.9197e-05	-1.98015	-1.11426
44740991	chr17:44740991:C:T	1.60141e-09	-1.9669	-3.22959e-10	5.72327e-07	-1.95678	-3.22959e-10	6.26338e-05	-1.91187	-3.22959e-10
44741027	chr17:44741027:C:T	7.15058e-10	-1.97681	-0.796357	2.43929e-07	-1.99606	-0.813556	2.59928e-05	-1.96378	-0.827574
44741051	chr17:44741051:T:C	3.77306e-09	-1.91092	0.801027	1.99008e-06	-1.70875	0.998187	0.000244617	-1.8132	1.26373
44741120	chr17:44741120:G:A	3.16844e-09	-2.81986e-10	-1.28454	1.13064e-06	-2.81986e-10	-1.27595	0.000118372	-2.81986e-10	-1.27533
44741518	chr17:44741518:C:T	1.70976e-08	-2.81986e-10	0.401162	5.22561e-06	-2.81986e-10	0.254837	0.000510543	-2.81986e-10	0.186306
44742096	chr17:44742096:A:T	5.34323e-09	-2.81986e-10	-0.761947	1.86623e-06	-2.81986e-10	-0.774816	0.00021517	-2.81986e-10	-0.677743
44742101	chr17:44742101:T:A	5.39602e-10	-1.86283	-1.19187	1.78177e-07	-1.9464	-1.17731	2.1865e-05	-1.78651	-1.17777
44743017	chr17:44743017:G:C	5.25611e-10	-1.99658	-1.08439	2.3034e-07	-1.77684	-1.0901	2.51961e-05	-1.70341	-1.11907
44743640	chr17:44743640:C:T	6.61373e-09	-1.72195	1.17332	3.61109e-06	-1.4877	1.37298	0.000424863	-1.64266	1.64525
44745199	chr17:44745199:A:G	1.33215e-08	-2.81986e-10	0.151602	4.49505e-06	-2.81986e-10	0.104243	0.000446084	-2.81986e-10	0.0513368
44745237	chr17:44745237:A:C	3.20099e-09	-2.81986e-10	-1.27432	1.15282e-06	-2.81986e-10	-1.25653	0.000120166	-2.81986e-10	-1.2603
44745580	chr17:44745580:C:T	3.12157e-09	-2.81986e-10	-1.29944	1.10907e-06	-2.81986e-10	-1.29521	0.000115708	-2.81986e-10	-1.2981
44745843	chr17:44745843:G:T	1.66822e-09	-1.45788	-0.468144	6.25426e-07	-1.41746	-0.450593	8.36501e-05	-1.26234	-0.360191
44746729	chr17:44746729:G:C	5.16278e-09	-2.81986e-10	-0.796304	1.94582e-06	-2.81986e-10	-0.733048	0.000202369	-2.81986e-10	-0.739078
44747280	chr17:44747280:T:C	7.37482e-09	-1.74955	1.30984	3.99152e-06	-1.52804	1.51348	0.000475796	-1.67645	1.79227
44747363	chr17:44747363:G:A	9.8721e-10	-1.98151	-0.469142	4.96214e-07	-1.58854	-0.510939	5.873e-05	-1.44992	-0.526299
44747592	chr17:44747592:T:A	5.16971e-09	-2.81986e-10	-0.794961	1.9485e-06	-2.81986e-10	-0.731676	0.000202651	-2.81986e-10	-0.737686
44748255	chr17:44748255:G:A	6.00734e-09	0.316969	-0.961764	1.3209e-06	-0.227837	-0.892586	0.000120516	-0.355425	-0.901963
44749046	chr17:44749046:G:A	1.13777e-08	-2.81986e-10	-0.0061267	3.84785e-06	-2.81986e-10	-0.0512199	0.000382903	-2.81986e-10	-0.101387
44749406	chr17:44749406:C:T	2.74303e-09	-1.42871	-3.22959e-10	8.1947e-07	-1.59783	-3.22959e-10	8.38037e-05	-1.62069	-3.22959e-10
44750277	chr17:44750277:G:A	3.0835e-09	-2.81986e-10	-1.31171	1.08819e-06	-2.81986e-10	-1.31422	0.000113812	-2.81986e-10	-1.31462
44750305	chr17:44750305:G:A	1.08221e-09	-1.85357	-0.505198	3.78122e-07	-1.88525	-0.486023	4.70469e-05	-1.80272	-0.39531
44751711	chr17:44751711:C:T	7.37092e-08	-2.81986e-10	1.86235	3.31468e-05	-2.81986e-10	2.10221	0.00657519	-2.81986e-10	2.74189
44752259	chr17:44752259:C:G	5.03482e-10	-1.84351	-1.28047	1.64464e-07	-1.92885	-1.27495	2.04638e-05	-1.75462	-1.27589
44753059	chr17:44753059:A:G	4.12771e-09	-1.90014	0.880087	2.20239e-06	-1.69065	1.08146	0.000271341	-1.79793	1.35214
44753061	chr17:44753061:G:A	4.75375e-10	-1.98812	-1.19331	1.89096e-07	-1.897	-1.16724	1.9129e-05	-1.92994	-1.16803
44753305	chr17:44753305:A:T	3.08971e-09	-2.81986e-10	-1.3097	1.08953e-06	-2.81986e-10	-1.31299	0.000113931	-2.81986e-10	-1.31357
44753855	chr17:44753855:A:C	4.17374e-10	-2.0053	-1.30625	1.50857e-07	-1.9885	-1.30166	1.5368e-05	-2.01384	-1.30304
44753928	chr17:44753928:A:G	3.0721e-09	-2.81986e-10	-1.31542	1.0874e-06	-2.81986e-10	-1.31495	0.000113805	-2.81986e-10	-1.31468
44754386	chr17:44754386:G:A	5.07189e-09	-1.77022	0.956152	2.68481e-06	-1.55307	1.14195	0.000314837	-1.69718	1.40007
44754734	chr17:44754734:T:C	4.51914e-10	-2.01249	-1.21956	1.72934e-07	-1.95667	-1.19691	1.76888e-05	-1.97847	-1.19777
44755406	chr17:44755406:C:A	3.11388e-09	-2.81986e-10	-1.30191	1.09571e-06	-2.81986e-10	-1.30733	0.000114519	-2.81986e-10	-1.30843
44755497	chr17:44755497:A:T	4.13573e-10	-2.0079	-1.3128	1.48618e-07	-1.99125	-1.31386	1.52336e-05	-2.01247	-1.3132
44755936	chr17:44755936:G:A	3.43841e-09	-2.81986e-10	-1.20277	1.22381e-06	-2.81986e-10	-1.19676	0.000127847	-2.81986e-10	-1.19833
44756384	chr17:44756384:G:C	4.69999e-10	-1.88758	-1.30522	1.56564e-07	-1.9513	-1.30172	1.56234e-05	-2.00251	-1.29789
44756723	chr17:44756723:C:T	5.29144e-10	-1.99693	-1.07735	2.60877e-07	-1.64673	-1.09571	3.08085e-05	-1.51696	-1.10442
44757068	chr17:44757068:A:G	2.05623e-08	0.585682	-3.22959e-10	4.04835e-06	-0.000425302	-3.22959e-10	0.0003665	-0.145172	-3.22959e-10
44757886	chr17:44757886:G:A	5.59813e-10	-1.95129	-1.06664	2.74877e-07	-1.55785	-1.13231	3.35876e-05	-1.39976	-1.13525
44758094	chr17:44758094:A:AGTT	3.10421e-09	-2.81986e-10	-1.30502	1.10567e-06	-2.81986e-10	-1.29829	0.00011585	-2.81986e-10	-1.29688
44758127	chr17:44758127:A:G	6.49311e-09	-1.6547	1.08766	3.60276e-06	-1.40017	1.28314	0.000415881	-1.56888	1.55011
44758394	chr17:44758394:A:T	6.39872e-09	-2.81986e-10	-0.58168	2.22522e-06	-2.81986e-10	-0.598878	0.00026158	-2.81986e-10	-0.482431
44758745	chr17:44758745:A:C	4.40251e-10	-1.94276	-1.31542	1.48769e-07	-1.98901	-1.31509	1.5148e-05	-2.01703	-1.31427
44758756	chr17:44758756:C:A	5.68075e-09	-0.30084	-0.399855	1.8801e-06	-0.288761	-0.478649	0.000126366	-0.718329	-0.491654
44759765	chr17:44759765:C:T	3.11705e-09	-2.81986e-10	-1.30089	1.09658e-06	-2.81986e-10	-1.30654	0.000114605	-2.81986e-10	-1.30768
44760436	chr17:44760436:A:G	3.1163e-09	-2.81986e-10	-1.30113	1.09637e-06	-2.81986e-10	-1.30673	0.000114584	-2.81986e-10	-1.30786
44761183	chr17:44761183:CTG:C	4.55958e-10	-1.9091	-1.31403	2.74321e-07	-1.37873	-1.31346	3.40409e-05	-1.21108	-1.31053
44761824	chr17:44761824:GT:G	5.08198e-10	-1.83651	-1.27816	1.66468e-07	-1.92597	-1.26572	2.08027e-05	-1.74917	-1.26492
44762082	chr17:44762082:C:T	3.09547e-09	-2.81986e-10	-1.30784	1.10063e-06	-2.81986e-10	-1.30285	0.000115015	-2.81986e-10	-1.30411
44762373	chr17:44762373:C:G	6.51485e-08	-2.81986e-10	1.73889	2.91809e-05	-2.81986e-10	1.97478	0.00572665	-2.81986e-10	2.60372
44762778	chr17:44762778:A:G	3.16117e-09	-2.81986e-10	-1.28684	1.12861e-06	-2.81986e-10	-1.27774	0.000117841	-2.81986e-10	-1.27984
44763269	chr17:44763269:T:G	1.71851e-09	-1.89632	-3.22959e-10	5.5039e-07	-1.99586	-3.22959e-10	5.68506e-05	-2.00874	-3.22959e-10
44763370	chr17:44763370:C:A	5.08208e-09	-2.81986e-10	-0.812057	1.78589e-06	-2.81986e-10	-0.818814	0.000208513	-2.81986e-10	-0.709166
44763565	chr17:44763565:C:T	5.6628e-10	-1.9743	-1.03214	2.31155e-07	-1.86969	-0.993709	2.32645e-05	-1.90713	-0.995107
44763757	chr17:44763757:C:T	3.16996e-09	-2.81986e-10	-1.28406	1.13124e-06	-2.81986e-10	-1.27542	0.000118437	-2.81986e-10	-1.27479
44764012	chr17:44764012:C:T	3.38221e-09	-2.81986e-10	-1.21925	1.20354e-06	-2.81986e-10	-1.21346	0.000125767	-2.81986e-10	-1.21474
44764081	chr17:44764081:C:A	3.28698e-09	-2.81986e-10	-1.24781	1.16993e-06	-2.81986e-10	-1.24179	0.00012259	-2.81986e-10	-1.24032
44764610	chr17:44764610:G:A	1.56008e-09	-1.99304	-3.22959e-10	5.42446e-07	-2.0104	-3.22959e-10	5.7804e-05	-1.99211	-3.22959e-10
44764847	chr17:44764847:C:T	1.10779e-09	-1.91683	-0.418587	3.18482e-07	-2.00509	-0.537828	3.39996e-05	-1.99662	-0.5262
44765137	chr17:44765137:T:C	1.52404e-09	-2.01641	-3.22959e-10	5.84858e-07	-1.93512	-3.22959e-10	6.32659e-05	-1.90182	-3.22959e-10
44765278	chr17:44765278:C:T	5.16508e-10	-1.93564	-1.1628	2.9107e-07	-1.45211	-1.18081	3.54388e-05	-1.2923	-1.18906
44765779	chr17:44765779:C:T	3.07669e-09	-2.81986e-10	-1.31392	1.09137e-06	-2.81986e-10	-1.3113	0.000114274	-2.81986e-10	-1.31057
44765820	chr17:44765820:A:C	5.28608e-09	-2.81986e-10	-0.772701	1.85803e-06	-2.81986e-10	-0.779215	0.000217827	-2.81986e-10	-0.66547
44766430	chr17:44766430:C:T	3.7906e-09	-2.81986e-10	-1.10525	1.38249e-06	-2.81986e-10	-1.07485	0.000144087	-2.81986e-10	-1.07875
44766528	chr17:44766528:G:A	3.13488e-09	-2.81986e-10	-1.29519	1.10162e-06	-2.81986e-10	-1.30195	0.000115097	-2.81986e-10	-1.30339
44766594	chr17:44766594:C:A	3.24067e-09	-2.81986e-10	-1.262	1.18129e-06	-2.81986e-10	-1.23212	0.000123149	-2.81986e-10	-1.23577
44767213	chr17:44767213:G:A	3.0745e-09	-2.81986e-10	-1.31464	1.09033e-06	-2.81986e-10	-1.31225	0.000114154	-2.81986e-10	-1.31162
44767685	chr17:44767685:G:A	1.79767e-09	-1.85129	-3.22959e-10	6.13295e-07	-1.88764	-3.22959e-10	6.51573e-05	-1.87237	-3.22959e-10
44768067	chr17:44768067:G:T	5.19481e-08	-2.81986e-10	1.51247	2.30476e-05	-2.81986e-10	1.73883	0.00441572	-2.81986e-10	2.34376
44768085	chr17:44768085:A:G	1.70603e-08	0.398978	-3.22959e-10	1.2257e-05	1.10736	-3.22959e-10	0.00118134	1.02523	-3.22959e-10
44768266	chr17:44768266:A:G	7.27915e-09	-2.81986e-10	-0.452764	2.73154e-06	-2.81986e-10	-0.393868	0.000283909	-2.81986e-10	-0.400516
44768326	chr17:44768326:G:A	4.58347e-10	-1.91057	-1.30734	2.60453e-07	-1.43439	-1.30968	3.34767e-05	-1.22452	-1.3138
44768780	chr17:44768780:A:G	3.22383e-09	-2.81986e-10	-1.26721	1.17314e-06	-2.81986e-10	-1.23905	0.00012232	-2.81986e-10	-1.24253
44769261	chr17:44769261:G:A	7.28636e-09	-1.78916	1.33738	4.01794e-06	-1.57881	1.57085	0.000459449	-1.71689	1.79775
44770121	chr17:44770121:G:A	5.14306e-09	-2.81986e-10	-0.800131	1.80959e-06	-2.81986e-10	-0.805636	0.000211409	-2.81986e-10	-0.695373
44770436	chr17:44770436:C:G	5.18535e-09	-2.81986e-10	-0.791941	1.82405e-06	-2.81986e-10	-0.797676	0.000213294	-2.81986e-10	-0.686497
44770726	chr17:44770726:T:C	8.71332e-10	-2.01208	-0.563429	3.84491e-07	-1.79073	-0.563836	4.19557e-05	-1.7595	-0.553061
44770820	chr17:44770820:A:C	3.15569e-09	-2.81986e-10	-1.28857	1.13899e-06	-2.81986e-10	-1.26859	0.000118895	-2.81986e-10	-1.27093
44771726	chr17:44771726:C:T	3.08755e-09	-2.81986e-10	-1.3104	1.09568e-06	-2.81986e-10	-1.30736	0.00011471	-2.81986e-10	-1.30676
44772577	chr17:44772577:G:A	3.45937e-09	-2.81986e-10	-1.19669	1.20885e-06	-2.81986e-10	-1.20906	0.000126448	-2.81986e-10	-1.20934
44772984	chr17:44772984:T:C	7.42513e-10	-1.42178	-1.31372	1.50035e-07	-1.98042	-1.3152	1.8084e-05	-1.83901	-1.31514
44773706	chr17:44773706:G:A	5.24976e-08	1.52299	-3.22959e-10	2.48338e-06	-0.489112	-3.22959e-10	0.000319554	-0.282242	-3.22959e-10
44774042	chr17:44774042:G:C	6.16215e-10	-1.62817	-1.29377	1.69146e-07	-1.88437	-1.29135	1.86573e-05	-1.82705	-1.29589
44774266	chr17:44774266:G:A	4.99184e-10	-1.91967	-1.21289	2.5586e-07	-1.52933	-1.23253	2.53923e-05	-1.57582	-1.23891
44774361	chr17:44774361:C:T	5.79989e-10	-1.90838	-1.07415	2.98431e-07	-1.50198	-1.10597	2.95639e-05	-1.55013	-1.11248
44774894	chr17:44774894:C:A	1.44816e-07	-2.81986e-10	2.53769	6.59616e-05	-2.81986e-10	2.79034	0.0137316	-2.81986e-10	3.47829
44775236	chr17:44775236:G:T	5.75003e-10	-1.8985	-1.09266	2.99503e-07	-1.48105	-1.12331	2.96523e-05	-1.53019	-1.12944
44775242	chr17:44775242:T:C	1.63318e-09	-1.81558	-0.131668	6.94566e-07	-1.76952	0.00632175	7.65559e-05	-1.86466	0.153515
44775780	chr17:44775780:C:G	4.49169e-10	-1.92831	-1.30982	1.68328e-07	-1.87445	-1.30612	2.1918e-05	-1.65587	-1.306
44776059	chr17:44776059:A:G	4.66913e-10	-1.91949	-1.2799	2.41461e-07	-1.52882	-1.29096	2.39294e-05	-1.5752	-1.29886
44776326	chr17:44776326:C:T	6.27062e-10	-1.79255	-1.11194	4.00043e-07	-1.18255	-1.13236	5.35279e-05	-0.925522	-1.14345
44776550	chr17:44776550:C:G	4.4858e-10	-1.93089	-1.30856	1.68314e-07	-1.87607	-1.30459	2.19038e-05	-1.65806	-1.30445
44776630	chr17:44776630:C:T	6.18312e-09	-2.81986e-10	-0.615955	2.16762e-06	-2.81986e-10	-0.625105	0.000257212	-2.81986e-10	-0.49927
44776687	chr17:44776687:G:T	6.82287e-09	-2.81986e-10	-0.517497	2.31279e-06	-2.81986e-10	-0.560281	0.000248619	-2.81986e-10	-0.533246
44776840	chr17:44776840:G:A	6.39548e-10	-1.76589	-1.11888	4.18243e-07	-1.1315	-1.13893	5.63919e-05	-0.867047	-1.1498
44777134	chr17:44777134:G:A	6.25933e-10	-1.8107	-1.09559	3.92758e-07	-1.21648	-1.11681	5.22434e-05	-0.964831	-1.12843
44777242	chr17:44777242:T:C	5.64431e-10	-1.9257	-1.08401	2.8429e-07	-1.54136	-1.11514	2.82213e-05	-1.58763	-1.12147
44777880	chr17:44777880:T:C	5.64998e-10	-1.92601	-1.0827	2.84712e-07	-1.54111	-1.1139	2.82604e-05	-1.58747	-1.12024
44778104	chr17:44778104:T:C	6.62707e-10	-1.71635	-1.13285	2.09303e-07	-1.81054	-1.15216	2.18566e-05	-1.80461	-1.16006
44778186	chr17:44778186:T:C	5.6848e-10	-1.91718	-1.08539	2.89361e-07	-1.52238	-1.11643	2.87e-05	-1.56957	-1.12271
44778270	chr17:44778270:CT:C	6.6869e-09	-2.81986e-10	-0.537628	2.33997e-06	-2.81986e-10	-0.548597	0.000279209	-2.81986e-10	-0.41721
44778378	chr17:44778378:A:G	1.61122e-09	-1.96079	-3.22959e-10	7.8478e-07	-1.64109	-3.22959e-10	9.19509e-05	-1.52791	-3.22959e-10
44778563	chr17:44778563:G:A	5.1875e-10	-1.95862	-1.13549	2.59751e-07	-1.61005	-1.13672	2.58881e-05	-1.64995	-1.14543
44778806	chr17:44778806:T:C	8.39219e-09	-2.81986e-10	-0.310477	2.89661e-06	-2.81986e-10	-0.335194	0.00034705	-2.81986e-10	-0.199701
44778989	chr17:44778989:T:C	5.52483e-10	-1.945	-1.08612	2.71108e-07	-1.58702	-1.11695	2.69676e-05	-1.63137	-1.12317
44779082	chr17:44779082:T:C	3.07316e-09	-2.81986e-10	-1.31507	1.08697e-06	-2.81986e-10	-1.31534	0.000113818	-2.81986e-10	-1.31457
44779544	chr17:44779544:AG:A	3.09359e-09	-2.81986e-10	-1.30845	1.10221e-06	-2.81986e-10	-1.30142	0.000115468	-2.81986e-10	-1.30018
44779807	chr17:44779807:C:T	4.64651e-09	-0.901661	-3.22959e-10	8.24413e-07	-1.59182	-3.22959e-10	8.55015e-05	-1.60064	-3.22959e-10
44780149	chr17:44780149:C:T	5.62704e-10	-1.92421	-1.08857	2.84141e-07	-1.53759	-1.11943	2.82096e-05	-1.58386	-1.12565
44780311	chr17:44780311:C:A	6.16297e-09	-2.81986e-10	-0.619219	2.16133e-06	-2.81986e-10	-0.628012	0.000256447	-2.81986e-10	-0.502248
44780577	chr17:44780577:T:C	3.63534e-09	0.133459	-1.28053	8.09409e-07	-0.339276	-1.27091	7.42889e-05	-0.46748	-1.27373
44780947	chr17:44780947:T:C	5.76728e-10	-1.90405	-1.08411	2.98715e-07	-1.49192	-1.11508	2.96097e-05	-1.5398	-1.12127
44781287	chr17:44781287:G:A	3.15801e-09	-2.81986e-10	-1.28784	1.12291e-06	-2.81986e-10	-1.28281	0.000117721	-2.81986e-10	-1.28086
44781582	chr17:44781582:C:T	1.2228e-09	-1.91535	-0.32129	9.19751e-07	-1.16838	-0.314004	7.41349e-05	-1.44532	-0.297965
44781608	chr17:44781608:G:A	8.43834e-09	-2.81986e-10	-0.304993	2.91677e-06	-2.81986e-10	-0.328256	0.000349054	-2.81986e-10	-0.193942
44783123	chr17:44783123:G:A	3.07909e-09	-2.81986e-10	-1.31315	1.08723e-06	-2.81986e-10	-1.3151	0.000113721	-2.81986e-10	-1.31542
44783735	chr17:44783735:A:AT	3.9115e-09	-2.81986e-10	-1.07386	1.4007e-06	-2.81986e-10	-1.06176	0.000146889	-2.81986e-10	-1.05949
44784037	chr17:44784037:A:T	3.07263e-09	-2.81986e-10	-1.31524	1.08872e-06	-2.81986e-10	-1.31373	0.000113871	-2.81986e-10	-1.3141
44784143	chr17:44784143:G:A	3.07852e-09	-2.81986e-10	-1.31333	1.08702e-06	-2.81986e-10	-1.31529	0.000113725	-2.81986e-10	-1.31539
44784792	chr17:44784792:G:A	9.42749e-09	-2.81986e-10	-0.194149	3.24869e-06	-2.81986e-10	-0.220483	0.000391122	-2.81986e-10	-0.0801497
44784861	chr17:44784861:G:A	3.08276e-09	-2.81986e-10	-1.31195	1.0869e-06	-2.81986e-10	-1.31541	0.000113731	-2.81986e-10	-1.31534
44785379	chr17:44785379:AC:A	3.07348e-09	-2.81986e-10	-1.31497	1.08805e-06	-2.81986e-10	-1.31434	0.000113809	-2.81986e-10	-1.31465
44785890	chr17:44785890:G:C	4.82595e-10	-1.96506	-1.20129	1.80564e-07	-1.92459	-1.18581	2.27881e-05	-1.73874	-1.18419
44785906	chr17:44785906:C:T	3.31941e-09	-2.81986e-10	-1.23799	1.19975e-06	-2.81986e-10	-1.21662	0.000125916	-2.81986e-10	-1.21355
44786051	chr17:44786051:C:T	3.32493e-09	-2.81986e-10	-1.23633	1.17158e-06	-2.81986e-10	-1.24038	0.000122155	-2.81986e-10	-1.24388
44786336	chr17:44786336:A:T	6.62185e-09	-2.81986e-10	-0.547404	2.31609e-06	-2.81986e-10	-0.558851	0.000276334	-2.81986e-10	-0.427559
44787556	chr17:44787556:G:A	3.07212e-09	-2.81986e-10	-1.31541	1.08748e-06	-2.81986e-10	-1.31487	0.0001138	-2.81986e-10	-1.31473
44787827	chr17:44787827:G:C	3.66282e-09	-2.81986e-10	-1.13954	1.27353e-06	-2.81986e-10	-1.15694	0.000133872	-2.81986e-10	-1.15229
44788091	chr17:44788091:C:T	5.26134e-10	-1.78083	-1.29915	3.4417e-07	-1.15382	-1.31154	4.59557e-05	-0.909275	-1.31222
44788468	chr17:44788468:G:A	6.01842e-09	-2.81986e-10	-0.642953	2.11047e-06	-2.81986e-10	-0.651821	0.000249523	-2.81986e-10	-0.529617
44788788	chr17:44788788:T:A	6.17825e-09	-0.616743	-3.22959e-10	9.98101e-07	-1.40064	-3.22959e-10	0.00010302	-1.41424	-3.22959e-10
44788828	chr17:44788828:T:C	1.21908e-09	-1.14561	-1.09407	2.12929e-07	-1.87858	-1.06696	2.74665e-05	-1.67619	-1.06001
44788964	chr17:44788964:G:A	3.13287e-09	-2.81986e-10	-1.29583	1.12125e-06	-2.81986e-10	-1.28429	0.000117508	-2.81986e-10	-1.28267
44789168	chr17:44789168:C:T	7.88278e-09	-2.81986e-10	-0.373097	3.06786e-06	-2.81986e-10	-0.277754	0.000323298	-2.81986e-10	-0.270594
44789275	chr17:44789275:C:T	6.88593e-10	-1.70796	-1.10292	2.10527e-07	-1.82441	-1.13247	2.07267e-05	-1.88782	-1.12993
44789410	chr17:44789410:C:T	7.29726e-10	-1.68371	-1.06915	2.12187e-07	-1.84804	-1.10098	2.09988e-05	-1.90652	-1.09818
44789776	chr17:44789776:C:T	5.89119e-10	-1.72162	-1.24528	1.6135e-07	-1.99385	-1.22906	1.64627e-05	-2.01783	-1.23024
44789889	chr17:44789889:T:C	7.59662e-09	-2.81986e-10	-0.410075	2.88081e-06	-2.81986e-10	-0.340661	0.000300033	-2.81986e-10	-0.345277
44790061	chr17:44790061:A:G	1.83144e-09	-1.83268	-3.22959e-10	5.42542e-07	-2.01022	-3.22959e-10	5.63321e-05	-2.01791	-3.22959e-10
44790497	chr17:44790497:T:C	4.04487e-09	-2.81986e-10	-1.04033	1.42103e-06	-2.81986e-10	-1.04735	0.000147529	-2.81986e-10	-1.05515
44790498	chr17:44790498:T:C	4.27972e-10	-1.97979	-1.30669	1.50452e-07	-1.99043	-1.30242	1.53657e-05	-2.01791	-1.29912
44791184	chr17:44791184:G:A	3.14255e-09	-2.81986e-10	-1.29274	1.11549e-06	-2.81986e-10	-1.28944	0.000116888	-2.81986e-10	-1.28796
44791360	chr17:44791360:T:C	7.17939e-10	-1.94745	-0.821697	3.0978e-07	-1.78768	-0.782948	2.91153e-05	-1.9058	-0.772107
44791427	chr17:44791427:C:T	4.77327e-09	-2.81986e-10	-0.874747	1.66727e-06	-2.81986e-10	-0.887546	0.000173006	-2.81986e-10	-0.895843
44791568	chr17:44791568:G:A	3.65548e-09	-2.81986e-10	-1.14155	1.32625e-06	-2.81986e-10	-1.11638	0.000138391	-2.81986e-10	-1.11908
44792530	chr17:44792530:T:A	3.1226e-09	-2.81986e-10	-1.29911	1.11466e-06	-2.81986e-10	-1.29019	0.000116809	-2.81986e-10	-1.28863
44792944	chr17:44792944:C:G	2.31892e-08	-2.81986e-10	0.705908	9.73446e-06	-2.81986e-10	0.876939	0.00162482	-2.81986e-10	1.34398
44793203	chr17:44793203:T:G	3.18625e-09	-2.81986e-10	-1.27893	1.14222e-06	-2.81986e-10	-1.26576	0.000119538	-2.81986e-10	-1.26553
44793298	chr17:44793298:G:A	4.56697e-10	-1.92636	-1.29515	2.99479e-07	-1.30232	-1.30213	3.42494e-05	-1.21186	-1.30364
44793409	chr17:44793409:C:T	5.62495e-09	-2.81986e-10	-0.710566	2.03677e-06	-2.81986e-10	-0.68737	0.000214646	-2.81986e-10	-0.68018
44793559	chr17:44793559:T:C	1.18171e-09	-1.9656	-0.305214	4.58157e-07	-1.93512	-0.244156	5.17297e-05	-1.9829	-0.12024
44793724	chr17:44793724:C:T	7.87614e-10	-1.49156	-1.18496	3.06868e-07	-1.41919	-1.16088	2.8532e-05	-1.53568	-1.16246
44793976	chr17:44793976:C:T	1.3367e-08	-2.81986e-10	0.15501	4.67319e-06	-2.81986e-10	0.143108	0.00050797	-2.81986e-10	0.181253
44794419	chr17:44794419:G:A	1.32354e-08	-2.81986e-10	0.14512	4.52246e-06	-2.81986e-10	0.110323	0.000550693	-2.81986e-10	0.262008
44794706	chr17:44794706:A:G	8.09624e-10	-1.43885	-1.21011	3.15512e-07	-1.36393	-1.18836	2.91617e-05	-1.48648	-1.18984
44794993	chr17:44794993:C:T	4.13009e-10	-2.00882	-1.31324	1.88581e-07	-1.75191	-1.31505	2.15435e-05	-1.66381	-1.31529
44795361	chr17:44795361:GTA:G	5.40015e-10	-1.74215	-1.31178	2.63227e-07	-1.42613	-1.30735	2.25828e-05	-1.62565	-1.30633
44795422	chr17:44795422:C:T	4.70624e-10	-2.01719	-1.17428	2.51592e-07	-1.58751	-1.19117	2.91757e-05	-1.47728	-1.19856
44795863	chr17:44795863:C:T	4.13543e-10	-2.0063	-1.31447	1.86884e-07	-1.76395	-1.31205	2.13355e-05	-1.6777	-1.3111
44795986	chr17:44795986:C:T	4.12615e-10	-2.01019	-1.31283	1.91161e-07	-1.74461	-1.30876	2.19029e-05	-1.65502	-1.30753
44796003	chr17:44796003:G:A	1.54402e-09	-2.00339	-3.22959e-10	5.416e-07	-2.01196	-3.22959e-10	5.62978e-05	-2.01851	-3.22959e-10
44796727	chr17:44796727:TAATAA:T	6.48992e-10	-1.72092	-1.14919	3.05725e-07	-1.45812	-1.12568	2.67276e-05	-1.64495	-1.11852
44796753	chr17:44796753:C:T	5.60239e-09	-2.81986e-10	-0.714584	2.0264e-06	-2.81986e-10	-0.692473	0.000213529	-2.81986e-10	-0.685395
44798743	chr17:44798743:C:G	2.94721e-09	-1.35692	-3.22959e-10	6.45263e-07	-1.83683	-3.22959e-10	7.38626e-05	-1.74696	-3.22959e-10
44799124	chr17:44799124:A:G	9.06102e-10	-1.36037	-1.17601	3.55745e-07	-1.28093	-1.15134	3.26239e-05	-1.41123	-1.15289
44799397	chr17:44799397:G:A	3.30172e-09	-2.81986e-10	-1.24334	1.19726e-06	-2.81986e-10	-1.2187	0.000125825	-2.81986e-10	-1.21427
44799497	chr17:44799497:T:C	1.96065e-09	-1.81277	0.0482671	7.9088e-07	-1.75632	0.122973	8.73727e-05	-1.84864	0.269656
44800146	chr17:44800146:C:T	1.45577e-08	0.240344	-3.22959e-10	7.91541e-06	0.670077	-3.22959e-10	0.00068851	0.48536	-3.22959e-10
44800916	chr17:44800916:CCCT:C	7.13905e-09	-2.81986e-10	-0.472199	2.48559e-06	-2.81986e-10	-0.488226	0.000295148	-2.81986e-10	-0.361694
44800952	chr17:44800952:T:C	4.35767e-10	-1.95507	-1.31336	2.04812e-07	-1.66953	-1.31486	1.83957e-05	-1.822	-1.31505
44801024	chr17:44801024:A:C	4.08992e-09	-2.81986e-10	-1.02925	1.42937e-06	-2.81986e-10	-1.0415	0.000153122	-2.81986e-10	-1.01793
44801063	chr17:44801063:G:C	4.09939e-09	-2.81986e-10	-1.02694	1.43257e-06	-2.81986e-10	-1.03926	0.000153481	-2.81986e-10	-1.01559
44801259	chr17:44801259:G:A	4.34345e-09	-2.81986e-10	-0.96911	1.51992e-06	-2.81986e-10	-0.980079	0.00015785	-2.81986e-10	-0.987525
44802733	chr17:44802733:A:G	4.10597e-09	-2.81986e-10	-1.02534	1.43484e-06	-2.81986e-10	-1.03768	0.000153734	-2.81986e-10	-1.01394
44803084	chr17:44803084:A:G	3.07525e-09	-2.81986e-10	-1.31439	1.08688e-06	-2.81986e-10	-1.31543	0.000113725	-2.81986e-10	-1.31538
44803439	chr17:44803439:C:T	4.9456e-10	-2.01749	-1.12438	3.28875e-07	-1.37589	-1.13492	3.07856e-05	-1.49806	-1.12407
44803987	chr17:44803987:C:T	3.07332e-09	-2.81986e-10	-1.31502	1.09323e-06	-2.81986e-10	-1.3096	0.000114309	-2.81986e-10	-1.31026
44806140	chr17:44806140:G:T	1.52608e-09	-2.01507	-3.22959e-10	5.74546e-07	-1.95291	-3.22959e-10	5.6815e-05	-2.00937	-3.22959e-10
44806718	chr17:44806718:T:C	6.61736e-09	-2.81986e-10	-0.548081	2.31374e-06	-2.81986e-10	-0.55987	0.000273582	-2.81986e-10	-0.437569
44807025	chr17:44807025:A:G	5.60922e-09	-2.81986e-10	-0.713367	1.808e-06	-2.81986e-10	-0.806513	0.000182656	-2.81986e-10	-0.841564
44807170	chr17:44807170:C:A	5.72134e-10	-1.82704	-1.16912	4.44068e-07	-1.02256	-1.18795	5.10841e-05	-0.90651	-1.20919
44807198	chr17:44807198:A:T	1.51854e-09	-0.84251	-1.17752	2.56151e-07	-1.59484	-1.16588	3.11648e-05	-1.47021	-1.13967
44807479	chr17:44807479:AAAAAG:A	6.44e-10	-1.98416	-0.893677	3.648e-07	-1.46916	-0.937979	4.08033e-05	-1.38106	-0.959341
44807601	chr17:44807601:C:T	3.1321e-09	-2.81986e-10	-1.29607	1.10912e-06	-2.81986e-10	-1.29517	0.00011593	-2.81986e-10	-1.29618
44807814	chr17:44807814:A:T	1.28922e-08	-2.81986e-10	0.118847	4.40561e-06	-2.81986e-10	0.0841443	0.000535607	-2.81986e-10	0.234232
44808098	chr17:44808098:C:T	3.37097e-09	-0.107589	-1.11499	5.26396e-07	-0.892079	-1.14836	3.84089e-05	-1.26337	-1.13751
44808826	chr17:44808826:C:A	4.44969e-10	-1.93288	-1.31465	2.14863e-07	-1.62111	-1.31538	1.90515e-05	-1.78661	-1.31542
44809197	chr17:44809197:A:C	3.22842e-09	-2.81986e-10	-1.26579	1.14213e-06	-2.81986e-10	-1.26584	0.00011924	-2.81986e-10	-1.26803
44809592	chr17:44809592:C:T	3.07801e-09	-2.81986e-10	-1.3135	1.0918e-06	-2.81986e-10	-1.31091	0.00011408	-2.81986e-10	-1.31227
44809611	chr17:44809611:T:C	1.36652e-09	-0.91473	-1.21078	2.37365e-07	-1.63615	-1.20074	2.85616e-05	-1.51925	-1.17785
44809634	chr17:44809634:G:A	3.5226e-09	-2.81986e-10	-1.17858	1.28466e-06	-2.81986e-10	-1.14824	0.000134191	-2.81986e-10	-1.1499
44810044	chr17:44810044:T:A	4.57005e-10	-1.97743	-1.24341	1.54179e-07	-2.01105	-1.25733	1.70026e-05	-1.94617	-1.26963
44810099	chr17:44810099:T:C	3.12108e-09	-2.81986e-10	-1.2996	1.09238e-06	-2.81986e-10	-1.31037	0.00011436	-2.81986e-10	-1.30982
44810177	chr17:44810177:G:C	6.04839e-09	-2.81986e-10	-0.637985	2.23201e-06	-2.81986e-10	-0.59583	0.000232239	-2.81986e-10	-0.601401
44810179	chr17:44810179:A:G	3.07591e-09	-2.81986e-10	-1.31418	1.09193e-06	-2.81986e-10	-1.31079	0.000114331	-2.81986e-10	-1.31007
44810680	chr17:44810680:T:C	4.149e-09	-2.81986e-10	-1.01491	1.45033e-06	-2.81986e-10	-1.02694	0.000155507	-2.81986e-10	-1.00248
44810683	chr17:44810683:A:G	6.99833e-09	-2.81986e-10	-0.492106	2.44246e-06	-2.81986e-10	-0.50573	0.000290127	-2.81986e-10	-0.378852
44811013	chr17:44811013:C:T	5.53051e-10	-1.92735	-1.10274	2.64475e-07	-1.64977	-1.07898	2.39056e-05	-1.80394	-1.07112
44811169	chr17:44811169:C:T	3.07603e-09	-2.81986e-10	-1.31414	1.08688e-06	-2.81986e-10	-1.31542	0.000113721	-2.81986e-10	-1.31542
44812630	chr17:44812630:G:A	1.57099e-09	-1.98607	-3.22959e-10	5.76736e-07	-1.9491	-3.22959e-10	6.20264e-05	-1.92161	-3.22959e-10
44812687	chr17:44812687:G:A	9.7952e-10	-1.37364	-1.08483	3.90332e-07	-1.28631	-1.05318	3.57926e-05	-1.41638	-1.05505
44812712	chr17:44812712:A:G	7.1557e-09	-2.81986e-10	-0.469869	2.49119e-06	-2.81986e-10	-0.485975	0.000295805	-2.81986e-10	-0.35947
44813002	chr17:44813002:T:C	4.14395e-09	-2.81986e-10	-1.01613	1.44859e-06	-2.81986e-10	-1.02814	0.000155313	-2.81986e-10	-1.00373
44813045	chr17:44813045:A:T	3.23857e-09	-2.81986e-10	-1.26265	1.15347e-06	-2.81986e-10	-1.25596	0.000121005	-2.81986e-10	-1.25334
44813161	chr17:44813161:T:C	9.68528e-09	-2.81986e-10	-0.167171	3.33498e-06	-2.81986e-10	-0.194268	0.0004031	-2.81986e-10	-0.0499853
44813257	chr17:44813257:G:A	5.39777e-10	-1.94801	-1.10637	2.51216e-07	-1.69512	-1.08505	2.29616e-05	-1.83867	-1.07668
44813261	chr17:44813261:C:T	3.27116e-09	-2.81986e-10	-1.25263	1.16089e-06	-2.81986e-10	-1.24954	0.000121201	-2.81986e-10	-1.25172
44813347	chr17:44813347:G:A	8.64019e-10	-1.46798	-1.11596	3.41462e-07	-1.38693	-1.08633	3.16219e-05	-1.50732	-1.08799
44813785	chr17:44813785:G:A	3.07254e-09	-2.81986e-10	-1.31527	1.08779e-06	-2.81986e-10	-1.31458	0.000113824	-2.81986e-10	-1.31451
44813994	chr17:44813994:G:C	3.07357e-09	-2.81986e-10	-1.31494	1.08691e-06	-2.81986e-10	-1.3154	0.000113722	-2.81986e-10	-1.31541
44814241	chr17:44814241:T:C	2.30378e-09	-1.60323	-3.22959e-10	6.41789e-07	-1.84223	-3.22959e-10	6.85788e-05	-1.82119	-3.22959e-10
44814497	chr17:44814497:C:T	4.96912e-10	-2.01689	-1.12023	3.26414e-07	-1.38701	-1.13131	3.05816e-05	-1.50838	-1.12039
44814780	chr17:44814780:T:A	7.93674e-10	-1.5944	-1.07446	3.12319e-07	-1.52058	-1.04189	2.93347e-05	-1.62659	-1.04381
44815124	chr17:44815124:G:A	3.07361e-09	-2.81986e-10	-1.31493	1.08691e-06	-2.81986e-10	-1.3154	0.000113723	-2.81986e-10	-1.31541
44815427	chr17:44815427:A:G	6.9574e-10	-1.96925	-0.831308	4.08829e-07	-1.41508	-0.878111	4.58357e-05	-1.32303	-0.901077
44815648	chr17:44815648:A:G	9.51776e-09	-2.81986e-10	-0.184619	3.27913e-06	-2.81986e-10	-0.211156	0.000395351	-2.81986e-10	-0.0693954
44816071	chr17:44816071:C:A	5.02334e-10	-2.01022	-1.11605	3.14852e-07	-1.42644	-1.12795	2.95907e-05	-1.54483	-1.11688
44816983	chr17:44816983:G:A	3.09315e-09	-2.81986e-10	-1.30859	1.08953e-06	-2.81986e-10	-1.31299	0.000113942	-2.81986e-10	-1.31348
44817131	chr17:44817131:A:G	1.60798e-09	-0.808453	-1.15435	2.68371e-07	-1.57236	-1.14176	3.27941e-05	-1.44522	-1.1137
44817366	chr17:44817366:G:T	2.02473e-09	-1.73234	-3.22959e-10	6.09264e-07	-1.89424	-3.22959e-10	6.20415e-05	-1.92137	-3.22959e-10
44817546	chr17:44817546:A:G	3.58629e-08	-2.81986e-10	1.14192	1.54594e-05	-2.81986e-10	1.33948	0.00279544	-2.81986e-10	1.88657
44817856	chr17:44817856:A:G	4.17585e-09	-2.81986e-10	-1.00846	1.45943e-06	-2.81986e-10	-1.02069	0.000156535	-2.81986e-10	-0.995891
44818188	chr17:44818188:G:C	4.48203e-10	-1.93145	-1.30884	2.17188e-07	-1.61298	-1.31274	1.91981e-05	-1.78112	-1.31324
44818341	chr17:44818341:T:G	2.47642e-09	-0.222292	-1.30867	4.03873e-07	-0.991334	-1.31405	2.97692e-05	-1.34236	-1.31334
44818528	chr17:44818528:AGGCAT:A	5.9197e-08	1.64309	-3.22959e-10	3.77246e-06	-0.0710077	-3.22959e-10	0.000452733	0.0661337	-3.22959e-10
44818673	chr17:44818673:T:A	7.94111e-10	-1.61674	-1.05157	3.12219e-07	-1.5453	-1.01748	2.94014e-05	-1.64864	-1.01948
44818913	chr17:44818913:T:G	4.21568e-09	-2.81986e-10	-0.998968	1.47363e-06	-2.81986e-10	-1.011	0.0001581	-2.81986e-10	-0.98594
44819009	chr17:44819009:T:C	1.54366e-09	-0.847405	-1.15622	2.59492e-07	-1.60033	-1.14744	3.16912e-05	-1.47599	-1.11715
44819277	chr17:44819277:G:T	3.07717e-09	-2.81986e-10	-1.31377	1.08782e-06	-2.81986e-10	-1.31455	0.00011381	-2.81986e-10	-1.31464
44819345	chr17:44819345:C:T	1.29163e-09	-2.01429	-0.167589	6.71614e-07	-1.51534	-0.281464	6.20557e-05	-1.61996	-0.301174
44819769	chr17:44819769:T:G	3.96486e-09	-2.81986e-10	-1.06031	1.38694e-06	-2.81986e-10	-1.07164	0.000148376	-2.81986e-10	-1.04942
44820341	chr17:44820341:A:G	4.02979e-09	-2.81986e-10	-1.04407	1.40913e-06	-2.81986e-10	-1.05576	0.000150856	-2.81986e-10	-1.03285
44820777	chr17:44820777:T:G	3.95389e-08	-2.81986e-10	1.23951	1.71149e-05	-2.81986e-10	1.44121	0.00312617	-2.81986e-10	1.9984
44821067	chr17:44821067:T:C	3.08507e-09	-2.81986e-10	-1.31121	1.09112e-06	-2.81986e-10	-1.31153	0.000114093	-2.81986e-10	-1.31216
44821440	chr17:44821440:G:A	5.09338e-09	-2.81986e-10	-0.809837	1.90675e-06	-2.81986e-10	-0.753333	0.00020006	-2.81986e-10	-0.750552
44821542	chr17:44821542:T:C	3.08126e-09	-2.81986e-10	-1.31244	1.08688e-06	-2.81986e-10	-1.31542	0.000113721	-2.81986e-10	-1.31542
44821589	chr17:44821589:T:C	1.39278e-09	-0.877519	-1.22896	2.38143e-07	-1.61385	-1.21977	2.86704e-05	-1.49438	-1.19893
44821831	chr17:44821831:T:G	1.15484e-08	0.00876701	-3.22959e-10	5.23495e-05	2.55921	-3.22959e-10	0.000491982	0.149273	-3.22959e-10
44821883	chr17:44821883:C:T	5.16757e-10	-2.01551	-1.08245	2.04721e-07	-1.89876	-1.08608	2.36194e-05	-1.77142	-1.11568
44821949	chr17:44821949:G:A	1.5806e-09	-1.97997	-3.22959e-10	5.39712e-07	-2.01545	-3.22959e-10	5.66171e-05	-2.01286	-3.22959e-10
44822309	chr17:44822309:G:A	8.15503e-10	-1.55551	-1.08622	3.21576e-07	-1.47897	-1.05429	3.00765e-05	-1.58938	-1.05605
44822379	chr17:44822379:T:C	3.99065e-09	-2.81986e-10	-1.05382	1.39577e-06	-2.81986e-10	-1.06529	0.000149387	-2.81986e-10	-1.04263
44822500	chr17:44822500:G:C	8.17218e-10	-1.95355	-0.686076	4.80263e-07	-1.39384	-0.738317	5.33512e-05	-1.30752	-0.764752
44822840	chr17:44822840:C:G	3.08721e-09	-2.81986e-10	-1.31051	1.08998e-06	-2.81986e-10	-1.31258	0.000114031	-2.81986e-10	-1.3127
44823152	chr17:44823152:G:C	4.13205e-09	-2.81986e-10	-1.019	1.44858e-06	-2.81986e-10	-1.02815	0.000150461	-2.81986e-10	-1.03546
44823618	chr17:44823618:G:C	4.47621e-10	-1.92919	-1.3124	2.16881e-07	-1.61289	-1.31425	1.91887e-05	-1.78034	-1.31451
44823826	chr17:44823826:C:T	4.3888e-09	-2.81986e-10	-0.958722	1.53632e-06	-2.81986e-10	-0.969344	0.000159583	-2.81986e-10	-0.976608
44824098	chr17:44824098:C:G	4.30188e-09	-0.978727	-3.22959e-10	5.89543e-06	0.375444	-3.22959e-10	0.000546957	0.255201	-3.22959e-10
44824101	chr17:44824101:G:A	3.09223e-09	-2.81986e-10	-1.30889	1.08934e-06	-2.81986e-10	-1.31316	0.000113924	-2.81986e-10	-1.31364
44824169	chr17:44824169:G:A	2.3501e-09	-0.301624	-1.28169	3.92286e-07	-1.04134	-1.29316	2.91942e-05	-1.38541	-1.28979
44824516	chr17:44824516:T:C	4.72791e-09	-0.126744	-0.757552	6.75068e-07	-0.991362	-0.800313	4.89716e-05	-1.37672	-0.781206
44824683	chr17:44824683:G:A	3.09836e-09	-2.81986e-10	-1.3069	1.09311e-06	-2.81986e-10	-1.30971	0.000114339	-2.81986e-10	-1.31
44825310	chr17:44825310:A:G	3.08662e-09	-2.81986e-10	-1.3107	1.08979e-06	-2.81986e-10	-1.31275	0.000114012	-2.81986e-10	-1.31287
44825592	chr17:44825592:T:A	5.78726e-09	-2.81986e-10	-0.68212	1.85896e-06	-2.81986e-10	-0.778716	0.000187585	-2.81986e-10	-0.814939
44825737	chr17:44825737:T:C	4.30991e-10	-1.96544	-1.314	2.00065e-07	-1.69272	-1.31513	1.8003e-05	-1.84338	-1.31525
44826389	chr17:44826389:G:A	8.09904e-10	-1.5448	-1.10382	3.18052e-07	-1.46693	-1.07735	2.97061e-05	-1.5788	-1.07902
44826413	chr17:44826413:C:T	1.02402e-09	-1.84772	-0.566314	7.1233e-07	-1.11411	-0.623838	8.0181e-05	-1.00842	-0.656461
44826427	chr17:44826427:G:A	4.77534e-09	-0.206143	-0.66817	6.95144e-07	-1.04884	-0.713527	5.1166e-05	-1.42206	-0.692038
44826543	chr17:44826543:A:T	1.54025e-09	-2.00583	-3.22959e-10	5.42238e-07	-2.01078	-3.22959e-10	5.74601e-05	-1.99808	-3.22959e-10
44826574	chr17:44826574:A:G	3.0749e-09	-2.81986e-10	-1.3145	1.09109e-06	-2.81986e-10	-1.31156	0.000114235	-2.81986e-10	-1.31091
44826841	chr17:44826841:G:A	5.59142e-09	-2.81986e-10	-0.716546	1.80283e-06	-2.81986e-10	-0.809377	0.000182153	-2.81986e-10	-0.844322
44827242	chr17:44827242:G:A	3.09113e-09	-2.81986e-10	-1.30924	1.10288e-06	-2.81986e-10	-1.30081	0.000115576	-2.81986e-10	-1.29924
44827325	chr17:44827325:A:C	8.11351e-10	-1.53658	-1.11026	3.189e-07	-1.45741	-1.0842	2.97493e-05	-1.57051	-1.08586
44827466	chr17:44827466:C:A	3.07539e-09	-2.81986e-10	-1.31435	1.08687e-06	-2.81986e-10	-1.31543	0.000113724	-2.81986e-10	-1.31539
44827725	chr17:44827725:G:A	4.13661e-09	-2.81986e-10	-1.0179	1.45011e-06	-2.81986e-10	-1.02709	0.000150636	-2.81986e-10	-1.03431
44827792	chr17:44827792:A:G	4.02522e-09	-2.81986e-10	-1.0452	1.40755e-06	-2.81986e-10	-1.05688	0.000150679	-2.81986e-10	-1.03402
44827793	chr17:44827793:G:C	4.33985e-09	-2.81986e-10	-0.969939	1.51884e-06	-2.81986e-10	-0.980784	0.000157726	-2.81986e-10	-0.988308
44828173	chr17:44828173:C:T	6.5618e-10	-2.01604	-0.84306	4.46814e-07	-1.3469	-0.85745	4.17007e-05	-1.47915	-0.839504
44828639	chr17:44828639:A:C	3.7031e-09	-2.81986e-10	-1.12861	1.31673e-06	-2.81986e-10	-1.12358	0.000142146	-2.81986e-10	-1.09231
44828749	chr17:44828749:G:A	3.08748e-09	-2.81986e-10	-1.31042	1.09005e-06	-2.81986e-10	-1.31251	0.000114038	-2.81986e-10	-1.31264
44829301	chr17:44829301:C:T	1.00539e-08	-2.81986e-10	-0.129815	3.9451e-06	-2.81986e-10	-0.0262604	0.000412403	-2.81986e-10	-0.027169
44829447	chr17:44829447:T:C	4.01937e-09	-1.04665	-3.22959e-10	1.03995e-06	-1.35956	-3.22959e-10	0.000100522	-1.43879	-3.22959e-10
44829558	chr17:44829558:G:A	3.07371e-09	-2.81986e-10	-1.31489	1.09041e-06	-2.81986e-10	-1.31218	0.000114161	-2.81986e-10	-1.31156
44829752	chr17:44829752:G:C	4.03615e-09	-2.81986e-10	-1.04249	1.41131e-06	-2.81986e-10	-1.05421	0.000151099	-2.81986e-10	-1.03124
44829783	chr17:44829783:G:A	4.18539e-09	-2.81986e-10	-1.00618	1.53289e-06	-2.81986e-10	-0.971582	0.000159008	-2.81986e-10	-0.980216
44829887	chr17:44829887:G:C	3.12389e-09	-2.81986e-10	-1.2987	1.09295e-06	-2.81986e-10	-1.30986	0.000114421	-2.81986e-10	-1.30929
44829928	chr17:44829928:T:C	5.82682e-10	-1.91681	-1.06108	3.71656e-07	-1.29386	-1.09466	4.1358e-05	-1.20231	-1.12459
44830218	chr17:44830218:A:G	1.28708e-08	0.117183	-3.22959e-10	6.19594e-05	2.72774	-3.22959e-10	0.000551869	0.264141	-3.22959e-10
44831398	chr17:44831398:A:G	4.11487e-09	-2.81986e-10	-1.02317	1.44331e-06	-2.81986e-10	-1.03179	0.000149908	-2.81986e-10	-1.03915
44832047	chr17:44832047:TG:T	4.37545e-10	-1.99103	-1.27332	1.51392e-07	-2.00285	-1.28377	1.69783e-05	-1.92451	-1.29272
44832097	chr17:44832097:TCTC:T	7.16901e-10	-2.00794	-0.762651	3.67995e-07	-1.58491	-0.813507	4.0584e-05	-1.50742	-0.838375
44832776	chr17:44832776:A:G	4.28549e-10	-1.97971	-1.30542	1.93155e-07	-1.73423	-1.30877	1.76215e-05	-1.87065	-1.30939
44833362	chr17:44833362:C:T	5.73657e-09	-2.81986e-10	-0.690917	1.84499e-06	-2.81986e-10	-0.786259	0.000186274	-2.81986e-10	-0.821949
44833388	chr17:44833388:G:A	4.28287e-10	-1.97805	-1.30769	1.93681e-07	-1.72969	-1.31059	1.76446e-05	-1.86762	-1.31112
44833630	chr17:44833630:G:C	3.0827e-09	-2.81986e-10	-1.31197	1.09088e-06	-2.81986e-10	-1.31175	0.000114299	-2.81986e-10	-1.31035
44833914	chr17:44833914:A:G	3.07222e-09	-2.81986e-10	-1.31538	1.08877e-06	-2.81986e-10	-1.31369	0.00011397	-2.81986e-10	-1.31323
44834183	chr17:44834183:G:A	8.46521e-10	-1.47091	-1.13348	3.33148e-07	-1.389	-1.10891	3.08666e-05	-1.50901	-1.11049
44834339	chr17:44834339:C:A	7.57228e-10	-1.49943	-1.21644	2.97174e-07	-1.41397	-1.1982	2.7598e-05	-1.53111	-1.20031
44834389	chr17:44834389:G:A	1.81292e-09	-1.84284	-3.22959e-10	6.04789e-07	-1.90161	-3.22959e-10	6.13528e-05	-1.93253	-3.22959e-10
44834619	chr17:44834619:G:A	4.70154e-10	-1.94579	-1.24668	2.21543e-07	-1.64554	-1.26033	1.96879e-05	-1.8064	-1.26277
44834680	chr17:44834680:G:A	3.33751e-09	-2.81986e-10	-1.23255	1.1907e-06	-2.81986e-10	-1.22419	0.000124991	-2.81986e-10	-1.22093
44834781	chr17:44834781:G:C	3.07464e-09	-2.81986e-10	-1.31459	1.08691e-06	-2.81986e-10	-1.3154	0.000113734	-2.81986e-10	-1.31531
44835560	chr17:44835560:T:C	4.94719e-10	-1.88745	-1.25409	1.7454e-07	-1.90329	-1.24105	2.04262e-05	-1.79931	-1.23304
44836148	chr17:44836148:G:A	5.8789e-10	-2.01541	-0.953583	4.04614e-07	-1.33756	-0.965992	3.76388e-05	-1.47084	-0.950293
44836486	chr17:44836486:C:T	8.95322e-09	-2.81986e-10	-0.245765	2.82233e-06	-2.81986e-10	-0.361171	0.000280126	-2.81986e-10	-0.41393
44836713	chr17:44836713:C:T	1.15438e-09	-1.76556	-0.528656	4.34534e-07	-1.68145	-0.550762	4.08815e-05	-1.75913	-0.579361
44836756	chr17:44836756:T:C	4.11609e-10	-2.01013	-1.31533	1.4864e-07	-1.98959	-1.31537	1.7021e-05	-1.89939	-1.31533
44837063	chr17:44837063:G:A	1.20657e-09	-1.64326	-0.606739	4.59318e-07	-1.5432	-0.633541	4.26182e-05	-1.63665	-0.660239
44837076	chr17:44837076:A:G	3.1089e-09	-2.81986e-10	-1.30351	1.11205e-06	-2.81986e-10	-1.29252	0.000116588	-2.81986e-10	-1.29052
44837894	chr17:44837894:G:A	8.27494e-10	-1.79063	-0.836504	6.21931e-07	-0.992307	-0.881353	7.15349e-05	-0.874751	-0.904233
44838218	chr17:44838218:C:T	1.4094e-08	-2.81986e-10	0.207971	4.92933e-06	-2.81986e-10	0.19647	0.000518399	-2.81986e-10	0.201576
44838616	chr17:44838616:C:T	4.30879e-10	-1.98039	-1.29931	1.93669e-07	-1.73666	-1.30368	1.76721e-05	-1.87268	-1.30451
44839342	chr17:44839342:T:C	6.1654e-10	-1.86236	-1.05905	4.2773e-07	-1.16739	-1.0806	4.82018e-05	-1.06251	-1.11126
44839355	chr17:44839355:A:G	4.10001e-10	-2.0151	-1.31427	1.50686e-07	-1.97688	-1.31441	1.7457e-05	-1.87422	-1.31521
44839403	chr17:44839403:G:A	3.07904e-09	-2.81986e-10	-1.31316	1.08839e-06	-2.81986e-10	-1.31403	0.000113867	-2.81986e-10	-1.31414
44839786	chr17:44839786:A:C	1.52858e-09	-2.01344	-3.22959e-10	6.14602e-07	-1.88551	-3.22959e-10	6.2424e-05	-1.91522	-3.22959e-10
44839814	chr17:44839814:C:T	4.51191e-10	-1.91916	-1.31448	2.80207e-07	-1.36358	-1.30739	3.31079e-05	-1.24748	-1.30192
44839866	chr17:44839866:C:T	3.33112e-09	-1.23447	-3.22959e-10	8.90449e-07	-1.51476	-3.22959e-10	8.69583e-05	-1.58374	-3.22959e-10
44840267	chr17:44840267:AAC:A	6.87514e-10	-1.97395	-0.838501	3.87802e-07	-1.46206	-0.883939	4.29718e-05	-1.38185	-0.906773
44840494	chr17:44840494:G:A	7.01054e-10	-1.95189	-0.841061	4.17545e-07	-1.3859	-0.8862	4.64728e-05	-1.30144	-0.908863
44841129	chr17:44841129:A:T	7.4817e-10	-1.90869	-0.81921	2.64086e-07	-1.9065	-0.823716	2.55565e-05	-1.95584	-0.852434
44841175	chr17:44841175:C:A	1.07475e-09	-1.23612	-1.12956	1.89798e-07	-1.91915	-1.14138	2.35617e-05	-1.73484	-1.15471
44841606	chr17:44841606:A:G	4.28108e-10	-2.01298	-1.27318	2.65536e-07	-1.44566	-1.27908	2.48116e-05	-1.56249	-1.27537
44841641	chr17:44841641:A:G	1.10521e-09	-1.13539	-1.20235	2.19257e-07	-1.72591	-1.19034	2.57864e-05	-1.63232	-1.167
44842432	chr17:44842432:T:G	3.26563e-09	-2.81986e-10	-1.25432	1.14887e-06	-2.81986e-10	-1.25995	0.000123263	-2.81986e-10	-1.23485
44842669	chr17:44842669:C:T	5.0711e-09	-2.81986e-10	-0.81422	1.64566e-06	-2.81986e-10	-0.900593	0.000166882	-2.81986e-10	-0.931885
44842799	chr17:44842799:C:T	1.52101e-09	-2.0184	-3.22959e-10	5.99536e-07	-1.91033	-3.22959e-10	5.79227e-05	-1.99006	-3.22959e-10
44843561	chr17:44843561:A:G	9.05914e-10	-1.2663	-1.27029	1.89449e-07	-1.78501	-1.27736	2.0766e-05	-1.73397	-1.28189
44844018	chr17:44844018:G:A	2.63273e-08	-2.81986e-10	0.832829	9.19591e-06	-2.81986e-10	0.820025	0.00100838	-2.81986e-10	0.866927
44844026	chr17:44844026:C:T	3.16335e-09	-2.81986e-10	-1.28615	1.12e-06	-2.81986e-10	-1.28541	0.000117641	-2.81986e-10	-1.28154
44844228	chr17:44844228:A:G	8.52087e-10	-1.84378	-0.754065	4.4924e-07	-1.50982	-0.689116	3.9031e-05	-1.7256	-0.659213
44844244	chr17:44844244:A:G	6.95416e-10	-2.0164	-0.784626	2.7276e-07	-1.96168	-0.73622	3.31755e-05	-1.84256	-0.704796
44844799	chr17:44844799:A:G	3.69481e-09	-2.81986e-10	-1.13085	1.33597e-06	-2.81986e-10	-1.10908	0.000140291	-2.81986e-10	-1.10545
44845157	chr17:44845157:C:T	1.75862e-08	-2.81986e-10	0.429338	5.84462e-06	-2.81986e-10	0.366787	0.000631241	-2.81986e-10	0.398519
44845311	chr17:44845311:C:T	3.94457e-09	-2.81986e-10	-1.06544	1.38458e-06	-2.81986e-10	-1.07333	0.000143895	-2.81986e-10	-1.08009
44845740	chr17:44845740:C:T	3.46418e-09	-2.81986e-10	-1.1953	1.26879e-06	-2.81986e-10	-1.16067	0.000132686	-2.81986e-10	-1.16119
44845758	chr17:44845758:C:T	3.14067e-09	-2.81986e-10	-1.29334	1.09656e-06	-2.81986e-10	-1.30656	0.000114813	-2.81986e-10	-1.30587
44845925	chr17:44845925:C:T	3.07297e-09	-2.81986e-10	-1.31514	1.08764e-06	-2.81986e-10	-1.31472	0.000113809	-2.81986e-10	-1.31465
44846030	chr17:44846030:C:T	5.37263e-10	-2.01624	-1.0428	1.99192e-07	-1.99579	-1.01643	2.0951e-05	-2.01248	-0.994507
44846054	chr17:44846054:C:T	6.37213e-10	-2.01708	-0.871348	2.36934e-07	-2.01282	-0.825884	2.46411e-05	-2.01859	-0.826162
44846116	chr17:44846116:C:CTG	1.04672e-09	-1.11011	-1.282	2.2821e-06	0.72197	-1.29561	0.00013429	0.150184	-1.29935
44846183	chr17:44846183:G:T	6.64111e-09	-2.81986e-10	-0.544499	2.53907e-06	-2.81986e-10	-0.466936	0.000268043	-2.81986e-10	-0.45802
44846439	chr17:44846439:A:C	2.01949e-09	-0.734432	-1.0005	4.22021e-07	-1.34489	-0.916542	3.33281e-05	-1.6944	-0.848369
44846955	chr17:44846955:A:G	4.57899e-10	-1.91668	-1.3022	3.1076e-07	-1.26085	-1.30661	3.55138e-05	-1.16953	-1.30971
44847215	chr17:44847215:T:C	3.11731e-09	-2.81986e-10	-1.30081	1.10387e-06	-2.81986e-10	-1.29991	0.000115388	-2.81986e-10	-1.30087
44847296	chr17:44847296:G:A	3.65685e-09	-2.81986e-10	-1.14118	1.32298e-06	-2.81986e-10	-1.11885	0.000139047	-2.81986e-10	-1.11436
44847435	chr17:44847435:G:A	7.20561e-10	-1.84843	-0.917073	2.64571e-07	-1.86192	-0.866459	2.59861e-05	-1.9255	-0.866108
44847577	chr17:44847577:C:T	4.8151e-09	-2.81986e-10	-0.866021	1.57445e-06	-2.81986e-10	-0.94483	0.00015997	-2.81986e-10	-0.974184
44847932	chr17:44847932:C:T	4.06001e-09	-2.81986e-10	-1.03659	1.44817e-06	-2.81986e-10	-1.02844	0.000151356	-2.81986e-10	-1.02954
44848191	chr17:44848191:C:T	4.10936e-10	-2.01186	-1.31524	2.19581e-07	-1.5994	-1.31537	2.47958e-05	-1.5235	-1.315
44848559	chr17:44848559:G:A	6.56779e-09	-2.81986e-10	-0.5556	2.2987e-06	-2.81986e-10	-0.566389	0.000271514	-2.81986e-10	-0.445157
44848888	chr17:44848888:G:T	1.11822e-08	-0.0234519	-3.22959e-10	1.98965e-06	-0.710775	-3.22959e-10	0.00017728	-0.871441	-3.22959e-10
44849169	chr17:44849169:C:T	1.55136e-09	-1.99865	-3.22959e-10	5.61327e-07	-1.97619	-3.22959e-10	5.77737e-05	-1.99264	-3.22959e-10
44850186	chr17:44850186:C:T	3.75561e-09	-2.81986e-10	-1.11453	1.36191e-06	-2.81986e-10	-1.08985	0.000143187	-2.81986e-10	-1.08502
44850260	chr17:44850260:A:G	5.74594e-10	-1.78689	-1.20498	5.06181e-07	-0.886167	-1.19343	5.96539e-05	-0.782137	-1.17847
44850282	chr17:44850282:C:T	8.003e-10	-2.01388	-0.64667	5.23444e-07	-1.43219	-0.613871	4.91036e-05	-1.54852	-0.606715
44850353	chr17:44850353:G:A	4.72006e-10	-1.93784	-1.2507	1.5863e-07	-2.01785	-1.22206	1.83804e-05	-1.93208	-1.20581
44850379	chr17:44850379:G:A	3.92578e-09	-2.81986e-10	-1.07021	1.37815e-06	-2.81986e-10	-1.07799	0.000143239	-2.81986e-10	-1.08465
44850488	chr17:44850488:T:G	3.77824e-09	-2.81986e-10	-1.10852	1.37069e-06	-2.81986e-10	-1.08342	0.00014411	-2.81986e-10	-1.07859
44850686	chr17:44850686:T:C	4.58389e-10	-1.9463	-1.27152	3.14346e-07	-1.29686	-1.25914	3.60551e-05	-1.21244	-1.25168
44850832	chr17:44850832:C:T	3.61527e-09	-1.15261	-3.22959e-10	8.20234e-07	-1.5969	-3.22959e-10	7.90465e-05	-1.67913	-3.22959e-10
44852051	chr17:44852051:G:A	3.93247e-09	-2.81986e-10	-1.06851	1.38047e-06	-2.81986e-10	-1.07631	0.000143477	-2.81986e-10	-1.08299
44852391	chr17:44852391:C:G	3.99061e-09	-1.05383	-3.22959e-10	5.20151e-06	0.250214	-3.22959e-10	0.000482297	0.129391	-3.22959e-10
44852602	chr17:44852602:T:C	4.84799e-10	-1.94693	-1.21487	3.32005e-07	-1.30374	-1.1976	3.81466e-05	-1.21977	-1.18796
44852617	chr17:44852617:G:T	1.42167e-09	-0.970802	-1.11515	1.99327e-07	-1.94512	-1.06642	1.93958e-05	-2.00867	-1.07545
44852955	chr17:44852955:A:ACTGCAAGCTCCGCCTCC	4.62416e-09	-2.81986e-10	-0.906483	1.62287e-06	-2.81986e-10	-0.91454	0.000185963	-2.81986e-10	-0.82362
44853083	chr17:44853083:T:C	4.22932e-09	-0.995737	-3.22959e-10	8.87346e-07	-1.51825	-3.22959e-10	8.53721e-05	-1.60215	-3.22959e-10
44853491	chr17:44853491:G:A	5.1244e-10	-1.93779	-1.16856	2.41007e-07	-1.6727	-1.14896	2.19442e-05	-1.81878	-1.14189
44854823	chr17:44854823:T:C	1.07173e-08	-2.81986e-10	-0.0659198	3.67408e-06	-2.81986e-10	-0.0974314	0.000442076	-2.81986e-10	0.0423125
44854825	chr17:44854825:C:T	1.63544e-09	-0.634825	-1.31104	3.07829e-07	-1.26196	-1.31499	2.21415e-05	-1.63747	-1.31425
44854876	chr17:44854876:C:T	4.17383e-10	-2.01849	-1.29304	1.67078e-07	-1.891	-1.29703	1.61557e-05	-1.97128	-1.29562
44855106	chr17:44855106:A:G	4.55733e-10	-1.98943	-1.23419	2.73982e-07	-1.47372	-1.2197	3.14181e-05	-1.39061	-1.21117
44855467	chr17:44855467:T:C	4.2313e-09	-2.81986e-10	-0.995268	1.49521e-06	-2.81986e-10	-0.996467	0.000155592	-2.81986e-10	-1.00193
44856258	chr17:44856258:G:A	4.96977e-10	-1.99995	-1.13704	2.74342e-07	-1.52426	-1.16785	2.6071e-05	-1.63115	-1.15719
44856343	chr17:44856343:A:G	5.2971e-09	-2.81986e-10	-0.770618	1.85283e-06	-2.81986e-10	-0.78202	0.000214649	-2.81986e-10	-0.680163
44856955	chr17:44856955:T:C	3.46749e-09	-2.81986e-10	-1.19435	1.21373e-06	-2.81986e-10	-1.20503	0.000131949	-2.81986e-10	-1.16676
44857004	chr17:44857004:A:G	5.78376e-10	-1.67018	-1.31513	5.1294e-07	-0.752508	-1.31382	5.65158e-05	-0.702369	-1.31228
44857047	chr17:44857047:T:C	9.29502e-10	-1.47283	-1.03806	3.34111e-07	-1.46312	-1.0319	3.10279e-05	-1.55839	-1.05589
44857214	chr17:44857214:C:T	5.63703e-09	-2.81986e-10	-0.708421	1.97521e-06	-2.81986e-10	-0.718062	0.000229784	-2.81986e-10	-0.612029
44857311	chr17:44857311:A:G	8.983e-09	-2.81986e-10	-0.242444	3.13372e-06	-2.81986e-10	-0.256512	0.000338842	-2.81986e-10	-0.223635
44857326	chr17:44857326:T:C	4.14893e-10	-2.00328	-1.31423	3.07765e-07	-1.26177	-1.31538	3.25585e-05	-1.25075	-1.31538
44857687	chr17:44857687:G:A	4.34121e-10	-1.99493	-1.27728	1.53008e-07	-2.0038	-1.27219	1.5858e-05	-2.01857	-1.26692
44857691	chr17:44857691:T:C	5.24973e-10	-1.8001	-1.28209	2.25596e-07	-1.61894	-1.26881	2.97046e-05	-1.39136	-1.26651
44858169	chr17:44858169:G:A	2.50422e-09	-1.5198	-3.22959e-10	7.11699e-07	-1.73883	-3.22959e-10	7.07152e-05	-1.79051	-3.22959e-10
44858170	chr17:44858170:C:T	3.61784e-09	-2.81986e-10	-1.1519	1.31737e-06	-2.81986e-10	-1.1231	0.000137605	-2.81986e-10	-1.12478
44858261	chr17:44858261:G:A	7.53968e-09	-2.81986e-10	-0.417599	2.63487e-06	-2.81986e-10	-0.4299	0.000283832	-2.81986e-10	-0.400786
44858336	chr17:44858336:A:C	1.67909e-08	-2.81986e-10	0.383057	5.8733e-06	-2.81986e-10	0.371683	0.000639813	-2.81986e-10	0.412006
44858456	chr17:44858456:G:C	6.84528e-09	-0.514219	-3.22959e-10	1.90483e-06	-0.754343	-3.22959e-10	0.000173768	-0.891451	-3.22959e-10
44858918	chr17:44858918:C:A	1.65624e-08	-2.81986e-10	0.369359	5.78608e-06	-2.81986e-10	0.356721	0.000630976	-2.81986e-10	0.398098
44859327	chr17:44859327:AG:A	6.77141e-09	-2.81986e-10	-0.525069	2.15158e-06	-2.81986e-10	-0.632532	0.000216338	-2.81986e-10	-0.672329
44859540	chr17:44859540:A:T	3.55581e-09	-2.81986e-10	-1.1692	1.25188e-06	-2.81986e-10	-1.17409	0.000130596	-2.81986e-10	-1.17706
44859772	chr17:44859772:C:T	4.56555e-09	-2.81986e-10	-0.91924	1.57229e-06	-2.81986e-10	-0.946198	0.000163082	-2.81986e-10	-0.954918
44860178	chr17:44860178:G:C	4.95546e-09	-2.81986e-10	-0.837289	1.78705e-06	-2.81986e-10	-0.818168	0.000188335	-2.81986e-10	-0.810945
44860381	chr17:44860381:C:G	1.88858e-09	-0.825984	-0.975968	3.68104e-07	-1.46219	-0.935932	2.92364e-05	-1.73323	-0.94052
44860883	chr17:44860883:G:A	1.65066e-09	-1.9366	-3.22959e-10	5.78446e-07	-1.94614	-3.22959e-10	5.86195e-05	-1.9781	-3.22959e-10
44861802	chr17:44861802:G:A	7.54924e-10	-1.63518	-1.08374	2.03683e-07	-1.91581	-1.07412	2.00472e-05	-1.96719	-1.08389
44861821	chr17:44861821:A:G	6.2191e-10	-1.69248	-1.22026	1.67157e-07	-1.95949	-1.22807	1.65409e-05	-1.99565	-1.24769
44861969	chr17:44861969:G:A	5.71314e-10	-1.91972	-1.07787	2.04648e-07	-1.93226	-1.05294	2.38182e-05	-1.84074	-1.03798
44862098	chr17:44862098:T:C	3.07357e-09	-2.81986e-10	-1.31494	1.08707e-06	-2.81986e-10	-1.31525	0.000113736	-2.81986e-10	-1.31529
44862158	chr17:44862158:T:C	5.47891e-09	-2.81986e-10	-0.736872	1.92399e-06	-2.81986e-10	-0.744334	0.000224852	-2.81986e-10	-0.633727
44862218	chr17:44862218:T:C	6.44604e-09	-2.81986e-10	-0.574312	2.06123e-06	-2.81986e-10	-0.675431	0.000207584	-2.81986e-10	-0.713634
44862237	chr17:44862237:C:T	7.61673e-10	-1.6227	-1.08731	2.04288e-07	-1.90924	-1.07772	2.00703e-05	-1.96252	-1.08741
44862427	chr17:44862427:C:G	3.5573e-09	-2.81986e-10	-1.16878	1.25239e-06	-2.81986e-10	-1.17368	0.000130649	-2.81986e-10	-1.17666
44862599	chr17:44862599:C:T	8.55988e-09	-2.81986e-10	-0.290692	2.73071e-06	-2.81986e-10	-0.394173	0.000271721	-2.81986e-10	-0.444394
44862691	chr17:44862691:C:T	7.91414e-10	-1.58827	-1.08344	2.93749e-07	-1.57893	-1.04483	2.72141e-05	-1.70117	-1.04426
44862920	chr17:44862920:C:A	3.84564e-09	-2.81986e-10	-1.09084	1.39408e-06	-2.81986e-10	-1.0665	0.000146594	-2.81986e-10	-1.0615
44863102	chr17:44863102:TCTC:T	5.90108e-10	-1.67648	-1.28875	1.61257e-07	-1.94096	-1.28253	1.60712e-05	-1.98586	-1.28628
44863107	chr17:44863107:TC:T	1.97281e-08	-2.81986e-10	0.544266	6.4343e-06	-2.81986e-10	0.462909	0.000675034	-2.81986e-10	0.465594
44863233	chr17:44863233:A:G	4.00102e-09	-2.81986e-10	-1.05123	1.45334e-06	-2.81986e-10	-1.02487	0.000152886	-2.81986e-10	-1.01948
44863289	chr17:44863289:T:C	1.75996e-09	-1.87249	-3.22959e-10	5.39171e-07	-2.01646	-3.22959e-10	5.63073e-05	-2.01835	-3.22959e-10
44863504	chr17:44863504:A:G	6.55733e-09	-2.81986e-10	-0.557195	2.22554e-06	-2.81986e-10	-0.598733	0.000234186	-2.81986e-10	-0.593054
44864100	chr17:44864100:T:C	7.62288e-10	-1.631	-1.07821	2.05316e-07	-1.91348	-1.06846	2.01924e-05	-1.96551	-1.07835
44864149	chr17:44864149:C:A	7.69507e-10	-1.61919	-1.08059	2.06101e-07	-1.90723	-1.07089	2.02331e-05	-1.96108	-1.08077
44864339	chr17:44864339:C:T	1.54884e-09	-2.00027	-3.22959e-10	5.54419e-07	-1.98857	-3.22959e-10	5.96782e-05	-1.9602	-3.22959e-10
44864423	chr17:44864423:T:A	4.50416e-08	1.36981	-3.22959e-10	2.57407e-06	-0.453244	-3.22959e-10	0.000311413	-0.308051	-3.22959e-10
44864521	chr17:44864521:CA:C	3.47025e-09	-2.81986e-10	-1.19355	1.25016e-06	-2.81986e-10	-1.17546	0.000130261	-2.81986e-10	-1.17963
44864523	chr17:44864523:G:A	1.80795e-09	-1.84558	-3.22959e-10	7.79016e-07	-1.64846	-3.22959e-10	8.703e-05	-1.58292	-3.22959e-10
44864842	chr17:44864842:C:A	3.07465e-09	-2.81986e-10	-1.31459	1.08986e-06	-2.81986e-10	-1.31268	0.000113927	-2.81986e-10	-1.31361
44865387	chr17:44865387:C:T	4.4052e-10	-1.98288	-1.2747	2.86496e-07	-1.38488	-1.26389	3.11572e-05	-1.35211	-1.25801
44865723	chr17:44865723:C:T	7.72755e-10	-1.61079	-1.08478	2.06125e-07	-1.90284	-1.07517	2.02139e-05	-1.95785	-1.08495
44866355	chr17:44866355:T:C	2.29391e-08	-2.81986e-10	0.695063	7.94854e-06	-2.81986e-10	0.674254	0.000859627	-2.81986e-10	0.707328
44866621	chr17:44866621:C:T	7.55604e-10	-1.94701	-0.77101	2.62704e-07	-1.93724	-0.798216	2.60628e-05	-1.98697	-0.801695
44866850	chr17:44866850:G:T	6.49153e-10	-1.71531	-1.15456	1.82057e-07	-1.95535	-1.14682	1.81826e-05	-1.9938	-1.15491
44866972	chr17:44866972:T:C	1.90812e-09	-0.809191	-0.982469	3.70454e-07	-1.44876	-0.943002	2.92959e-05	-1.72409	-0.947631
44866997	chr17:44866997:C:T	4.27916e-09	-0.984021	-3.22959e-10	1.28737e-06	-1.14613	-3.22959e-10	0.000146747	-1.06046	-3.22959e-10
44867223	chr17:44867223:C:T	5.4903e-10	-1.91795	-1.11943	2.65486e-07	-1.62825	-1.09667	2.39863e-05	-1.78332	-1.08836
44867944	chr17:44867944:T:C	2.24053e-08	-2.81986e-10	0.671518	7.82714e-06	-2.81986e-10	0.658864	0.000856713	-2.81986e-10	0.703934
44868257	chr17:44868257:C:A	1.7918e-08	-2.81986e-10	0.448027	6.2079e-06	-2.81986e-10	0.427089	0.000669573	-2.81986e-10	0.45747
44868499	chr17:44868499:A:G	4.67653e-10	-1.90788	-1.28993	3.78666e-07	-1.10447	-1.26536	4.16583e-05	-1.06708	-1.25259
```
