## Supplementary material for "Characterization of shared and ancestry-specific signals driving complex traits using multi-ancestry fine-mapping": susiex_nc3.cs80.summary

```
# chr17:43860386-44869051
CS_ID	CS_LENGTH	CS_PURITY	MAX_PIP_SNP	BP	REF_ALLELE	ALT_ALLELE	REF_FRQ	BETA	SE	-LOG10P	MAX_PIP	POST-HOC_PROB_POP1	POST-HOC_PROB_POP2
1	6	0.879892	chr17:44360386:G:A	44360386	A,A	G,G	1,1	inf,inf	inf,inf	13.061,0.293414	0.350511	0.99998	0.296881
2	1	1	chr17:44356087:G:A	44356087	A,NA	G,NA	1,NA	inf,NA	inf,NA	9.8734,NA	0.818693	0.988941	0.472216
3	934	0	chr17:43890638:G:A	43890638	A,NA	G,NA	1,NA	inf,NA	inf,NA	3.50546,NA	0.13516	0.450003	0.452576
```
