## Supplementary material for "Characterization of shared and ancestry-specific signals driving complex traits using multi-ancestry fine-mapping": susiex_nc1.cs80.cs

```
CS_ID	SNP	BP	REF_ALLELE	ALT_ALLELE	REF_FRQ	BETA	SE	-LOG10P	CS_PIP	OVRL_PIP
1	chr18:23196902:G:A	23196902	A,A	G,G	1,1	-inf,-inf	inf,inf	10.3106,1.03815	0.695443	0.695443
1	chr18:23191616:A:G	23191616	G,G	A,A	1,1	-inf,-inf	inf,inf	9.58968,0.781768	0.0935134	0.0935134
1	chr18:23127612:T:TA	23127612	TA,TA	T,T	1,1	inf,inf	inf,inf	8.84263,1.11066	0.031188	0.031188
```
