## Supplementary material for "Characterization of shared and ancestry-specific signals driving complex traits using multi-ancestry fine-mapping": susiex_nc1.cs80.snp

```
BP	SNP	PIP(CS1)	LogBF(CS1,Pop1)	LogBF(CS1,Pop2)
22641524	chr18:22641524:T:C	6.89423e-09	1.22642	-0.335693
22642405	chr18:22642405:A:C	8.66177e-10	-2.1903e-10	-1.18362
22642593	chr18:22642593:G:C	1.25043e-09	-2.1903e-10	-0.816469
22642613	chr18:22642613:T:A	1.09246e-09	-2.1903e-10	-0.951522
22643123	chr18:22643123:A:G	3.09658e-09	-2.1903e-10	0.0903403
22643245	chr18:22643245:C:A	2.8859e-08	0.960598	1.36187
22643247	chr18:22643247:A:C	2.88779e-08	0.961255	1.36187
22643250	chr18:22643250:A:G	3.0721e-09	-2.1903e-10	0.0824053
22643268	chr18:22643268:C:T	7.29409e-10	-0.211009	-1.14447
22643488	chr18:22643488:C:T	4.79969e-09	1.29334	-0.76475
22643732	chr18:22643732:C:A	8.17057e-09	1.16438	-0.103803
22643990	chr18:22643990:C:A	9.4087e-10	-2.1903e-10	-1.10091
22644247	chr18:22644247:C:T	2.66284e-08	0.953403	1.28862
22644329	chr18:22644329:A:G	7.09966e-09	1.24075	-0.320656
22644603	chr18:22644603:G:A	2.1125e-09	-2.1903e-10	-0.292085
22644877	chr18:22644877:C:T	1.3039e-09	-2.1903e-10	-0.774594
22645039	chr18:22645039:G:A	2.24625e-10	-1.87022	-0.663066
22645284	chr18:22645284:T:C	6.25156e-09	1.10757	-0.314699
22645426	chr18:22645426:A:T	2.07135e-10	-1.45159	-1.16275
22645815	chr18:22645815:G:A	8.47161e-10	-2.1903e-10	-1.20582
22646063	chr18:22646063:T:C	2.25942e-09	-2.1903e-10	-0.22485
22646153	chr18:22646153:G:C	5.00192e-09	1.33866	-0.768798
22646291	chr18:22646291:G:A	1.22844e-09	-2.1903e-10	-0.834214
22646423	chr18:22646423:C:T	8.44265e-10	-2.1903e-10	-1.20925
22646460	chr18:22646460:G:T	6.76993e-09	1.20344	-0.33091
22646639	chr18:22646639:C:T	4.53882e-10	-1.82988	-2.58223e-10
22646704	chr18:22646704:G:A	5.48813e-10	-0.616406	-1.02355
22646845	chr18:22646845:A:G	9.62381e-10	-2.1903e-10	-1.0783
22647696	chr18:22647696:C:T	8.55991e-10	-2.1903e-10	-1.19545
22647729	chr18:22647729:G:C	1.28569e-09	-2.1903e-10	-0.788664
22647850	chr18:22647850:A:G	1.3071e-09	-2.1903e-10	-0.772149
22647881	chr18:22647881:T:C	2.98009e-09	-0.39856	0.450556
22648167	chr18:22648167:G:C	2.27206e-08	0.943735	1.13958
22648837	chr18:22648837:T:G	1.28226e-09	-2.1903e-10	-0.791336
22649529	chr18:22649529:A:T	1.33555e-09	-2.1903e-10	-0.750617
22649584	chr18:22649584:C:T	3.11319e-09	-2.1903e-10	0.0956891
22649660	chr18:22649660:G:A	2.61389e-09	-0.326767	0.247648
22649706	chr18:22649706:C:T	6.18939e-09	1.08606	-0.303183
22649909	chr18:22649909:G:A	3.07715e-09	-2.1903e-10	0.084048
22650148	chr18:22650148:G:A	3.35478e-09	0.524575	-0.354147
22650181	chr18:22650181:T:C	1.24212e-09	-2.1903e-10	-0.823142
22650412	chr18:22650412:A:G	2.19815e-09	-2.1903e-10	-0.252342
22650424	chr18:22650424:A:G	6.73398e-09	1.16691	-0.299706
22650558	chr18:22650558:G:A	6.82729e-09	1.21023	-0.329261
22650569	chr18:22650569:T:C	3.8374e-09	-1.39838	1.70322
22650573	chr18:22650573:A:T	4.25418e-09	-1.30422	1.71216
22650862	chr18:22650862:T:C	2.73443e-09	-2.1903e-10	-0.0340335
22651329	chr18:22651329:G:C	4.29128e-10	-1.88596	-2.58223e-10
22651718	chr18:22651718:T:A	4.33478e-10	-1.87587	-2.58223e-10
22651904	chr18:22651904:C:T	8.55813e-10	-2.1903e-10	-1.19566
22651944	chr18:22651944:T:A	1.62161e-08	-2.1903e-10	1.74605
22651964	chr18:22651964:T:G	6.07434e-09	0.99605	-0.231934
22652356	chr18:22652356:A:G	9.23844e-10	-2.1903e-10	-1.11917
22652417	chr18:22652417:T:C	1.17147e-09	-2.1903e-10	-0.881696
22652443	chr18:22652443:A:G	8.80016e-10	-2.1903e-10	-1.16777
22652532	chr18:22652532:T:C	1.50652e-09	-2.1903e-10	-0.630155
22653302	chr18:22653302:A:G	8.80634e-09	1.12998	0.00553885
22653364	chr18:22653364:T:G	9.66031e-10	-2.1903e-10	-1.07452
22653415	chr18:22653415:T:A	3.21118e-09	-2.1903e-10	0.126681
22653489	chr18:22653489:T:G	1.5053e-10	-1.75431	-1.17924
22653490	chr18:22653490:T:A	1.46373e-10	-1.77756	-1.184
22653553	chr18:22653553:A:T	9.67835e-10	-2.1903e-10	-1.07265
22653959	chr18:22653959:C:T	1.09261e-09	-2.1903e-10	-0.951389
22654358	chr18:22654358:A:G	6.31851e-09	0.996502	-0.192976
22654402	chr18:22654402:G:T	9.11158e-10	-2.1903e-10	-1.133
22654837	chr18:22654837:T:C	1.03025e-09	-2.1903e-10	-1.01015
22654999	chr18:22654999:A:G	2.12338e-10	-1.86043	-0.729105
22655171	chr18:22655171:C:T	8.47231e-10	-2.1903e-10	-1.20574
22655241	chr18:22655241:A:G	8.49518e-10	-2.1903e-10	-1.20304
22655466	chr18:22655466:T:G	2.08804e-09	-2.1903e-10	-0.303734
22655718	chr18:22655718:G:A	5.8757e-09	1.01493	-0.284057
22655835	chr18:22655835:A:T	1.13499e-09	-2.1903e-10	-0.913337
22655945	chr18:22655945:G:C	3.50708e-09	-2.1903e-10	0.214826
22656274	chr18:22656274:C:T	9.2218e-10	-2.1903e-10	-1.12097
22656810	chr18:22656810:C:T	9.23353e-10	-2.1903e-10	-1.1197
22657164	chr18:22657164:A:C	2.26662e-10	-1.83098	-0.69327
22657302	chr18:22657302:G:A	2.17977e-09	-2.1903e-10	-0.260738
22657351	chr18:22657351:C:T	8.56756e-10	-2.1903e-10	-1.19456
22657464	chr18:22657464:A:C	8.48539e-10	-2.1903e-10	-1.2042
22657804	chr18:22657804:T:C	2.73984e-09	-2.1903e-10	-0.0320583
22657963	chr18:22657963:T:C	4.79934e-10	-1.77406	-2.58223e-10
22658245	chr18:22658245:C:T	2.94815e-09	-2.1903e-10	0.0412203
22658369	chr18:22658369:G:A	9.94586e-10	-2.1903e-10	-1.04539
22659688	chr18:22659688:C:T	7.22571e-10	-1.3649	-2.58223e-10
22660047	chr18:22660047:A:C	9.92454e-10	-2.1903e-10	-1.04753
22660466	chr18:22660466:G:A	2.96585e-09	-0.317065	0.364271
22660871	chr18:22660871:G:A	3.04849e-09	-2.1903e-10	0.0746903
22661018	chr18:22661018:G:A	2.63274e-09	-2.1903e-10	-0.0719308
22661120	chr18:22661120:T:C	1.02756e-09	-2.1903e-10	-1.01277
22661172	chr18:22661172:C:T	3.79229e-10	-1.02125	-0.988319
22661388	chr18:22661388:A:G	7.54294e-09	1.18105	-0.200392
22661535	chr18:22661535:A:T	8.59783e-10	-2.1903e-10	-1.19103
22661927	chr18:22661927:C:T	7.45317e-10	-1.47821	0.144308
22661938	chr18:22661938:T:C	5.72031e-10	-1.59852	-2.58223e-10
22662032	chr18:22662032:C:T	3.94614e-09	-2.1903e-10	0.33278
22662221	chr18:22662221:C:G	6.09606e-09	-1.31529	2.08297
22662701	chr18:22662701:A:G	7.64991e-10	-0.571391	-0.736458
22663531	chr18:22663531:C:G	8.41803e-10	-0.607692	-0.604474
22663691	chr18:22663691:C:T	2.93804e-09	-2.1903e-10	0.037787
22663811	chr18:22663811:A:T	4.43537e-09	1.03002	-0.580365
22663893	chr18:22663893:C:T	9.43372e-10	-2.1903e-10	-1.09825
22663902	chr18:22663902:G:A	2.35169e-09	-2.1903e-10	-0.184824
22664027	chr18:22664027:C:A	6.39989e-09	1.12505	-0.308729
22664085	chr18:22664085:C:T	4.31809e-09	-1.3617	1.78456
22664134	chr18:22664134:T:C	1.4641e-10	-1.76748	-1.19382
22664478	chr18:22664478:G:A	3.93109e-09	1.06931	-0.740352
22664703	chr18:22664703:T:C	7.54192e-10	-1.44513	0.123061
22665285	chr18:22665285:G:A	8.00418e-10	-0.417247	-0.845332
22666168	chr18:22666168:T:C	3.72574e-09	-2.1903e-10	0.275308
22666354	chr18:22666354:A:G	1.48264e-09	-2.1903e-10	-0.646135
22666360	chr18:22666360:C:G	1.50426e-10	-1.7601	-1.17414
22667240	chr18:22667240:C:G	5.50134e-09	0.893823	-0.228789
22667548	chr18:22667548:G:C	2.28611e-09	-0.46444	0.251332
22667917	chr18:22667917:C:G	7.11286e-10	-1.38064	-2.58223e-10
22668034	chr18:22668034:G:A	1.48255e-10	-1.83463	-1.11415
22668325	chr18:22668325:T:C	3.7566e-09	1.02646	-0.742906
22668509	chr18:22668509:TG:T	4.2592e-10	-1.89346	-2.58223e-10
22668835	chr18:22668835:C:A	2.9614e-10	-1.04816	-1.20872
22669236	chr18:22669236:T:C	2.59921e-09	-2.1903e-10	-0.084751
22669377	chr18:22669377:G:A	2.4816e-09	-2.1903e-10	-0.131052
22669386	chr18:22669386:C:T	4.29993e-10	-1.88394	-2.58223e-10
22669400	chr18:22669400:G:A	2.26137e-09	-2.1903e-10	-0.223984
22669516	chr18:22669516:C:T	4.6257e-10	-1.81091	-2.58223e-10
22669909	chr18:22669909:G:A	2.02035e-09	-1.13449	0.797806
22669992	chr18:22669992:T:C	1.47647e-09	-2.1903e-10	-0.650302
22670040	chr18:22670040:T:C	8.49594e-10	-2.1903e-10	-1.20295
22670697	chr18:22670697:T:C	2.48388e-09	-2.1903e-10	-0.130136
22671703	chr18:22671703:T:C	3.91216e-09	1.05207	-0.727941
22671789	chr18:22671789:C:A	3.87046e-09	0.919434	-0.606019
22672059	chr18:22672059:T:C	1.45086e-10	-1.83788	-1.13251
22672483	chr18:22672483:C:T	9.21124e-10	-2.1903e-10	-1.12212
22672612	chr18:22672612:A:G	8.70845e-10	-2.1903e-10	-1.17825
22672657	chr18:22672657:T:A	4.43259e-10	-1.89306	0.0394999
22672959	chr18:22672959:C:A	1.09417e-09	-2.1903e-10	-0.949963
22673034	chr18:22673034:T:C	8.60536e-10	-2.1903e-10	-1.19016
22673310	chr18:22673310:C:T	2.5519e-08	1.00926	1.1902
22673414	chr18:22673414:A:G	8.53046e-10	-2.1903e-10	-1.1989
22673652	chr18:22673652:A:G	5.01127e-10	-1.89199	0.161136
22673723	chr18:22673723:G:A	1.24109e-09	-2.1903e-10	-0.823968
22674073	chr18:22674073:T:A	4.38269e-09	1.07471	-0.637009
22674101	chr18:22674101:T:C	4.59824e-10	-0.74125	-1.07562
22674325	chr18:22674325:T:C	9.94693e-10	-2.1903e-10	-1.04528
22674915	chr18:22674915:A:G	5.27931e-10	-1.88829	0.209542
22675029	chr18:22675029:A:G	4.47056e-10	-0.759126	-1.0859
22675100	chr18:22675100:T:C	8.50979e-10	-2.1903e-10	-1.20132
22675168	chr18:22675168:T:C	1.00084e-09	-2.1903e-10	-1.03911
22675212	chr18:22675212:A:C	2.79739e-08	-2.1903e-10	2.29131
22675363	chr18:22675363:T:C	1.20427e-09	-2.1903e-10	-0.854082
22675844	chr18:22675844:A:G	5.08462e-10	-1.8877	0.171378
22675916	chr18:22675916:T:C	1.07274e-09	-2.1903e-10	-0.969745
22676100	chr18:22676100:C:T	5.06054e-10	-1.88252	0.161447
22676231	chr18:22676231:G:A	8.48348e-10	-2.1903e-10	-1.20442
22676467	chr18:22676467:TA:T	4.93637e-10	-1.88781	0.141896
22676598	chr18:22676598:A:G	5.12927e-10	-1.87632	0.168736
22676928	chr18:22676928:T:C	4.27967e-10	-0.682767	-1.2059
22677129	chr18:22677129:G:C	9.81121e-10	-2.1903e-10	-1.05902
22677237	chr18:22677237:C:T	9.93979e-10	-2.1903e-10	-1.046
22677259	chr18:22677259:C:A	5.77331e-10	-1.5893	-2.58223e-10
22677522	chr18:22677522:G:C	9.2745e-10	-2.1903e-10	-1.11527
22678519	chr18:22678519:A:T	8.16791e-10	-0.747096	-0.495233
22678701	chr18:22678701:A:G	5.04906e-10	-1.88688	0.163544
22679248	chr18:22679248:G:A	2.46695e-08	1.13691	1.0287
22679468	chr18:22679468:C:T	1.01007e-09	-2.1903e-10	-1.02994
22679666	chr18:22679666:G:T	9.7728e-10	-2.1903e-10	-1.06294
22679667	chr18:22679667:G:T	9.7728e-10	-2.1903e-10	-1.06294
22679755	chr18:22679755:G:A	1.22792e-09	-2.1903e-10	-0.834635
22680061	chr18:22680061:G:A	9.7728e-10	-2.1903e-10	-1.06294
22680163	chr18:22680163:C:T	8.43066e-10	-0.732591	-0.478077
22680410	chr18:22680410:T:C	5.07787e-10	-1.88415	0.166495
22680537	chr18:22680537:A:G	1.05678e-08	-2.1903e-10	1.31785
22681676	chr18:22681676:C:T	7.99847e-09	0.634701	0.404592
22681739	chr18:22681739:A:G	9.98583e-10	-2.1903e-10	-1.04138
22681842	chr18:22681842:G:T	5.46867e-09	0.623471	0.0356074
22681923	chr18:22681923:A:T	2.33327e-08	0.860299	1.2496
22682216	chr18:22682216:G:A	3.22891e-10	-1.88517	-0.285232
22682321	chr18:22682321:C:A	3.35281e-10	-1.89101	-0.241737
22682331	chr18:22682331:A:G	3.67343e-10	-0.833	-1.20842
22682363	chr18:22682363:T:C	4.67229e-09	-2.1903e-10	0.501692
22682405	chr18:22682405:T:C	3.21943e-09	-2.1903e-10	0.129247
22683096	chr18:22683096:A:T	3.21842e-09	-2.1903e-10	0.128933
22683386	chr18:22683386:A:T	3.05258e-08	0.663491	1.71512
22683591	chr18:22683591:A:G	2.4734e-09	-2.1903e-10	-0.134364
22683595	chr18:22683595:C:T	7.7436e-10	-1.89451	0.598833
22683688	chr18:22683688:C:T	3.40231e-10	-1.17968	-0.938411
22684025	chr18:22684025:T:C	9.06827e-10	-2.1903e-10	-1.13776
22684180	chr18:22684180:A:G	5.90128e-10	-1.87955	0.312175
22684213	chr18:22684213:G:A	1.46743e-09	-2.1903e-10	-0.656444
22684222	chr18:22684222:G:A	3.77433e-09	0.918013	-0.629746
22684224	chr18:22684224:C:T	3.79907e-09	0.913621	-0.618821
22684339	chr18:22684339:T:C	1.0794e-08	-2.1903e-10	1.33903
22684378	chr18:22684378:C:G	3.36685e-09	0.799428	-0.625407
22684678	chr18:22684678:T:G	4.40009e-10	-1.86092	-2.58223e-10
22685137	chr18:22685137:C:T	3.67306e-10	-1.74714	-0.294381
22685232	chr18:22685232:T:C	8.5311e-10	-2.1903e-10	-1.19882
22685567	chr18:22685567:C:G	4.37367e-09	0.998757	-0.563113
22685570	chr18:22685570:G:A	1.13303e-09	-2.1903e-10	-0.915062
22685621	chr18:22685621:C:T	5.14246e-09	-2.1903e-10	0.597573
22685755	chr18:22685755:G:T	3.74387e-09	-2.1903e-10	0.280163
22685829	chr18:22685829:C:G	2.83295e-10	-1.70367	-0.597549
22685901	chr18:22685901:G:A	3.63616e-09	-2.1903e-10	0.250972
22686678	chr18:22686678:T:C	4.35525e-10	-1.87116	-2.58223e-10
22686828	chr18:22686828:G:A	4.67976e-10	-1.79929	-2.58223e-10
22686843	chr18:22686843:A:G	5.36895e-10	-1.89402	0.23211
22686856	chr18:22686856:T:C	3.82006e-08	0.77539	1.82751
22687145	chr18:22687145:G:A	2.98612e-10	-1.62368	-0.624888
22687227	chr18:22687227:T:C	4.12336e-09	0.945467	-0.568756
22687498	chr18:22687498:C:T	4.66698e-10	-1.80203	-2.58223e-10
22688266	chr18:22688266:C:T	5.86185e-10	-1.89357	0.319493
22688325	chr18:22688325:C:A	4.4599e-10	-0.87343	-0.973987
22688382	chr18:22688382:G:A	1.45869e-09	-2.1903e-10	-0.662421
22688760	chr18:22688760:T:C	5.41569e-10	-1.89461	0.241366
22689009	chr18:22689009:G:C	3.28002e-09	-2.1903e-10	0.147892
22689102	chr18:22689102:G:A	2.85905e-10	-1.67944	-0.612613
22689103	chr18:22689103:A:C	1.17885e-09	-2.1903e-10	-0.875418
22689108	chr18:22689108:C:G	8.7413e-10	-2.1903e-10	-1.17448
22689135	chr18:22689135:G:A	7.54319e-10	-0.781274	-0.540623
22689335	chr18:22689335:A:G	3.67052e-09	-2.1903e-10	0.260377
22690181	chr18:22690181:G:A	4.26391e-10	-1.88193	-0.0104245
22690570	chr18:22690570:C:T	5.4227e-09	-1.22757	1.8782
22691276	chr18:22691276:A:G	3.72133e-10	-1.88844	-0.140024
22691277	chr18:22691277:T:C	3.72133e-10	-1.88844	-0.140024
22691556	chr18:22691556:A:T	3.72743e-10	-1.88417	-0.142648
22691628	chr18:22691628:C:A	3.56189e-10	-1.88625	-0.186001
22691754	chr18:22691754:A:T	2.15098e-09	-2.1903e-10	-0.274035
22691778	chr18:22691778:C:A	3.97492e-09	0.955971	-0.615924
22692204	chr18:22692204:T:G	1.50088e-09	-2.1903e-10	-0.633908
22692383	chr18:22692383:T:C	3.50036e-10	-1.88442	-0.20526
22692670	chr18:22692670:C:T	9.07899e-10	-2.1903e-10	-1.13658
22692752	chr18:22692752:A:G	1.54673e-10	-1.7081	-1.19829
22692753	chr18:22692753:T:G	1.36892e-09	-0.97305	0.247114
22693068	chr18:22693068:G:C	1.51706e-09	-1.12697	0.503782
22693072	chr18:22693072:G:A	5.42743e-10	-1.73423	0.0831537
22693503	chr18:22693503:C:T	4.48756e-09	0.998614	-0.537261
22693558	chr18:22693558:A:G	4.11486e-10	-1.88072	-0.0472124
22693919	chr18:22693919:T:C	4.01269e-09	1.0161	-0.666593
22694044	chr18:22694044:C:CT	3.55883e-10	-1.89002	-0.183087
22694165	chr18:22694165:T:C	3.67663e-10	-1.8925	-0.148049
22694443	chr18:22694443:C:T	4.08157e-09	-2.1903e-10	0.366526
22695026	chr18:22695026:T:G	8.92709e-10	-2.1903e-10	-1.15345
22695262	chr18:22695262:G:A	3.69015e-09	-2.1903e-10	0.26571
22695504	chr18:22695504:C:A	1.58376e-09	-1.0912	0.511042
22695529	chr18:22695529:T:C	1.56974e-09	-2.1903e-10	-0.589048
22696224	chr18:22696224:G:A	8.46103e-10	-2.1903e-10	-1.20707
22696317	chr18:22696317:G:A	3.52712e-10	-1.88898	-0.193082
22696609	chr18:22696609:A:G	3.55749e-10	-1.88867	-0.184818
22696712	chr18:22696712:C:T	1.57224e-08	0.918038	0.797091
22696981	chr18:22696981:A:G	2.37425e-09	-2.1903e-10	-0.175275
22697301	chr18:22697301:G:A	3.91603e-09	0.930073	-0.604951
22697592	chr18:22697592:G:T	4.07802e-10	-0.76003	-1.1769
22697719	chr18:22697719:A:AT	2.46544e-09	-2.1903e-10	-0.137585
22697728	chr18:22697728:T:A	9.03279e-10	-2.1903e-10	-1.14168
22697975	chr18:22697975:C:T	1.34322e-09	-2.1903e-10	-0.74489
22698082	chr18:22698082:A:G	3.46384e-09	-2.1903e-10	0.202421
22698374	chr18:22698374:A:C	8.48495e-10	-2.1903e-10	-1.20425
22698389	chr18:22698389:A:G	8.89178e-10	-2.1903e-10	-1.15741
22698481	chr18:22698481:G:A	3.43623e-09	-1.11969	1.31411
22698922	chr18:22698922:G:A	3.52205e-10	-1.89297	-0.190529
22699270	chr18:22699270:A:G	3.48068e-10	-1.89301	-0.202301
22699391	chr18:22699391:T:C	3.35508e-09	-2.1903e-10	0.170518
22699449	chr18:22699449:A:G	4.26185e-10	-1.89284	-2.58223e-10
22699674	chr18:22699674:GAAGA:G	2.82153e-10	-1.30344	-1.00182
22700194	chr18:22700194:C:T	9.94105e-10	-2.1903e-10	-1.04587
22700308	chr18:22700308:C:T	7.47129e-10	-0.746557	-0.584918
22700378	chr18:22700378:T:C	8.1332e-10	-1.24659	-2.58223e-10
22700424	chr18:22700424:A:T	7.21031e-10	-0.806946	-0.560085
22700437	chr18:22700437:T:C	9.88267e-10	-2.1903e-10	-1.05176
22700562	chr18:22700562:T:G	1.53517e-09	-2.1903e-10	-0.611316
22700683	chr18:22700683:C:T	1.21958e-08	0.918332	0.5428
22700967	chr18:22700967:T:C	1.09895e-09	-2.1903e-10	-0.945603
22701202	chr18:22701202:TTTATTTCC:T	2.33427e-09	-2.1903e-10	-0.192258
22701334	chr18:22701334:A:G	1.09576e-09	-1.7942	0.845689
22701393	chr18:22701393:C:T	3.44478e-09	-1.08656	1.28346
22701394	chr18:22701394:G:A	9.16178e-10	-2.1903e-10	-1.1275
22701655	chr18:22701655:G:A	4.09424e-09	0.918082	-0.548458
22701662	chr18:22701662:T:G	2.53768e-09	-2.1903e-10	-0.108707
22702040	chr18:22702040:G:T	2.04193e-09	-2.1903e-10	-0.326062
22702079	chr18:22702079:G:A	1.10011e-09	-2.1903e-10	-0.944547
22702208	chr18:22702208:A:G	1.14574e-09	-2.1903e-10	-0.903906
22702397	chr18:22702397:T:C	9.55506e-10	-1.62437	0.538896
22702667	chr18:22702667:C:G	2.7234e-08	1.08143	1.18308
22702815	chr18:22702815:TC:T	3.55533e-10	-1.02851	-1.04558
22702893	chr18:22702893:C:T	3.51082e-10	-1.05275	-1.03395
22702905	chr18:22702905:C:T	7.03181e-10	-1.71649	0.324391
22703256	chr18:22703256:C:G	1.21742e-09	-2.1903e-10	-0.843221
22703364	chr18:22703364:T:C	2.57575e-09	-1.22736	1.13354
22703458	chr18:22703458:C:T	9.01776e-10	-0.796272	-0.347074
22703562	chr18:22703562:C:T	4.01426e-09	-2.1903e-10	0.349895
22703575	chr18:22703575:T:G	4.813e-09	1.07826	-0.546895
22704397	chr18:22704397:C:T	7.08009e-10	-0.784299	-0.600957
22704670	chr18:22704670:A:T	1.40309e-09	-2.1903e-10	-0.701281
22705108	chr18:22705108:T:G	2.48069e-09	-2.1903e-10	-0.131422
22705423	chr18:22705423:T:C	4.5043e-09	0.907753	-0.442679
22705893	chr18:22705893:GCT:G	8.60379e-10	-2.1903e-10	-1.19034
22706045	chr18:22706045:C:T	7.07274e-10	-1.6745	0.288208
22706132	chr18:22706132:T:C	4.52965e-09	0.89204	-0.421353
22706623	chr18:22706623:T:G	1.01062e-09	-2.1903e-10	-1.02939
22706989	chr18:22706989:TAGC:T	4.50566e-10	-1.83721	-2.58223e-10
22707005	chr18:22707005:A:G	4.88389e-10	-1.0135	-0.743097
22707462	chr18:22707462:T:C	4.27542e-10	-1.51955	-0.370111
22707480	chr18:22707480:T:C	1.73223e-10	-1.63683	-1.1563
22707648	chr18:22707648:G:A	1.41793e-09	-2.1903e-10	-0.690758
22707903	chr18:22707903:C:T	9.49393e-09	-2.1903e-10	1.2107
22708271	chr18:22708271:C:T	2.10213e-09	-2.1903e-10	-0.297005
22708764	chr18:22708764:C:T	1.15187e-09	-2.1903e-10	-0.898572
22708866	chr18:22708866:G:A	5.77716e-10	-1.27066	-0.317973
22709017	chr18:22709017:A:C	8.67857e-10	-2.1903e-10	-1.18169
22709069	chr18:22709069:CTGGGAT:C	8.62546e-10	-2.1903e-10	-1.18782
22709204	chr18:22709204:C:T	4.04583e-10	-0.893879	-1.05098
22709213	chr18:22709213:T:C	4.74131e-10	-1.01653	-0.769697
22709310	chr18:22709310:A:C	2.19348e-09	-2.1903e-10	-0.254469
22709562	chr18:22709562:C:G	1.93794e-10	-1.58161	-1.09931
22709614	chr18:22709614:A:G	4.98725e-10	-0.989413	-0.746246
22709711	chr18:22709711:G:T	1.98743e-09	-2.1903e-10	-0.353113
22709809	chr18:22709809:C:T	9.03285e-10	-1.01138	-0.130296
22710057	chr18:22710057:G:A	1.02189e-09	-2.1903e-10	-1.0183
22710653	chr18:22710653:T:C	2.64803e-09	1.10587	-1.17201
22710727	chr18:22710727:C:T	5.11916e-10	-1.70955	-2.58223e-10
22710850	chr18:22710850:T:C	1.06767e-08	-2.1903e-10	1.3281
22710933	chr18:22710933:G:A	6.08195e-09	-2.1903e-10	0.765369
22711217	chr18:22711217:G:A	8.81642e-10	-2.1903e-10	-1.16593
22711342	chr18:22711342:T:G	8.46603e-10	-2.1903e-10	-1.20648
22711563	chr18:22711563:A:G	2.87326e-09	-2.1903e-10	0.0154913
22711633	chr18:22711633:G:A	1.30851e-10	-1.89272	-1.18093
22711670	chr18:22711670:G:A	7.64523e-10	-0.0980438	-1.21042
22711686	chr18:22711686:T:C	8.81227e-10	-2.1903e-10	-1.1664
22712654	chr18:22712654:G:A	4.63717e-10	-1.80844	-2.58223e-10
22713056	chr18:22713056:A:C	5.7457e-10	-1.59409	-2.58223e-10
22713687	chr18:22713687:A:T	2.03442e-09	-2.1903e-10	-0.329745
22713688	chr18:22713688:C:T	2.01047e-09	-2.1903e-10	-0.341588
22713836	chr18:22713836:T:A	8.75015e-10	-2.1903e-10	-1.17347
22713865	chr18:22713865:CT:C	1.35295e-09	-2.1903e-10	-0.737667
22714146	chr18:22714146:C:G	1.30012e-09	-2.1903e-10	-0.777498
22714258	chr18:22714258:T:C	4.90199e-08	2.85227	-2.58223e-10
22714353	chr18:22714353:G:C	2.01884e-08	1.96515	-2.58223e-10
22714654	chr18:22714654:T:C	1.60462e-09	-2.1903e-10	-0.567068
22714797	chr18:22714797:T:C	4.21084e-09	-2.1903e-10	0.397704
22715067	chr18:22715067:A:G	1.67749e-09	-2.1903e-10	-0.52266
22715284	chr18:22715284:C:T	4.23225e-10	-1.23654	-0.663267
22715656	chr18:22715656:C:T	4.53612e-10	-1.83047	-2.58223e-10
22715782	chr18:22715782:T:C	4.07439e-10	-1.29434	-0.643481
22715934	chr18:22715934:T:A	1.2788e-09	0.382583	-1.17662
22716357	chr18:22716357:A:T	4.01536e-09	-0.525333	0.875503
22716388	chr18:22716388:C:T	8.94895e-10	-2.1903e-10	-1.15101
22716467	chr18:22716467:T:C	2.64615e-09	-2.1903e-10	-0.0668524
22716843	chr18:22716843:T:C	2.50908e-10	-1.33044	-1.09218
22717014	chr18:22717014:A:G	2.73053e-09	-2.1903e-10	-0.0354619
22717217	chr18:22717217:A:G	9.25399e-10	-2.1903e-10	-1.11749
22717230	chr18:22717230:T:G	8.41397e-10	-2.1903e-10	-1.21265
22717281	chr18:22717281:A:T	8.43564e-10	-2.1903e-10	-1.21008
22718607	chr18:22718607:A:G	1.59412e-08	1.14508	0.583868
22718769	chr18:22718769:C:T	2.977e-09	-2.1903e-10	0.0509575
22718788	chr18:22718788:A:G	4.25379e-10	-1.89473	-2.58223e-10
22718825	chr18:22718825:A:T	5.57321e-09	-0.288352	0.966367
22719057	chr18:22719057:C:T	4.43688e-08	1.08123	1.67134
22719059	chr18:22719059:T:C	8.41286e-10	-2.1903e-10	-1.21278
22719150	chr18:22719150:A:G	3.97166e-09	-0.594484	0.933711
22720052	chr18:22720052:C:A	1.01215e-09	-2.1903e-10	-1.02788
22720563	chr18:22720563:C:T	1.41359e-09	-2.1903e-10	-0.693827
22720619	chr18:22720619:T:C	3.9736e-10	-1.29283	-0.670036
22720655	chr18:22720655:A:C	2.77742e-09	-2.1903e-10	-0.0184366
22720711	chr18:22720711:G:T	1.43616e-09	-2.1903e-10	-0.677985
22720728	chr18:22720728:A:G	1.29178e-08	0.914839	0.603811
22720812	chr18:22720812:T:C	1.77166e-09	-2.1903e-10	-0.46804
22721082	chr18:22721082:T:A	5.6553e-09	-0.277385	0.970021
22721232	chr18:22721232:C:T	3.08554e-09	-2.1903e-10	0.0867704
22721297	chr18:22721297:T:C	4.11384e-09	-2.1903e-10	0.3744
22721342	chr18:22721342:T:A	2.47658e-09	-2.1903e-10	-0.13308
22721842	chr18:22721842:C:A	1.86455e-09	-2.1903e-10	-0.416935
22722532	chr18:22722532:G:A	5.29542e-09	-0.29566	0.922545
22722613	chr18:22722613:G:A	1.71019e-09	-2.1903e-10	-0.503351
22722751	chr18:22722751:G:C	4.00184e-10	-1.30594	-0.64985
22722941	chr18:22722941:T:C	1.38854e-09	0.440671	-1.15238
22723557	chr18:22723557:T:G	1.21428e-09	-2.1903e-10	-0.845809
22724121	chr18:22724121:G:A	3.55577e-10	-0.869545	-1.20443
22724298	chr18:22724298:A:G	4.49387e-10	-0.661733	-1.1781
22724395	chr18:22724395:T:C	1.75224e-08	2.49537	-0.671846
22724405	chr18:22724405:A:G	2.53485e-08	2.56672	-0.373956
22724415	chr18:22724415:C:T	2.60921e-08	2.57787	-0.356188
22724428	chr18:22724428:T:C	8.58788e-10	-2.1903e-10	-1.19219
22724632	chr18:22724632:G:C	2.8202e-09	-2.1903e-10	-0.00314773
22724895	chr18:22724895:A:G	1.67418e-08	2.46913	-0.691178
22725164	chr18:22725164:T:A	1.67261e-09	-2.1903e-10	-0.52557
22725419	chr18:22725419:C:T	1.49197e-09	-0.624845	-0.0150112
22725814	chr18:22725814:T:C	2.89512e-09	-2.1903e-10	0.0230682
22726120	chr18:22726120:T:G	3.8597e-10	-0.796026	-1.19593
22726195	chr18:22726195:G:A	1.59996e-09	-0.56998	-2.58223e-10
22726227	chr18:22726227:C:T	1.57097e-09	-2.1903e-10	-0.588264
22726295	chr18:22726295:T:C	8.89251e-10	0.0530023	-1.21034
22726801	chr18:22726801:A:G	2.27212e-08	2.46582	-0.382474
22727088	chr18:22727088:T:G	4.93284e-09	-0.226674	0.782632
22727113	chr18:22727113:A:G	1.67514e-09	-2.1903e-10	-0.524061
22727231	chr18:22727231:A:G	3.97066e-10	-0.764487	-1.19912
22727358	chr18:22727358:G:A	2.80653e-09	-2.1903e-10	-0.00800861
22727504	chr18:22727504:A:G	4.31051e-09	-2.1903e-10	0.421099
22727692	chr18:22727692:G:T	2.19653e-08	2.44881	-0.399307
22727792	chr18:22727792:T:C	3.80237e-10	-1.34256	-0.664359
22727978	chr18:22727978:G:A	2.87243e-09	-2.1903e-10	0.0151998
22728011	chr18:22728011:T:G	8.43237e-10	-2.1903e-10	-1.21046
22728160	chr18:22728160:C:T	2.17741e-08	2.42991	-0.389147
22728524	chr18:22728524:A:G	2.44911e-08	2.48414	-0.325788
22728606	chr18:22728606:C:A	3.85154e-10	-0.794535	-1.19953
22728721	chr18:22728721:T:A	1.38402e-08	2.32724	-0.739619
22728761	chr18:22728761:G:C	1.63304e-09	-2.1903e-10	-0.549515
22728957	chr18:22728957:T:C	8.43201e-10	-2.1903e-10	-1.21051
22729049	chr18:22729049:C:T	3.36272e-09	-0.614095	0.786889
22729572	chr18:22729572:T:C	2.89079e-09	-2.1903e-10	0.0215709
22729611	chr18:22729611:G:C	1.30388e-10	-1.88605	-1.19115
22730075	chr18:22730075:G:T	1.28619e-09	-2.1903e-10	-0.788275
22730979	chr18:22730979:C:T	1.03112e-09	-2.1903e-10	-1.00931
22731092	chr18:22731092:A:G	8.43262e-10	-2.1903e-10	-1.21043
22731592	chr18:22731592:C:A	2.21605e-08	2.41406	-0.3557
22731708	chr18:22731708:G:A	8.46791e-10	-2.1903e-10	-1.20626
22731894	chr18:22731894:C:T	8.54135e-10	-2.1903e-10	-1.19762
22732081	chr18:22732081:A:G	9.57431e-10	-2.1903e-10	-1.08346
22732378	chr18:22732378:A:G	9.75363e-09	2.25084	-1.01316
22732473	chr18:22732473:C:T	3.28341e-09	-2.1903e-10	0.148925
22732942	chr18:22732942:T:C	2.28992e-09	-1.69606	1.48461
22732943	chr18:22732943:G:A	9.07007e-10	-2.1903e-10	-1.13756
22733304	chr18:22733304:G:A	1.27218e-09	-2.1903e-10	-0.799225
22733389	chr18:22733389:A:G	7.12563e-10	-0.279178	-1.09967
22733476	chr18:22733476:A:G	6.11064e-08	2.46666	0.605994
22733497	chr18:22733497:T:C	6.56769e-08	2.51908	0.625712
22733859	chr18:22733859:ATTGT:A	1.7104e-10	-1.8588	-0.94702
22734044	chr18:22734044:T:C	9.78446e-10	-2.1903e-10	-1.06175
22734262	chr18:22734262:T:C	4.25772e-10	-1.89381	-2.58223e-10
22735380	chr18:22735380:A:G	8.93297e-09	-0.424741	1.57453
22735485	chr18:22735485:T:C	1.12941e-09	-0.91826	-2.58223e-10
22735647	chr18:22735647:C:T	8.81526e-10	-2.1903e-10	-1.16606
22735730	chr18:22735730:A:C	1.04012e-07	2.70322	0.901329
22736179	chr18:22736179:G:C	2.32715e-10	-1.87329	-0.624602
22736181	chr18:22736181:A:G	9.48131e-09	-0.402159	1.61152
22736530	chr18:22736530:C:T	9.0109e-09	-0.440992	1.59947
22736542	chr18:22736542:AC:A	1.06066e-09	-2.1903e-10	-0.981066
22737231	chr18:22737231:C:T	2.47441e-09	-2.1903e-10	-0.133953
22738050	chr18:22738050:T:C	2.69252e-09	-2.1903e-10	-0.0494789
22738136	chr18:22738136:G:A	5.3724e-10	-0.485038	-1.17623
22738632	chr18:22738632:C:T	1.51041e-08	-0.00857553	1.68358
22739634	chr18:22739634:A:T	8.54319e-10	-2.1903e-10	-1.19741
22740044	chr18:22740044:C:G	1.20206e-09	-2.1903e-10	-0.855919
22740102	chr18:22740102:A:G	2.35902e-09	-2.1903e-10	-0.181709
22740921	chr18:22740921:G:A	4.89596e-10	-1.75413	-2.58223e-10
22741076	chr18:22741076:A:G	1.20105e-08	2.22402	-0.778196
22742231	chr18:22742231:T:A	1.86976e-09	-2.1903e-10	-0.414146
22742583	chr18:22742583:T:C	1.33191e-09	-2.1903e-10	-0.75334
22743139	chr18:22743139:A:G	5.27975e-09	0.623921	-2.58223e-10
22743382	chr18:22743382:C:A	1.3152e-09	-2.1903e-10	-0.765972
22743798	chr18:22743798:A:T	9.40273e-10	-2.1903e-10	-1.10154
22743932	chr18:22743932:G:A	1.82237e-09	-2.1903e-10	-0.43982
22744373	chr18:22744373:C:T	1.57e-08	0.0595766	1.65413
22744449	chr18:22744449:C:T	1.22644e-09	-2.1903e-10	-0.835845
22744459	chr18:22744459:A:C	9.8274e-10	-0.0625314	-0.994837
22745283	chr18:22745283:TA:T	8.95021e-10	-0.0428097	-1.10806
22745303	chr18:22745303:C:A	1.11782e-09	-2.1903e-10	-0.928577
22745709	chr18:22745709:G:C	1.20146e-09	-2.1903e-10	-0.856421
22746628	chr18:22746628:G:A	7.91848e-10	-1.27334	-2.58223e-10
22746846	chr18:22746846:A:G	9.50686e-10	-2.1903e-10	-1.09053
22746884	chr18:22746884:T:C	9.65674e-08	2.5936	0.936686
22747154	chr18:22747154:A:T	1.33497e-09	-2.1903e-10	-0.751046
22747258	chr18:22747258:C:T	1.34404e-08	-0.0952209	1.65353
22747583	chr18:22747583:T:G	2.755e-09	0.0184632	-0.0450029
22747642	chr18:22747642:A:C	2.0654e-10	-1.41014	-1.20708
22747715	chr18:22747715:T:G	1.67755e-08	2.41923	-0.639265
22747917	chr18:22747917:A:G	1.67793e-10	-1.88967	-0.935306
22748545	chr18:22748545:G:C	2.64743e-09	-2.1903e-10	-0.0663684
22748579	chr18:22748579:C:G	1.02074e-09	-2.1903e-10	-1.01943
22748820	chr18:22748820:G:A	1.17362e-09	-2.1903e-10	-0.879865
22749006	chr18:22749006:A:G	8.59108e-08	2.5125	0.900849
22749371	chr18:22749371:A:G	3.5365e-10	-1.00063	-1.07878
22749553	chr18:22749553:CAG:C	9.01473e-10	-2.1903e-10	-1.14368
22749942	chr18:22749942:G:A	1.45681e-08	-0.170732	1.80961
22750163	chr18:22750163:G:A	1.0081e-08	2.06304	-0.792345
22750592	chr18:22750592:C:T	8.22793e-09	2.01654	-0.948962
22750634	chr18:22750634:T:C	9.63563e-10	-2.1903e-10	-1.07708
22750811	chr18:22750811:G:A	2.1437e-09	-2.1903e-10	-0.277425
22751010	chr18:22751010:T:C	1.37351e-09	-2.1903e-10	-0.722587
22751180	chr18:22751180:T:C	1.41141e-09	-2.1903e-10	-0.695366
22751815	chr18:22751815:C:G	1.18111e-09	-2.1903e-10	-0.873505
22751853	chr18:22751853:G:A	9.90212e-09	2.0567	-0.80391
22751990	chr18:22751990:C:T	1.6688e-10	-1.89373	-0.936701
22752192	chr18:22752192:G:C	7.61817e-10	-0.102757	-1.20925
22752258	chr18:22752258:C:T	2.03962e-10	-1.79953	-0.830246
22752604	chr18:22752604:T:G	5.06485e-10	-0.634509	-1.08571
22752993	chr18:22752993:G:A	1.76694e-09	-0.47071	-2.58223e-10
22753054	chr18:22753054:C:A	1.34493e-08	-0.0898913	1.64886
22753113	chr18:22753113:T:C	1.21265e-09	-2.1903e-10	-0.847149
22753299	chr18:22753299:G:A	1.05371e-09	-0.987636	-2.58223e-10
22753426	chr18:22753426:C:T	5.14664e-09	-2.1903e-10	0.598387
22753531	chr18:22753531:C:A	4.38656e-10	-1.864	-2.58223e-10
22753870	chr18:22753870:T:C	1.36547e-08	-0.0794038	1.65353
22754526	chr18:22754526:C:T	9.2329e-09	2.00683	-0.824015
22754564	chr18:22754564:C:A	1.87573e-10	-1.66313	-1.05041
22754626	chr18:22754626:T:G	7.25835e-09	1.91558	-0.973386
22755150	chr18:22755150:G:A	1.25749e-08	2.27975	-0.788003
22755171	chr18:22755171:A:G	3.64553e-10	-0.877545	-1.17149
22755511	chr18:22755511:G:A	1.30387e-08	2.29898	-0.771015
22755552	chr18:22755552:T:C	2.33675e-08	2.18791	-0.076521
22755562	chr18:22755562:T:C	1.98194e-09	-2.1903e-10	-0.355879
22755787	chr18:22755787:C:T	1.41383e-09	-0.693652	-2.58223e-10
22756136	chr18:22756136:G:A	1.49381e-09	-2.1903e-10	-0.638629
22756446	chr18:22756446:C:T	1.41188e-09	-2.1903e-10	-0.695038
22756483	chr18:22756483:A:G	8.0041e-10	-0.050483	-1.21211
22756496	chr18:22756496:G:A	5.97832e-10	-0.384093	-1.17031
22756701	chr18:22756701:T:C	1.44456e-08	0.00376588	1.62667
22756988	chr18:22756988:G:A	2.26511e-10	-1.89378	-0.631139
22757605	chr18:22757605:G:A	1.33158e-09	-2.1903e-10	-0.753592
22757850	chr18:22757850:A:G	2.49608e-09	-2.1903e-10	-0.125236
22757910	chr18:22757910:G:A	3.89891e-10	-0.815354	-1.16649
22757980	chr18:22757980:G:A	8.74186e-10	-2.1903e-10	-1.17442
22758015	chr18:22758015:G:A	8.94574e-09	-2.1903e-10	1.15122
22758620	chr18:22758620:CA:C	5.81193e-10	-0.391526	-1.1911
22759570	chr18:22759570:A:T	1.50179e-10	-1.8892	-1.04669
22760264	chr18:22760264:C:T	1.15871e-09	0.152563	-1.04522
22760609	chr18:22760609:T:C	1.38459e-08	-0.0936709	1.6817
22760621	chr18:22760621:G:T	4.25356e-10	-1.89479	-2.58223e-10
22760692	chr18:22760692:G:T	1.07496e-08	2.12917	-0.794257
22760732	chr18:22760732:G:A	4.08111e-10	-0.862818	-1.07336
22760959	chr18:22760959:A:G	9.59693e-10	-2.1903e-10	-1.0811
22761586	chr18:22761586:A:G	1.90369e-10	-1.49066	-1.20808
22762857	chr18:22762857:A:T	1.00943e-09	-2.1903e-10	-1.03058
22762862	chr18:22762862:G:A	1.01877e-09	-2.1903e-10	-1.02136
22762981	chr18:22762981:T:C	1.68919e-09	-2.1903e-10	-0.51571
22763196	chr18:22763196:A:G	2.01218e-09	-2.1903e-10	-0.340738
22763361	chr18:22763361:T:A	9.56551e-09	2.00129	-0.783088
22763824	chr18:22763824:A:G	2.68886e-10	-1.16394	-1.18948
22764093	chr18:22764093:C:T	1.29953e-09	-2.1903e-10	-0.777954
22764614	chr18:22764614:C:CA	1.23072e-09	-2.1903e-10	-0.832357
22764660	chr18:22764660:G:C	2.10329e-08	2.19197	-0.185839
22765161	chr18:22765161:C:T	1.3152e-09	-2.1903e-10	-0.765972
22765199	chr18:22765199:A:G	1.98095e-10	-1.7858	-0.873167
22765498	chr18:22765498:T:G	1.68919e-09	-2.1903e-10	-0.51571
22765655	chr18:22765655:A:G	1.45029e-09	-2.1903e-10	-0.668194
22765781	chr18:22765781:A:T	1.55108e-09	-2.1903e-10	-0.601006
22765995	chr18:22765995:A:G	4.52256e-10	-1.83346	-2.58223e-10
22766044	chr18:22766044:T:G	1.12624e-08	2.17758	-0.796068
22766415	chr18:22766415:G:A	1.85032e-09	-2.1903e-10	-0.424599
22766724	chr18:22766724:C:G	3.2349e-08	2.66576	-0.22913
22767017	chr18:22767017:C:T	6.60862e-10	-1.45417	-2.58223e-10
22767297	chr18:22767297:C:T	1.97895e-10	-1.47183	-1.18814
22767361	chr18:22767361:T:A	7.16039e-10	-0.163308	-1.21067
22767522	chr18:22767522:G:A	4.25468e-10	-1.89452	-2.58223e-10
22768305	chr18:22768305:G:A	9.1218e-10	-2.1903e-10	-1.13188
22768355	chr18:22768355:T:C	7.97249e-09	2.00137	-0.96533
22768732	chr18:22768732:G:T	1.62852e-09	-2.1903e-10	-0.552287
22769006	chr18:22769006:A:G	2.5644e-09	-2.1903e-10	-0.0982343
22769388	chr18:22769388:A:G	2.74241e-09	-2.1903e-10	-0.0311191
22769443	chr18:22769443:T:C	5.87046e-10	-0.36164	-1.21097
22770463	chr18:22770463:A:C	1.27262e-10	-1.89249	-1.20898
22771335	chr18:22771335:T:C	2.8619e-10	-1.20623	-1.08482
22771739	chr18:22771739:A:C	1.08706e-08	1.3461	-2.58223e-10
22771763	chr18:22771763:G:C	1.26e-09	-2.1903e-10	-0.808847
22771767	chr18:22771767:C:G	1.47586e-08	-0.0428217	1.69469
22772134	chr18:22772134:A:T	1.68771e-08	0.0441462	1.74186
22772574	chr18:22772574:T:C	9.65716e-09	2.18659	-0.958847
22772660	chr18:22772660:T:C	9.6407e-10	-2.1903e-10	-1.07655
22773272	chr18:22773272:G:A	1.00644e-09	0.147825	-1.18136
22773359	chr18:22773359:C:T	9.12576e-10	-0.888006	-0.243435
22773577	chr18:22773577:C:T	1.67152e-10	-1.89452	-0.934289
22773993	chr18:22773993:A:T	1.68145e-09	-2.1903e-10	-0.520302
22774169	chr18:22774169:G:T	3.01735e-08	2.36701	-2.58223e-10
22774784	chr18:22774784:G:A	1.42551e-09	0.286374	-0.971799
22774841	chr18:22774841:C:T	2.5353e-10	-1.8886	-0.523632
22776515	chr18:22776515:C:T	8.43346e-10	-2.1903e-10	-1.21033
22776750	chr18:22776750:T:C	1.44854e-08	-0.0437796	1.67697
22776765	chr18:22776765:G:T	3.0949e-10	-1.18128	-1.0315
22777008	chr18:22777008:C:T	1.49905e-09	-2.1903e-10	-0.635127
22777673	chr18:22777673:C:T	9.58753e-09	2.27991	-1.05941
22777743	chr18:22777743:T:C	1.17422e-09	-2.1903e-10	-0.87935
22777939	chr18:22777939:AAC:A	1.6381e-08	2.2405	-0.484331
22778046	chr18:22778046:A:T	4.26006e-10	-1.89326	-2.58223e-10
22778683	chr18:22778683:C:G	8.51641e-10	-2.1903e-10	-1.20055
22779278	chr18:22779278:A:G	1.60331e-08	-0.0233492	1.75805
22779823	chr18:22779823:G:A	1.08831e-09	-2.1903e-10	-0.955328
22780139	chr18:22780139:T:C	1.30889e-08	-0.161459	1.69327
22780531	chr18:22780531:A:G	1.09442e-08	2.35949	-1.00664
22781097	chr18:22781097:C:T	1.96837e-10	-1.7786	-0.886739
22781216	chr18:22781216:T:C	1.63658e-09	0.312842	-0.860188
22781249	chr18:22781249:T:C	2.38926e-09	-2.1903e-10	-0.168974
22781285	chr18:22781285:T:C	8.20978e-09	2.13495	-1.06958
22781506	chr18:22781506:T:G	2.27432e-09	0.362968	-0.581244
22781712	chr18:22781712:T:A	9.84912e-10	-2.1903e-10	-1.05516
22781802	chr18:22781802:G:A	2.54174e-10	-1.88353	-0.52616
22781911	chr18:22781911:ATAGT:A	9.57146e-10	-2.1903e-10	-1.08376
22782053	chr18:22782053:T:C	2.13404e-10	-1.79768	-0.786845
22782499	chr18:22782499:T:C	1.21474e-09	0.310449	-1.15587
22783697	chr18:22783697:C:T	9.59544e-09	2.25975	-1.03842
22784465	chr18:22784465:G:C	1.54541e-08	0.0189485	1.67897
22784618	chr18:22784618:C:T	8.49855e-10	-2.1903e-10	-1.20265
22784751	chr18:22784751:A:G	1.57934e-09	-2.1903e-10	-0.58295
22784835	chr18:22784835:C:G	9.34628e-10	-2.1903e-10	-1.10756
22786124	chr18:22786124:T:C	1.93587e-09	-2.1903e-10	-0.379403
22787275	chr18:22787275:A:C	1.03438e-09	-2.1903e-10	-1.00615
22787500	chr18:22787500:A:C	8.53574e-10	-2.1903e-10	-1.19828
22787572	chr18:22787572:G:A	1.23526e-09	-2.1903e-10	-0.828675
22788239	chr18:22788239:A:C	1.29989e-09	-2.1903e-10	-0.777679
22788527	chr18:22788527:A:G	1.93296e-09	-2.1903e-10	-0.380905
22788606	chr18:22788606:A:T	1.66697e-09	-2.1903e-10	-0.528949
22788707	chr18:22788707:G:A	1.61799e-09	-2.1903e-10	-0.558775
22788733	chr18:22788733:G:A	9.77136e-10	-2.1903e-10	-1.06309
22788983	chr18:22788983:C:CT	3.77469e-10	-0.887132	-1.12709
22789606	chr18:22789606:A:C	3.99625e-09	0.345398	-2.58223e-10
22789846	chr18:22789846:A:G	1.81784e-09	-2.1903e-10	-0.442306
22790182	chr18:22790182:T:C	2.11617e-09	-2.1903e-10	-0.290349
22790262	chr18:22790262:A:G	8.48943e-10	-2.1903e-10	-1.20372
22790856	chr18:22790856:C:T	1.37765e-09	-2.1903e-10	-0.719575
22790930	chr18:22790930:G:A	1.44493e-09	-2.1903e-10	-0.6719
22792352	chr18:22792352:A:G	2.66607e-10	-1.31075	-1.05119
22792384	chr18:22792384:C:T	1.37932e-09	-2.1903e-10	-0.718364
22792419	chr18:22792419:C:T	7.43107e-09	1.38535	-0.419638
22792721	chr18:22792721:G:A	4.44559e-10	-1.85063	-2.58223e-10
22793684	chr18:22793684:A:G	6.73618e-10	-1.43505	-2.58223e-10
22793833	chr18:22793833:T:C	6.26857e-09	-2.1903e-10	0.795591
22793929	chr18:22793929:C:T	1.8056e-08	0.0186659	1.83485
22794207	chr18:22794207:A:G	1.81749e-10	-1.80111	-0.943978
22794553	chr18:22794553:G:A	9.90106e-10	-2.1903e-10	-1.0499
22794634	chr18:22794634:GTT:G	1.60241e-08	2.17768	-0.443539
22794640	chr18:22794640:AC:A	1.37578e-08	2.03328	-0.451633
22794923	chr18:22794923:G:T	2.08182e-10	-1.89378	-0.71552
22794990	chr18:22794990:C:T	1.21883e-09	-2.1903e-10	-0.842069
22795086	chr18:22795086:T:C	9.67999e-09	2.23472	-1.00462
22795702	chr18:22795702:A:G	9.5085e-10	-2.1903e-10	-1.09036
22795962	chr18:22795962:G:A	2.28908e-10	-1.67186	-0.842535
22796177	chr18:22796177:C:T	1.35848e-09	-0.0132276	-0.720365
22796388	chr18:22796388:G:C	1.98131e-08	0.0604044	1.88598
22797214	chr18:22797214:T:C	1.4262e-08	-0.0644698	1.68211
22798380	chr18:22798380:A:G	3.98324e-09	-2.1903e-10	0.342138
22798666	chr18:22798666:G:A	1.53465e-09	-2.1903e-10	-0.611656
22799001	chr18:22799001:T:C	6.96537e-10	-0.313486	-1.08811
22799592	chr18:22799592:G:A	3.66443e-10	-0.948205	-1.09566
22799627	chr18:22799627:G:C	2.50448e-10	-1.63308	-0.791381
22800155	chr18:22800155:C:T	9.75943e-10	-2.1903e-10	-1.06431
22800217	chr18:22800217:C:A	6.41196e-09	1.81589	-0.997687
22800381	chr18:22800381:C:A	2.00902e-09	0.0964293	-0.438737
22800900	chr18:22800900:G:T	2.07965e-09	-2.1903e-10	-0.307757
22802014	chr18:22802014:G:A	1.45645e-09	-2.1903e-10	-0.663957
22803299	chr18:22803299:T:C	6.69941e-10	-1.36564	-0.0748821
22803435	chr18:22803435:G:A	1.37891e-09	-2.1903e-10	-0.718663
22803499	chr18:22803499:A:G	7.14771e-10	-1.41708	0.0413298
22803647	chr18:22803647:A:C	9.86788e-10	-2.1903e-10	-1.05326
22805039	chr18:22805039:A:G	6.05303e-09	1.61637	-0.855764
22805235	chr18:22805235:T:G	8.64738e-10	-0.295466	-0.88982
22805952	chr18:22805952:C:T	9.10462e-10	0.0552261	-1.18899
22806055	chr18:22806055:A:G	1.29358e-09	0.212017	-0.994558
22806262	chr18:22806262:A:C	7.50254e-09	1.73746	-0.762178
22806559	chr18:22806559:A:G	1.1006e-09	0.257178	-1.20128
22806561	chr18:22806561:G:C	1.49793e-09	-2.1903e-10	-0.63587
22806631	chr18:22806631:G:A	1.14602e-09	-2.1903e-10	-0.903661
22806755	chr18:22806755:G:A	9.33367e-10	0.079427	-1.18834
22806904	chr18:22806904:C:G	2.91927e-09	-2.1903e-10	0.031375
22806906	chr18:22806906:A:G	2.60672e-09	-2.1903e-10	-0.081864
22807170	chr18:22807170:G:A	7.52801e-10	-0.2145	-1.10941
22807395	chr18:22807395:C:T	1.08902e-09	-2.1903e-10	-0.954679
22807662	chr18:22807662:G:A	9.09074e-10	-2.1903e-10	-1.13529
22807886	chr18:22807886:T:A	1.07728e-09	0.233608	-1.19912
22808220	chr18:22808220:T:C	4.96727e-10	-1.73967	-2.58223e-10
22808339	chr18:22808339:T:C	8.88391e-10	-2.1903e-10	-1.1583
22808992	chr18:22808992:T:C	7.33695e-10	-1.41257	0.0629554
22809030	chr18:22809030:T:C	1.61183e-10	-1.89122	-0.973953
22809072	chr18:22809072:T:G	1.73415e-10	-1.80297	-0.98906
22809191	chr18:22809191:C:T	4.29317e-10	-1.88552	-2.58223e-10
22809252	chr18:22809252:G:A	7.19135e-10	-1.43793	0.0682662
22809256	chr18:22809256:A:C	1.46995e-09	-2.1903e-10	-0.654728
22809661	chr18:22809661:G:T	1.15137e-09	-0.0622204	-0.836782
22809670	chr18:22809670:T:G	1.04172e-09	-0.0849009	-0.914183
22810293	chr18:22810293:A:G	1.02643e-08	1.50172	-0.213009
22810403	chr18:22810403:A:T	4.61053e-09	-2.1903e-10	0.488385
22810973	chr18:22810973:T:A	1.13698e-09	0.268438	-1.18002
22811260	chr18:22811260:T:C	1.01444e-09	-0.254686	-0.770939
22811593	chr18:22811593:T:G	2.96632e-09	-2.1903e-10	0.0473642
22812066	chr18:22812066:T:G	1.80053e-10	-1.8154	-0.93906
22812221	chr18:22812221:T:C	9.59637e-10	-2.1903e-10	-1.08116
22812709	chr18:22812709:T:A	8.44324e-10	-2.1903e-10	-1.20918
22813189	chr18:22813189:C:A	3.25514e-09	-2.1903e-10	0.140277
22813490	chr18:22813490:T:A	1.67372e-09	0.0301658	-0.555072
22813517	chr18:22813517:T:C	3.40349e-10	-0.933034	-1.18471
22814253	chr18:22814253:A:AC	9.42631e-10	0.0897389	-1.18878
22814424	chr18:22814424:A:G	1.65126e-10	-1.88132	-0.95968
22815080	chr18:22815080:G:C	7.56854e-10	-1.43512	0.116581
22815141	chr18:22815141:G:T	1.05382e-09	-1.47671	0.489174
22815643	chr18:22815643:G:A	9.30552e-10	-2.1903e-10	-1.11193
22815811	chr18:22815811:A:C	7.34023e-10	-1.40582	0.0566466
22815948	chr18:22815948:C:T	1.19121e-09	-0.864986	-2.58223e-10
22816223	chr18:22816223:T:C	8.66487e-10	-2.1903e-10	-1.18327
22816366	chr18:22816366:A:G	2.08184e-09	-2.1903e-10	-0.306703
22816590	chr18:22816590:A:G	9.35023e-10	0.0827446	-1.18989
22816719	chr18:22816719:C:T	3.26365e-09	-2.1903e-10	0.142889
22816733	chr18:22816733:T:C	1.35107e-09	-2.1903e-10	-0.73906
22816804	chr18:22816804:C:T	3.25514e-09	-2.1903e-10	0.140277
22817051	chr18:22817051:C:T	1.33541e-09	-2.1903e-10	-0.750721
22817746	chr18:22817746:G:A	9.97417e-10	-1.04254	-2.58223e-10
22818137	chr18:22818137:G:A	1.30981e-09	-2.1903e-10	-0.770073
22818375	chr18:22818375:T:A	9.34007e-10	0.081554	-1.18978
22818950	chr18:22818950:TG:T	1.04921e-09	0.220494	-1.21241
22819079	chr18:22819079:T:A	1.0124e-09	-0.0142789	-1.01335
22819252	chr18:22819252:T:C	1.00103e-09	-2.1903e-10	-1.03893
22819302	chr18:22819302:TTC:T	1.70775e-09	-2.1903e-10	-0.504778
22819701	chr18:22819701:A:T	8.46202e-10	-2.1903e-10	-1.20695
22820142	chr18:22820142:C:T	8.41491e-10	-2.1903e-10	-1.21254
22820563	chr18:22820563:A:C	4.28951e-10	-1.88637	-2.58223e-10
22821176	chr18:22821176:T:C	3.20871e-10	-1.89478	-0.281891
22821546	chr18:22821546:A:C	1.80744e-09	-2.1903e-10	-0.448046
22821583	chr18:22821583:C:T	8.85887e-10	-0.351142	-0.809981
22821648	chr18:22821648:C:T	1.2537e-09	0.0764189	-0.890274
22822621	chr18:22822621:C:T	7.2259e-10	-0.252697	-1.11217
22822633	chr18:22822633:C:T	1.84077e-10	-1.88883	-0.843525
22822861	chr18:22822861:T:G	3.01779e-09	-2.1903e-10	0.0645674
22822878	chr18:22822878:A:T	4.30501e-10	-1.88276	-2.58223e-10
22823275	chr18:22823275:A:G	9.26653e-10	0.0636096	-1.17974
22823853	chr18:22823853:C:T	1.3322e-09	-2.1903e-10	-0.753123
22824140	chr18:22824140:A:G	1.32216e-09	-2.1903e-10	-0.760693
22824144	chr18:22824144:T:C	9.02759e-10	0.0697343	-1.21199
22824449	chr18:22824449:T:C	1.23519e-09	-2.1903e-10	-0.828729
22824527	chr18:22824527:C:T	6.79934e-10	-1.41154	-0.0141727
22825252	chr18:22825252:C:T	3.25514e-09	-2.1903e-10	0.140277
22825589	chr18:22825589:C:T	8.21526e-10	-1.38189	0.145341
22825856	chr18:22825856:G:A	6.95628e-10	-1.40154	-0.0013564
22825987	chr18:22825987:A:G	4.91024e-10	-1.75122	-2.58223e-10
22826063	chr18:22826063:TAAC:T	1.47015e-09	-2.1903e-10	-0.65459
22826406	chr18:22826406:T:C	1.16911e-09	0.327353	-1.21107
22826596	chr18:22826596:T:G	1.0773e-09	0.245973	-1.21148
22826745	chr18:22826745:A:T	4.21685e-09	0.39913	-2.58223e-10
22827098	chr18:22827098:C:T	1.39019e-09	-2.1903e-10	-0.71052
22827111	chr18:22827111:G:A	3.07e-09	-2.1903e-10	0.0817204
22827997	chr18:22827997:A:G	9.62596e-10	-2.1903e-10	-1.07808
22828620	chr18:22828620:C:T	1.35415e-09	0.468087	-1.20487
22828934	chr18:22828934:G:A	1.56679e-09	-2.1903e-10	-0.590928
22829034	chr18:22829034:G:A	1.94567e-09	-2.1903e-10	-0.374353
22829069	chr18:22829069:A:T	1.16906e-09	-0.00970484	-0.874049
22829070	chr18:22829070:A:T	8.42657e-10	-2.1903e-10	-1.21115
22829142	chr18:22829142:T:G	1.76002e-10	-1.89476	-0.882453
22829680	chr18:22829680:G:A	8.88572e-10	-2.1903e-10	-1.1581
22830060	chr18:22830060:A:G	1.80243e-09	-2.1903e-10	-0.450819
22830107	chr18:22830107:A:G	3.66047e-09	-2.1903e-10	0.257635
22830208	chr18:22830208:G:A	1.40177e-09	0.506185	-1.2084
22830243	chr18:22830243:G:A	1.55243e-09	0.502192	-1.10233
22830392	chr18:22830392:C:T	6.74564e-10	-1.42614	-0.0075052
22830985	chr18:22830985:G:C	1.55333e-09	-2.1903e-10	-0.599553
22831167	chr18:22831167:G:A	1.36832e-09	0.482094	-1.20847
22831332	chr18:22831332:A:G	1.08922e-09	-2.1903e-10	-0.954493
22831403	chr18:22831403:T:G	1.08813e-09	0.256108	-1.21161
22831514	chr18:22831514:C:T	1.40266e-09	0.509814	-1.2114
22831882	chr18:22831882:A:C	1.22223e-09	-2.1903e-10	-0.83928
22832142	chr18:22832142:T:C	1.47018e-09	-2.1903e-10	-0.654572
22832388	chr18:22832388:G:T	4.29543e-10	-1.88499	-2.58223e-10
22832986	chr18:22832986:A:G	8.41408e-10	-2.1903e-10	-1.21264
22833393	chr18:22833393:G:A	1.09272e-09	0.259901	-1.21119
22833490	chr18:22833490:T:C	1.14152e-09	-2.1903e-10	-0.907598
22833590	chr18:22833590:G:A	3.26492e-09	-2.1903e-10	0.143277
22833617	chr18:22833617:C:T	1.47015e-09	-2.1903e-10	-0.65459
22833623	chr18:22833623:A:G	1.72252e-09	-0.00758085	-0.488587
22833742	chr18:22833742:G:A	7.65167e-10	-1.38419	0.0765683
22834399	chr18:22834399:G:A	1.80726e-09	-2.1903e-10	-0.448146
22834493	chr18:22834493:A:G	9.20822e-10	-2.1903e-10	-1.12245
22834548	chr18:22834548:A:T	1.78207e-10	-1.61498	-1.14979
22834571	chr18:22834571:G:A	1.00658e-09	-2.1903e-10	-1.03339
22835640	chr18:22835640:A:G	3.25514e-09	-2.1903e-10	0.140277
22835780	chr18:22835780:C:T	1.47242e-09	-2.1903e-10	-0.653052
22835841	chr18:22835841:G:A	1.47015e-09	-2.1903e-10	-0.65459
22836119	chr18:22836119:A:G	2.18611e-09	0.16722	-0.425053
22836202	chr18:22836202:G:A	9.20754e-10	-2.1903e-10	-1.12252
22836280	chr18:22836280:G:A	1.31627e-09	-2.1903e-10	-0.765153
22836405	chr18:22836405:C:T	5.18548e-10	-0.845364	-0.851317
22836804	chr18:22836804:T:C	7.84307e-10	-0.347087	-0.935825
22837446	chr18:22837446:T:C	1.03485e-09	-2.1903e-10	-1.0057
22837458	chr18:22837458:G:A	8.61565e-10	-2.1903e-10	-1.18896
22837980	chr18:22837980:T:C	3.32357e-09	-2.1903e-10	0.161083
22839665	chr18:22839665:C:A	3.387e-09	-2.1903e-10	0.179987
22840262	chr18:22840262:G:A	1.23732e-09	-2.1903e-10	-0.827008
22840421	chr18:22840421:G:C	9.79217e-10	-1.45353	0.39257
22840425	chr18:22840425:G:A	8.64296e-10	-2.1903e-10	-1.1858
22840446	chr18:22840446:A:G	1.0411e-09	-1.36395	0.364268
22840485	chr18:22840485:A:G	8.47042e-10	-2.1903e-10	-1.20596
22840785	chr18:22840785:G:A	2.84379e-09	-2.1903e-10	0.00518169
22841054	chr18:22841054:T:C	1.53619e-09	-2.1903e-10	-0.610655
22841254	chr18:22841254:G:A	3.46083e-09	-2.1903e-10	0.201551
22841504	chr18:22841504:G:A	2.92711e-09	-2.1903e-10	0.0340583
22841689	chr18:22841689:T:C	6.30075e-10	-0.400812	-1.10106
22842113	chr18:22842113:CT:C	6.26553e-10	-0.88044	-0.627039
22842153	chr18:22842153:A:G	8.45568e-10	-2.1903e-10	-1.2077
22842157	chr18:22842157:G:A	2.46724e-09	-0.136856	-2.58223e-10
22842654	chr18:22842654:T:C	1.73772e-10	-1.63462	-1.15534
22843532	chr18:22843532:A:C	1.70329e-10	-1.80497	-1.005
22843566	chr18:22843566:G:C	3.64832e-09	-2.1903e-10	0.254309
22843879	chr18:22843879:C:T	2.08296e-09	-2.1903e-10	-0.306168
22844191	chr18:22844191:A:G	1.98058e-09	0.43042	-0.786986
22844279	chr18:22844279:A:G	3.23018e-09	-2.1903e-10	0.13258
22844607	chr18:22844607:G:A	3.26903e-09	-2.1903e-10	0.144537
22844711	chr18:22844711:TTATC:T	1.4538e-09	0.546965	-1.21274
22845036	chr18:22845036:T:C	4.35634e-10	-1.87091	-2.58223e-10
22845057	chr18:22845057:CT:C	1.28989e-09	0.427098	-1.2125
22845291	chr18:22845291:T:C	9.57253e-10	-2.1903e-10	-1.08365
22845404	chr18:22845404:A:G	7.17043e-10	-0.456331	-0.916246
22846038	chr18:22846038:A:G	3.24673e-09	-2.1903e-10	0.137691
22846073	chr18:22846073:G:A	1.61191e-09	-2.1903e-10	-0.562535
22846824	chr18:22846824:T:C	1.68408e-10	-1.6114	-1.20992
22846955	chr18:22846955:T:G	9.11687e-10	-1.13242	-2.58223e-10
22847251	chr18:22847251:A:G	1.4709e-09	-2.1903e-10	-0.654083
22847305	chr18:22847305:A:G	1.70217e-09	-2.1903e-10	-0.508053
22847756	chr18:22847756:C:G	1.28243e-09	-2.1903e-10	-0.791204
22847809	chr18:22847809:G:A	2.1574e-08	2.03153	-2.58223e-10
22847975	chr18:22847975:A:G	8.64371e-10	-2.1903e-10	-1.18571
22848311	chr18:22848311:C:T	6.65202e-10	-1.44139	-0.00623148
22848447	chr18:22848447:T:C	1.13306e-09	-2.1903e-10	-0.915032
22848569	chr18:22848569:T:C	9.40354e-10	0.1111	-1.21256
22848662	chr18:22848662:G:A	8.73733e-10	-0.00964696	-1.16529
22848750	chr18:22848750:C:T	1.11437e-09	-0.00226965	-0.9294
22848785	chr18:22848785:T:C	1.2013e-09	-2.1903e-10	-0.856556
22848991	chr18:22848991:A:G	2.56602e-09	-2.1903e-10	-0.0976031
22849150	chr18:22849150:A:G	1.33509e-09	-2.1903e-10	-0.750957
22849219	chr18:22849219:T:C	1.53737e-10	-1.89011	-1.02236
22849419	chr18:22849419:G:C	1.79941e-09	-2.1903e-10	-0.4525
22849585	chr18:22849585:G:C	9.07092e-10	-1.40379	0.266326
22849627	chr18:22849627:A:G	1.19985e-09	-2.1903e-10	-0.857757
22849721	chr18:22849721:T:C	2.74384e-09	-2.1903e-10	-0.0305977
22849742	chr18:22849742:T:G	1.63156e-09	-2.1903e-10	-0.550421
22849772	chr18:22849772:A:G	1.1962e-09	-2.1903e-10	-0.860805
22850034	chr18:22850034:C:G	9.46574e-10	-1.36967	0.274806
22850068	chr18:22850068:G:A	8.67531e-10	-2.1903e-10	-1.18206
22850204	chr18:22850204:A:T	1.79596e-09	-2.1903e-10	-0.454418
22850326	chr18:22850326:T:C	1.25025e-09	-2.1903e-10	-0.81661
22850493	chr18:22850493:C:G	1.63389e-09	-2.1903e-10	-0.548992
22850557	chr18:22850557:G:A	4.8583e-10	-1.76185	-2.58223e-10
22851194	chr18:22851194:C:T	5.98461e-10	-1.39108	-0.162274
22851428	chr18:22851428:T:C	8.2531e-10	-1.37957	0.147616
22851554	chr18:22851554:G:C	9.49169e-10	-2.1903e-10	-1.09213
22851857	chr18:22851857:T:G	8.08097e-10	-1.44896	0.195928
22852480	chr18:22852480:C:A	1.64908e-10	-1.87679	-0.965539
22852908	chr18:22852908:C:G	5.96791e-10	-0.401742	-1.1544
22854115	chr18:22854115:G:A	3.81569e-09	-2.1903e-10	0.299163
22854257	chr18:22854257:A:G	1.16697e-09	0.0831915	-0.968739
22854705	chr18:22854705:T:C	1.37096e-09	-0.724445	-2.58223e-10
22854728	chr18:22854728:A:T	1.54898e-09	-2.1903e-10	-0.602359
22854938	chr18:22854938:C:T	1.62683e-09	-2.1903e-10	-0.553324
22855295	chr18:22855295:A:G	6.21596e-09	-2.1903e-10	0.787164
22855840	chr18:22855840:G:T	1.03032e-09	-0.0480774	-0.962014
22856339	chr18:22856339:T:C	1.60559e-10	-1.659	-1.21005
22856455	chr18:22856455:A:G	1.29432e-09	-2.1903e-10	-0.781974
22856655	chr18:22856655:T:C	9.31579e-10	0.0796513	-1.19048
22856911	chr18:22856911:C:T	6.63456e-10	-1.359	-0.0912449
22857516	chr18:22857516:G:A	1.53816e-09	-2.1903e-10	-0.609371
22857647	chr18:22857647:G:A	9.73749e-10	-2.1903e-10	-1.06656
22857656	chr18:22857656:C:T	1.33929e-09	-2.1903e-10	-0.74782
22857670	chr18:22857670:G:A	4.26636e-10	-1.89178	-2.58223e-10
22857866	chr18:22857866:T:C	9.25218e-10	0.0943919	-1.21207
22857887	chr18:22857887:A:C	9.42116e-10	-2.1903e-10	-1.09958
22858048	chr18:22858048:G:A	1.11419e-09	0.236639	-1.16847
22858466	chr18:22858466:A:T	4.28141e-10	-1.88826	-2.58223e-10
22859072	chr18:22859072:T:C	1.63608e-09	-2.1903e-10	-0.547657
22859085	chr18:22859085:T:C	9.15592e-10	-2.1903e-10	-1.12814
22859136	chr18:22859136:C:T	1.24244e-09	0.210794	-1.03368
22859511	chr18:22859511:A:G	1.15696e-09	0.0147893	-0.908955
22859594	chr18:22859594:C:T	5.96911e-10	-0.961357	-0.594587
22860300	chr18:22860300:G:A	6.07022e-10	-0.992863	-0.546284
22860776	chr18:22860776:T:C	1.30104e-09	-2.1903e-10	-0.776794
22861330	chr18:22861330:G:T	1.31114e-09	-2.1903e-10	-0.769058
22861464	chr18:22861464:T:C	1.24073e-09	0.103275	-0.927533
22861647	chr18:22861647:T:G	4.34038e-10	-0.955272	-0.919309
22861664	chr18:22861664:G:A	3.80818e-09	-2.1903e-10	0.297193
22861771	chr18:22861771:T:C	1.29888e-09	-2.1903e-10	-0.778457
22861882	chr18:22861882:A:T	1.53498e-09	-2.1903e-10	-0.611442
22862771	chr18:22862771:G:A	1.38279e-09	-2.1903e-10	-0.715856
22862923	chr18:22862923:C:T	6.65677e-10	-1.41539	-0.0315212
22863104	chr18:22863104:C:A	2.19377e-10	-1.87545	-0.681468
22864272	chr18:22864272:A:G	1.1833e-09	-2.1903e-10	-0.871647
22864297	chr18:22864297:T:C	1.18577e-09	0.0653575	-0.93492
22864391	chr18:22864391:G:A	6.98319e-10	-1.39904	-2.58223e-10
22864537	chr18:22864537:A:C	6.72383e-10	-0.81705	-0.619834
22864704	chr18:22864704:C:CCTT	6.91645e-10	-1.39837	-0.0102738
22865428	chr18:22865428:T:C	1.67024e-09	-2.1903e-10	-0.526991
22865726	chr18:22865726:A:G	1.11632e-09	-0.00600727	-0.923913
22865851	chr18:22865851:TTA:T	6.60346e-10	-1.43042	-0.0245338
22866044	chr18:22866044:G:A	1.26839e-09	-2.1903e-10	-0.802209
22866052	chr18:22866052:G:A	5.76445e-10	-0.972672	-0.618161
22866444	chr18:22866444:A:G	1.52838e-09	-2.1903e-10	-0.615751
22866740	chr18:22866740:C:T	9.79008e-10	-2.1903e-10	-1.06117
22866817	chr18:22866817:T:C	1.0253e-09	0.146521	-1.16149
22866880	chr18:22866880:T:C	8.71128e-10	-1.4281	0.250181
22867925	chr18:22867925:T:C	9.07417e-10	-1.38812	0.251009
22867978	chr18:22867978:C:T	1.67681e-09	-2.1903e-10	-0.523062
22869083	chr18:22869083:C:T	1.27754e-09	-2.1903e-10	-0.795023
22869407	chr18:22869407:G:A	9.49539e-10	-2.1903e-10	-1.09174
22869748	chr18:22869748:T:C	3.54401e-10	-1.6638	-0.413484
22869925	chr18:22869925:A:C	1.22375e-09	-2.1903e-10	-0.838041
22870234	chr18:22870234:T:C	1.63109e-09	-2.1903e-10	-0.55071
22870258	chr18:22870258:C:G	9.37556e-10	-2.1903e-10	-1.10444
22870387	chr18:22870387:G:C	1.03586e-09	-2.1903e-10	-1.00472
22870617	chr18:22870617:G:A	1.52838e-09	-2.1903e-10	-0.615751
22871067	chr18:22871067:A:G	7.23101e-10	-0.490685	-0.873478
22871252	chr18:22871252:C:T	7.55578e-10	-0.158692	-1.16154
22871829	chr18:22871829:G:C	2.36537e-09	-2.1903e-10	-0.179024
22872136	chr18:22872136:A:T	7.46188e-10	-1.36845	0.035719
22872137	chr18:22872137:G:C	7.42874e-10	-1.37394	0.0367532
22872288	chr18:22872288:T:C	9.12585e-10	-1.37957	0.248141
22872880	chr18:22872880:T:C	1.63554e-09	-2.1903e-10	-0.547982
22872957	chr18:22872957:C:T	1.58541e-09	-2.1903e-10	-0.579111
22872981	chr18:22872981:C:T	1.21803e-09	-2.1903e-10	-0.842726
22873282	chr18:22873282:GACAATGAGATTAT:G	6.98029e-10	-1.39922	-0.000229221
22873567	chr18:22873567:C:G	1.63103e-09	-2.1903e-10	-0.550747
22873654	chr18:22873654:A:G	8.12397e-10	-0.0731249	-1.1746
22873707	chr18:22873707:T:C	9.48917e-10	-2.1903e-10	-1.09239
22873710	chr18:22873710:C:T	1.60663e-09	-0.565817	-2.58223e-10
22874272	chr18:22874272:T:C	8.67329e-10	0.03048	-1.21277
22874521	chr18:22874521:G:A	1.05469e-09	-2.1903e-10	-0.986711
22875327	chr18:22875327:C:T	1.71003e-09	-2.1903e-10	-0.503447
22875748	chr18:22875748:CA:C	1.10955e-09	-0.0143398	-0.921661
22875866	chr18:22875866:T:C	1.3514e-09	-2.1903e-10	-0.738818
22876057	chr18:22876057:A:G	1.13172e-09	0.00328888	-0.919507
22876648	chr18:22876648:G:T	8.43734e-10	-2.1903e-10	-1.20988
22876735	chr18:22876735:A:G	1.72979e-09	-2.1903e-10	-0.491956
22877175	chr18:22877175:C:T	2.36537e-09	-2.1903e-10	-0.179024
22877235	chr18:22877235:G:A	4.34367e-10	-1.87382	-2.58223e-10
22877745	chr18:22877745:A:G	5.47338e-10	-0.498578	-1.14407
22878266	chr18:22878266:C:T	9.28963e-10	-2.1903e-10	-1.11364
22878355	chr18:22878355:G:T	1.16465e-09	0.00133814	-0.888878
22878424	chr18:22878424:C:T	1.0218e-09	-1.01839	-2.58223e-10
22878539	chr18:22878539:G:A	9.62752e-10	-0.172982	-0.904936
22879615	chr18:22879615:C:T	1.52838e-09	-2.1903e-10	-0.615751
22879766	chr18:22879766:TATAC:T	5.65459e-10	-1.00317	-0.606909
22879857	chr18:22879857:T:C	8.60542e-10	-2.1903e-10	-1.19015
22879877	chr18:22879877:A:G	1.28779e-09	-2.1903e-10	-0.787028
22879956	chr18:22879956:T:C	3.20668e-09	-2.1903e-10	0.125278
22880220	chr18:22880220:T:C	4.80924e-09	-2.1903e-10	0.530581
22880297	chr18:22880297:A:G	1.16134e-09	0.00330914	-0.893696
22880842	chr18:22880842:C:T	1.71967e-10	-1.73799	-1.06242
22881212	chr18:22881212:T:TC	1.31418e-09	-2.1903e-10	-0.766745
22881319	chr18:22881319:G:A	4.80093e-10	-1.07924	-0.694491
22881321	chr18:22881321:A:G	6.87767e-10	-1.55591	0.141643
22881359	chr18:22881359:A:T	7.21989e-10	-1.51818	0.152481
22881666	chr18:22881666:A:C	1.11213e-09	-2.1903e-10	-0.933677
22881667	chr18:22881667:G:C	1.1123e-09	-2.1903e-10	-0.933525
22881991	chr18:22881991:T:A	8.79097e-10	-2.1903e-10	-1.16882
22882177	chr18:22882177:T:C	1.28248e-09	-2.1903e-10	-0.791163
22882219	chr18:22882219:G:C	4.65776e-10	-1.80401	-2.58223e-10
22882492	chr18:22882492:A:G	6.84215e-10	-1.47717	0.0577317
22882821	chr18:22882821:A:G	1.63554e-09	-2.1903e-10	-0.547982
22882829	chr18:22882829:C:T	3.60661e-10	-1.37811	-0.68166
22883305	chr18:22883305:T:C	9.12542e-10	-2.1903e-10	-1.13148
22883604	chr18:22883604:T:A	5.19649e-10	-0.534209	-1.16035
22883832	chr18:22883832:A:G	8.4873e-10	-2.1903e-10	-1.20397
22884044	chr18:22884044:G:C	8.81252e-10	-1.45046	0.284094
22884208	chr18:22884208:A:C	5.86942e-10	-1.62115	0.0483604
22884620	chr18:22884620:T:C	1.63192e-09	-2.1903e-10	-0.550197
22885191	chr18:22885191:T:C	1.2371e-09	-0.827188	-2.58223e-10
22885449	chr18:22885449:G:A	9.58152e-10	-2.1903e-10	-1.08271
22885642	chr18:22885642:C:T	1.55542e-08	1.70438	-2.58223e-10
22885832	chr18:22885832:C:T	1.23341e-09	-2.1903e-10	-0.830175
22886042	chr18:22886042:T:C	1.19741e-09	-2.1903e-10	-0.859794
22886109	chr18:22886109:G:A	1.6361e-09	-2.1903e-10	-0.547641
22886660	chr18:22886660:C:G	7.07717e-10	-1.60015	0.214481
22886697	chr18:22886697:C:T	1.14135e-09	-2.1903e-10	-0.907746
22886738	chr18:22886738:C:T	1.0897e-09	-2.1903e-10	-0.954052
22886812	chr18:22886812:A:G	3.24856e-09	-2.1903e-10	0.138255
22886887	chr18:22886887:T:C	1.63387e-09	-2.1903e-10	-0.549004
22886947	chr18:22886947:C:T	1.50161e-09	-2.1903e-10	-0.633422
22887279	chr18:22887279:G:A	2.54167e-09	-2.1903e-10	-0.107138
22887949	chr18:22887949:T:C	6.52364e-10	-0.829203	-0.637906
22887974	chr18:22887974:CA:C	1.74548e-09	-0.482925	-2.58223e-10
22888095	chr18:22888095:C:T	1.3426e-09	-2.1903e-10	-0.745351
22888204	chr18:22888204:C:T	1.55607e-09	-2.1903e-10	-0.597794
22888278	chr18:22888278:G:A	1.31185e-09	-2.1903e-10	-0.768519
22888310	chr18:22888310:T:C	1.6035e-10	-1.89365	-0.976704
22888714	chr18:22888714:G:A	4.28991e-10	-1.88628	-2.58223e-10
22889126	chr18:22889126:C:T	1.75551e-09	-2.1903e-10	-0.4772
22889465	chr18:22889465:T:A	4.87017e-10	-0.918126	-0.841287
22889623	chr18:22889623:A:T	1.57825e-10	-1.891	-0.995222
22889679	chr18:22889679:T:A	1.28533e-09	-2.1903e-10	-0.788944
22890068	chr18:22890068:C:A	8.46429e-10	-2.1903e-10	-1.20669
22890820	chr18:22890820:T:C	7.09468e-10	-1.3832	-2.58223e-10
22891283	chr18:22891283:A:G	1.62974e-10	-1.8889	-0.965222
22891297	chr18:22891297:A:T	8.4721e-10	-2.1903e-10	-1.20576
22891406	chr18:22891406:T:A	7.03541e-10	-1.3775	-0.0140877
22891419	chr18:22891419:G:A	3.07781e-09	-2.1903e-10	0.0842621
22891612	chr18:22891612:C:T	8.6125e-10	-2.1903e-10	-1.18933
22891645	chr18:22891645:G:A	1.86663e-10	-1.85797	-0.860436
22891764	chr18:22891764:T:C	5.99919e-10	-1.55092	-2.58223e-10
22892273	chr18:22892273:A:G	1.60697e-10	-1.86401	-1.00418
22892600	chr18:22892600:T:C	6.54868e-10	-1.62331	0.160034
22892994	chr18:22892994:T:C	1.20155e-09	-1.49306	0.636714
22893019	chr18:22893019:G:A	1.63427e-09	-2.1903e-10	-0.548763
22893042	chr18:22893042:T:A	8.90216e-10	0.0339322	-1.19018
22893480	chr18:22893480:T:C	1.28839e-09	-2.1903e-10	-0.786562
22893950	chr18:22893950:A:G	9.28667e-10	-2.1903e-10	-1.11396
22894053	chr18:22894053:G:A	1.22171e-09	-2.1903e-10	-0.839702
22894551	chr18:22894551:A:C	6.81495e-10	-1.37698	-0.046447
22894954	chr18:22894954:T:G	1.8335e-10	-1.78576	-0.950555
22895236	chr18:22895236:G:A	8.44643e-10	-2.1903e-10	-1.2088
22895521	chr18:22895521:G:A	4.28675e-10	-1.88701	-2.58223e-10
22895554	chr18:22895554:T:C	9.06891e-10	0.0704782	-1.20817
22895586	chr18:22895586:C:T	9.95876e-10	-2.1903e-10	-1.04409
22895907	chr18:22895907:C:A	2.13919e-10	-1.88994	-0.69217
22895930	chr18:22895930:A:G	1.60302e-10	-1.89008	-0.980574
22896506	chr18:22896506:G:A	1.41495e-09	-2.1903e-10	-0.692861
22896538	chr18:22896538:A:C	7.46729e-10	-1.36334	0.0313323
22896612	chr18:22896612:G:C	1.9062e-09	-2.1903e-10	-0.394844
22896651	chr18:22896651:G:A	1.43674e-09	-2.1903e-10	-0.677578
22897295	chr18:22897295:G:C	5.53453e-10	-0.895624	-0.735911
22897331	chr18:22897331:A:G	8.45358e-10	-2.1903e-10	-1.20795
22897335	chr18:22897335:C:G	1.14378e-09	-2.1903e-10	-0.905617
22897883	chr18:22897883:T:C	1.40458e-09	-2.1903e-10	-0.700217
22897885	chr18:22897885:G:C	6.937e-10	-1.40691	0.0012355
22897971	chr18:22897971:G:C	1.37787e-09	-1.28896	0.56954
22898714	chr18:22898714:T:C	8.88098e-10	-1.50278	0.344146
22898975	chr18:22898975:T:C	8.43678e-10	-2.1903e-10	-1.20994
22899343	chr18:22899343:T:C	1.41439e-09	-2.1903e-10	-0.693256
22899721	chr18:22899721:A:C	9.77498e-10	-1.41224	0.349523
22899734	chr18:22899734:A:G	1.63948e-09	-2.1903e-10	-0.54558
22899823	chr18:22899823:A:G	8.95429e-10	0.0464642	-1.19687
22900098	chr18:22900098:G:A	1.59328e-10	-1.88215	-0.994599
22900150	chr18:22900150:T:C	1.2541e-09	-2.1903e-10	-0.813539
22900263	chr18:22900263:C:T	8.42159e-10	-2.1903e-10	-1.21174
22900424	chr18:22900424:G:A	7.17603e-10	-1.32751	-0.0442859
22900889	chr18:22900889:A:C	1.25184e-09	-0.81534	-2.58223e-10
22901001	chr18:22901001:C:T	8.42159e-10	-2.1903e-10	-1.21174
22901147	chr18:22901147:T:C	1.33244e-09	-2.1903e-10	-0.752947
22901692	chr18:22901692:T:C	2.18444e-09	-2.1903e-10	-0.258598
22902255	chr18:22902255:C:G	1.52762e-09	-2.1903e-10	-0.616246
22902320	chr18:22902320:C:T	7.12616e-10	-1.37877	-2.58223e-10
22902777	chr18:22902777:G:A	4.61809e-10	-0.822537	-0.990024
22902846	chr18:22902846:C:T	1.07864e-09	-2.1903e-10	-0.964253
22903814	chr18:22903814:C:T	3.92275e-09	-2.1903e-10	0.326836
22904043	chr18:22904043:T:G	5.99267e-10	-1.62592	0.073911
22904100	chr18:22904100:C:T	1.41115e-09	-2.1903e-10	-0.695552
22904337	chr18:22904337:G:A	5.69857e-10	-0.45103	-1.1513
22904481	chr18:22904481:G:A	6.01272e-10	-0.71315	-0.835515
22904636	chr18:22904636:G:A	2.25624e-10	-1.89417	-0.634675
22904677	chr18:22904677:T:G	6.05208e-10	-0.329704	-1.21244
22904720	chr18:22904720:A:C	9.49169e-10	-2.1903e-10	-1.09213
22904876	chr18:22904876:G:A	1.81769e-10	-1.88963	-0.855343
22905105	chr18:22905105:T:C	5.68518e-10	-0.440877	-1.1638
22905485	chr18:22905485:C:A	1.33515e-09	-0.331165	-0.419751
22905664	chr18:22905664:T:G	4.7278e-09	-2.1903e-10	0.513503
22905716	chr18:22905716:A:G	1.62909e-09	-2.1903e-10	-0.551935
22905772	chr18:22905772:T:C	1.7735e-09	-2.1903e-10	-0.467002
22905819	chr18:22905819:G:A	1.0715e-09	0.0432651	-1.01416
22906043	chr18:22906043:C:T	3.34561e-09	0.167692	-2.58223e-10
22906108	chr18:22906108:A:C	4.68219e-10	-1.79878	-2.58223e-10
22906172	chr18:22906172:A:G	1.54071e-09	-2.1903e-10	-0.607715
22906406	chr18:22906406:A:C	8.66464e-10	0.0293555	-1.21265
22906480	chr18:22906480:T:C	2.08763e-09	-2.1903e-10	-0.303927
22907743	chr18:22907743:C:T	7.20255e-10	-1.36257	-0.00553972
22907817	chr18:22907817:G:A	1.08594e-09	-2.1903e-10	-0.957509
22908476	chr18:22908476:T:C	9.02412e-10	-2.1903e-10	-1.14264
22909068	chr18:22909068:C:G	1.46959e-09	-2.1903e-10	-0.654971
22909074	chr18:22909074:T:C	6.23862e-10	-1.67469	0.162911
22909108	chr18:22909108:T:G	8.718e-10	-2.1903e-10	-1.17715
22909718	chr18:22909718:T:C	2.17704e-10	-1.88772	-0.676853
22910039	chr18:22910039:C:A	3.02205e-09	-2.1903e-10	0.065979
22910113	chr18:22910113:C:CTAT	1.89204e-09	-2.1903e-10	-0.402302
22910124	chr18:22910124:C:T	1.72909e-10	-1.89349	-0.901461
22910464	chr18:22910464:A:G	1.82329e-10	-1.88695	-0.854953
22911035	chr18:22911035:G:A	1.34659e-09	-2.1903e-10	-0.742383
22911337	chr18:22911337:G:A	1.04627e-09	-0.37298	-0.621747
22912050	chr18:22912050:C:T	9.54397e-10	-0.114138	-0.972494
22912146	chr18:22912146:T:C	1.63173e-09	-2.1903e-10	-0.550314
22912741	chr18:22912741:T:G	5.85068e-10	-0.746284	-0.829701
22913413	chr18:22913413:A:C	1.41491e-09	-2.1903e-10	-0.69289
22913702	chr18:22913702:A:G	2.35506e-10	-1.62728	-0.85869
22914394	chr18:22914394:AAC:A	1.2454e-09	-2.1903e-10	-0.820501
22914532	chr18:22914532:C:T	1.00536e-09	-1.03461	-2.58223e-10
22914715	chr18:22914715:T:C	1.29253e-09	-2.1903e-10	-0.783357
22914837	chr18:22914837:T:C	1.35732e-09	-2.1903e-10	-0.734442
22914914	chr18:22914914:A:C	2.21551e-09	-2.1903e-10	-0.244473
22915113	chr18:22915113:T:C	1.62429e-10	-1.87254	-0.984934
22915134	chr18:22915134:T:C	8.91421e-10	-2.1903e-10	-1.1549
22915495	chr18:22915495:T:C	1.30636e-09	-2.1903e-10	-0.772715
22915716	chr18:22915716:C:T	7.00745e-10	-1.61784	0.222276
22915949	chr18:22915949:T:C	1.28886e-09	-2.1903e-10	-0.786198
22916081	chr18:22916081:T:C	2.21377e-10	-1.88936	-0.658484
22916155	chr18:22916155:T:A	8.91899e-10	-2.1903e-10	-1.15436
22916270	chr18:22916270:CTGAA:C	6.67815e-10	-1.42722	-0.016482
22916523	chr18:22916523:A:G	1.80497e-10	-1.88518	-0.86682
22916617	chr18:22916617:A:G	9.15047e-10	-2.1903e-10	-1.12874
22916787	chr18:22916787:T:C	6.71379e-10	-1.43163	-0.00674858
22916828	chr18:22916828:T:C	4.55506e-10	-1.8263	-2.58223e-10
22917457	chr18:22917457:T:C	9.26279e-10	-2.1903e-10	-1.11654
22917496	chr18:22917496:A:G	1.64036e-10	-1.89292	-0.954706
22917826	chr18:22917826:C:T	1.62872e-09	-2.1903e-10	-0.552166
22918001	chr18:22918001:A:G	1.73903e-09	-2.1903e-10	-0.486632
22918184	chr18:22918184:A:G	1.59841e-10	-1.87798	-0.995554
22918788	chr18:22918788:T:A	2.38983e-10	-1.63417	-0.837153
22919581	chr18:22919581:G:C	3.02935e-09	-2.1903e-10	0.0683918
22919679	chr18:22919679:G:A	2.73835e-10	-1.66963	-0.665561
22920060	chr18:22920060:C:T	1.06763e-09	0.042387	-1.0169
22920531	chr18:22920531:C:A	1.45557e-09	-2.1903e-10	-0.66456
22921904	chr18:22921904:C:T	1.4197e-09	-2.1903e-10	-0.689511
22921952	chr18:22921952:G:A	5.7085e-10	-1.62245	0.0218637
22922424	chr18:22922424:C:T	8.80069e-10	-2.1903e-10	-1.16771
22922429	chr18:22922429:C:A	3.33036e-09	-2.1903e-10	0.163124
22922480	chr18:22922480:T:C	1.01367e-09	-0.152209	-0.87417
22922719	chr18:22922719:C:T	6.6288e-10	-1.45297	0.00185099
22922996	chr18:22922996:A:C	1.09459e-09	-2.1903e-10	-0.94958
22923157	chr18:22923157:C:T	6.74391e-10	-1.43007	-0.00382863
22923312	chr18:22923312:G:A	1.24227e-08	1.47957	-2.58223e-10
22923688	chr18:22923688:T:C	6.22123e-10	-1.64713	0.132554
22923756	chr18:22923756:G:A	1.20327e-09	-2.1903e-10	-0.854917
22924013	chr18:22924013:C:A	5.35106e-10	-1.63667	-0.0285747
22924705	chr18:22924705:G:A	2.31041e-09	-2.1903e-10	-0.202533
22924969	chr18:22924969:G:A	8.4498e-10	-2.1903e-10	-1.2084
22925006	chr18:22925006:C:G	8.11922e-10	-0.0621135	-1.1862
22925178	chr18:22925178:A:G	1.09649e-09	-2.1903e-10	-0.947842
22925317	chr18:22925317:C:A	2.14432e-10	-1.89282	-0.686901
22925325	chr18:22925325:C:G	1.27039e-09	-2.1903e-10	-0.800635
22925350	chr18:22925350:T:C	6.22455e-10	-0.637856	-0.876185
22925516	chr18:22925516:C:T	6.78881e-10	-1.438	0.0107291
22925978	chr18:22925978:T:C	1.59593e-10	-1.89446	-0.980621
22926050	chr18:22926050:T:C	6.77367e-10	-1.45054	0.0210434
22926143	chr18:22926143:C:T	7.06554e-10	-1.44516	0.0578457
22926160	chr18:22926160:C:T	1.08491e-09	-2.1903e-10	-0.958458
22926164	chr18:22926164:T:C	3.26511e-09	-2.1903e-10	0.143337
22926227	chr18:22926227:A:T	8.88641e-10	0.054758	-1.21278
22926670	chr18:22926670:A:C	2.32971e-10	-1.64227	-0.854528
22926884	chr18:22926884:C:T	1.30089e-09	0.16451	-0.941419
22927124	chr18:22927124:G:A	6.3821e-10	-1.48747	-0.00157552
22927501	chr18:22927501:G:A	2.64168e-10	-1.80807	-0.563059
22927529	chr18:22927529:C:T	1.62777e-09	-2.1903e-10	-0.552749
22927585	chr18:22927585:T:C	3.14705e-09	-2.1903e-10	0.106509
22927833	chr18:22927833:T:C	7.39035e-10	-1.43785	0.0954819
22928136	chr18:22928136:G:C	3.06922e-09	-2.1903e-10	0.0814654
22928158	chr18:22928158:G:A	9.26032e-10	0.0742793	-1.19108
22928332	chr18:22928332:A:G	6.19467e-10	-0.605775	-0.913077
22928638	chr18:22928638:A:G	9.25422e-10	0.0944601	-1.21192
22928641	chr18:22928641:C:T	7.29436e-10	-1.43479	0.0793472
22928645	chr18:22928645:T:A	7.2851e-10	-1.43095	0.0742401
22928678	chr18:22928678:T:C	1.36152e-09	-2.1903e-10	-0.731358
22928945	chr18:22928945:T:C	8.42738e-10	-2.1903e-10	-1.21106
22929088	chr18:22929088:T:C	1.04756e-09	-2.1903e-10	-0.993496
22929630	chr18:22929630:C:T	1.29442e-09	-2.1903e-10	-0.781895
22929850	chr18:22929850:T:C	8.43827e-10	-2.1903e-10	-1.20976
22930178	chr18:22930178:T:C	6.1795e-10	-1.60945	0.0881491
22930198	chr18:22930198:T:C	6.91224e-10	-1.41562	0.00637174
22931852	chr18:22931852:A:T	1.51835e-09	-2.1903e-10	-0.622334
22932035	chr18:22932035:T:C	7.13786e-10	-0.561837	-0.815292
22932060	chr18:22932060:G:A	1.5367e-10	-1.88053	-1.03237
22932339	chr18:22932339:T:C	1.28544e-09	-2.1903e-10	-0.788855
22932397	chr18:22932397:G:T	9.25197e-10	-0.192461	-0.925245
22932500	chr18:22932500:C:T	7.46363e-10	-0.506636	-0.825865
22933229	chr18:22933229:G:A	9.72626e-10	-2.1903e-10	-1.06771
22933411	chr18:22933411:C:T	1.43369e-10	-1.88447	-1.09782
22933413	chr18:22933413:G:A	1.18949e-09	-2.1903e-10	-0.866432
22933469	chr18:22933469:C:T	8.48355e-10	-0.349669	-0.854744
22933579	chr18:22933579:TCTCTTTAC:T	2.98028e-09	-2.1903e-10	0.0520593
22934309	chr18:22934309:T:C	1.35419e-10	-1.88487	-1.15447
22934334	chr18:22934334:G:A	3.57194e-10	-1.59196	-0.47747
22934442	chr18:22934442:A:AT	1.31323e-09	-2.1903e-10	-0.767471
22934476	chr18:22934476:GTCT:G	1.03535e-09	-2.1903e-10	-1.00522
22934488	chr18:22934488:T:C	1.31433e-09	-2.1903e-10	-0.766627
22934843	chr18:22934843:C:G	1.21259e-09	-2.1903e-10	-0.8472
22935007	chr18:22935007:T:C	8.61064e-10	-2.1903e-10	-1.18954
22935061	chr18:22935061:G:A	1.12502e-09	-2.1903e-10	-0.922159
22935161	chr18:22935161:A:G	2.56029e-10	-1.73388	-0.668547
22935258	chr18:22935258:A:G	8.48198e-10	-2.1903e-10	-1.2046
22935434	chr18:22935434:A:G	3.75764e-09	-2.1903e-10	0.283833
22935553	chr18:22935553:A:G	8.15209e-10	-0.0652502	-1.17902
22936020	chr18:22936020:A:G	1.75656e-10	-1.88265	-0.896536
22936129	chr18:22936129:A:T	8.74296e-10	-0.322889	-0.851404
22936220	chr18:22936220:A:G	1.33293e-09	-2.1903e-10	-0.752579
22936321	chr18:22936321:C:CA	1.43126e-10	-1.87083	-1.11316
22936411	chr18:22936411:C:A	4.26241e-10	-1.54768	-0.345027
22936418	chr18:22936418:C:T	4.12496e-10	-1.56295	-0.362534
22937066	chr18:22937066:G:C	5.33203e-09	0.633775	-2.58223e-10
22937359	chr18:22937359:G:T	1.20482e-09	-2.1903e-10	-0.853629
22937360	chr18:22937360:C:T	1.20392e-09	-2.1903e-10	-0.854377
22937397	chr18:22937397:G:C	9.43314e-10	-2.1903e-10	-1.09831
22937486	chr18:22937486:T:C	9.12723e-10	0.0570932	-1.18837
22937671	chr18:22937671:T:G	9.25605e-10	-2.1903e-10	-1.11726
22938241	chr18:22938241:C:T	3.08268e-09	-2.1903e-10	0.0858436
22938388	chr18:22938388:A:G	1.50024e-09	0.529756	-1.16409
22938572	chr18:22938572:T:C	8.76085e-10	-2.1903e-10	-1.17225
22938954	chr18:22938954:T:G	8.76061e-10	-2.1903e-10	-1.17228
22938970	chr18:22938970:G:T	5.31976e-10	-1.28829	-0.382819
22938980	chr18:22938980:A:T	1.42534e-10	-1.89171	-1.09643
22939273	chr18:22939273:A:C	8.54407e-10	-0.287181	-0.910124
22939304	chr18:22939304:C:T	1.33056e-09	-2.1903e-10	-0.754358
22939521	chr18:22939521:C:T	1.41114e-09	-2.1903e-10	-0.69556
22939786	chr18:22939786:A:G	8.61535e-10	-0.311832	-0.877165
22940563	chr18:22940563:G:A	9.34094e-10	-2.1903e-10	-1.10814
22940686	chr18:22940686:G:T	1.0858e-09	-2.1903e-10	-0.957643
22941914	chr18:22941914:T:A	1.73076e-09	0.403684	-0.895079
22942697	chr18:22942697:A:T	5.5918e-10	-1.2241	-0.397145
22943451	chr18:22943451:T:A	4.91767e-10	-0.692518	-1.05719
22943888	chr18:22943888:A:G	1.71513e-09	-2.1903e-10	-0.500467
22944096	chr18:22944096:C:T	8.36322e-10	-0.362922	-0.855777
22944301	chr18:22944301:C:A	3.74596e-09	-2.1903e-10	0.28072
22944937	chr18:22944937:A:G	1.3161e-09	-2.1903e-10	-0.765285
22945075	chr18:22945075:T:TA	2.04251e-09	0.860816	-1.18659
22945115	chr18:22945115:T:C	1.37814e-09	-2.1903e-10	-0.719224
22945388	chr18:22945388:A:T	1.67542e-09	0.634218	-1.15811
22945410	chr18:22945410:G:A	8.2557e-10	-0.0827697	-1.14887
22946144	chr18:22946144:C:T	1.18992e-09	-2.1903e-10	-0.866071
22946205	chr18:22946205:A:G	1.41087e-09	-2.1903e-10	-0.695751
22946270	chr18:22946270:CA:C	1.22416e-09	0.144285	-0.98199
22946639	chr18:22946639:G:A	1.33219e-09	-2.1903e-10	-0.753134
22946865	chr18:22946865:G:A	6.12196e-10	-1.24212	-0.288538
22947476	chr18:22947476:C:G	9.31427e-10	-2.1903e-10	-1.111
22947856	chr18:22947856:T:C	5.86073e-10	-1.27748	-0.296791
22947897	chr18:22947897:T:TA	2.00466e-09	-2.1903e-10	-0.344481
22948269	chr18:22948269:A:C	6.43204e-10	-1.48125	-2.58223e-10
22949288	chr18:22949288:A:G	1.99926e-09	-2.1903e-10	-0.347181
22949539	chr18:22949539:A:G	4.41006e-10	-1.85865	-2.58223e-10
22949892	chr18:22949892:G:C	2.35418e-10	-1.82146	-0.664895
22949923	chr18:22949923:T:C	3.56819e-09	-2.1903e-10	0.232101
22950599	chr18:22950599:G:A	1.00504e-09	-2.1903e-10	-1.03493
22950718	chr18:22950718:C:G	1.03016e-09	-2.1903e-10	-1.01025
22950803	chr18:22950803:C:G	2.40105e-09	-2.1903e-10	-0.164053
22951104	chr18:22951104:C:T	8.7535e-10	-2.1903e-10	-1.17309
22951702	chr18:22951702:G:A	2.53412e-10	-1.81468	-0.598013
22951714	chr18:22951714:A:G	1.47948e-10	-1.77608	-1.17477
22951923	chr18:22951923:G:A	1.60923e-09	0.602898	-1.1671
22952133	chr18:22952133:A:G	9.25553e-10	-2.1903e-10	-1.11732
22952145	chr18:22952145:C:T	2.50256e-09	-2.1903e-10	-0.122644
22952191	chr18:22952191:C:G	4.89151e-09	-2.1903e-10	0.547543
22952374	chr18:22952374:T:G	2.72663e-09	-2.1903e-10	-0.036889
22952575	chr18:22952575:G:A	1.4628e-09	-2.1903e-10	-0.659603
22952598	chr18:22952598:T:C	9.2546e-10	-2.1903e-10	-1.11742
22952611	chr18:22952611:A:G	1.24718e-09	-2.1903e-10	-0.819071
22952927	chr18:22952927:AT:A	2.18822e-09	-2.1903e-10	-0.256869
22952991	chr18:22952991:G:T	2.10945e-09	-2.1903e-10	-0.29353
22953026	chr18:22953026:A:G	9.05518e-10	-2.1903e-10	-1.13921
22953260	chr18:22953260:C:T	1.95274e-09	0.476208	-0.846934
22953380	chr18:22953380:C:G	8.41379e-10	-2.1903e-10	-1.21267
22953511	chr18:22953511:A:T	8.83976e-10	-0.241699	-0.921583
22953733	chr18:22953733:TA:T	9.69881e-10	-1.07054	-2.58223e-10
22953745	chr18:22953745:A:T	9.41581e-10	-2.1903e-10	-1.10015
22954438	chr18:22954438:A:G	5.7894e-10	-1.23694	-0.349575
22954586	chr18:22954586:C:T	1.22937e-09	-2.1903e-10	-0.833454
22954677	chr18:22954677:G:A	1.26932e-09	0.411015	-1.21249
22954771	chr18:22954771:A:G	1.7977e-09	0.569891	-1.02334
22954795	chr18:22954795:C:T	8.5401e-10	-2.1903e-10	-1.19777
22955365	chr18:22955365:A:G	8.78414e-10	-2.1903e-10	-1.16959
22955722	chr18:22955722:C:T	1.13822e-09	-2.1903e-10	-0.910489
22955859	chr18:22955859:T:C	9.46813e-10	-1.09461	-2.58223e-10
22955862	chr18:22955862:G:A	8.42393e-10	-2.1903e-10	-1.21147
22955906	chr18:22955906:G:A	3.46e-09	-2.1903e-10	0.20131
22956077	chr18:22956077:A:G	1.29314e-09	-2.1903e-10	-0.782885
22956282	chr18:22956282:T:TA	1.09515e-09	-2.1903e-10	-0.949063
22956661	chr18:22956661:T:C	1.04033e-09	-2.1903e-10	-1.00042
22956791	chr18:22956791:A:G	8.48795e-10	-2.1903e-10	-1.20389
22957125	chr18:22957125:G:A	1.54616e-09	-2.1903e-10	-0.604185
22957699	chr18:22957699:G:A	3.28186e-09	0.67074	-0.522286
22957741	chr18:22957741:T:A	9.10592e-10	-2.1903e-10	-1.13362
22957799	chr18:22957799:T:C	2.27907e-09	-2.1903e-10	-0.216192
22958185	chr18:22958185:T:C	4.83859e-10	-1.43414	-0.331777
22958194	chr18:22958194:T:C	1.46641e-09	-2.1903e-10	-0.657138
22958337	chr18:22958337:T:C	6.73768e-10	-1.23437	-0.200453
22958367	chr18:22958367:C:T	8.45551e-10	-2.1903e-10	-1.20772
22958646	chr18:22958646:A:G	6.12552e-10	-1.53008	-2.58223e-10
22959548	chr18:22959548:TAGTC:T	1.99581e-09	-2.1903e-10	-0.348907
22959915	chr18:22959915:A:G	1.90744e-09	0.506963	-0.90116
22960040	chr18:22960040:C:T	8.75541e-10	-2.1903e-10	-1.17287
22960084	chr18:22960084:G:A	1.43652e-09	-2.1903e-10	-0.677733
22960115	chr18:22960115:A:G	1.89088e-09	0.776134	-1.17905
22960135	chr18:22960135:C:T	6.97187e-10	-1.22449	-0.176172
22960570	chr18:22960570:A:G	9.31788e-10	-0.206051	-0.904556
22960648	chr18:22960648:C:T	8.63879e-10	-2.1903e-10	-1.18628
22960806	chr18:22960806:A:G	8.74294e-10	-2.1903e-10	-1.1743
22960880	chr18:22960880:C:T	1.35023e-09	-2.1903e-10	-0.739684
22961104	chr18:22961104:C:G	2.52992e-09	-2.1903e-10	-0.111768
22961652	chr18:22961652:T:G	1.74784e-09	-2.1903e-10	-0.481579
22961926	chr18:22961926:G:A	1.35824e-09	-2.1903e-10	-0.733764
22962485	chr18:22962485:A:G	1.2403e-09	-2.1903e-10	-0.824601
22962535	chr18:22962535:C:T	9.28099e-10	-2.1903e-10	-1.11457
22962644	chr18:22962644:C:T	6.60673e-10	-1.28832	-0.166131
22962987	chr18:22962987:C:T	5.61979e-10	-1.26774	-0.348509
22963063	chr18:22963063:A:G	8.42485e-10	-2.1903e-10	-1.21136
22963094	chr18:22963094:CCTT:C	1.99521e-09	-2.1903e-10	-0.349207
22963404	chr18:22963404:G:C	3.49095e-09	0.902824	-0.692606
22963474	chr18:22963474:A:G	2.54416e-10	-1.83564	-0.573105
22963794	chr18:22963794:A:G	6.5931e-10	-1.23912	-0.217401
22963812	chr18:22963812:C:T	1.09794e-09	-2.1903e-10	-0.946522
22964605	chr18:22964605:C:A	8.9657e-10	-0.369986	-0.77915
22964944	chr18:22964944:A:G	6.08536e-10	-1.26983	-0.266824
22965008	chr18:22965008:T:A	4.45535e-09	0.948821	-0.494673
22965116	chr18:22965116:C:T	8.62472e-10	-2.1903e-10	-1.18791
22965386	chr18:22965386:C:A	2.58365e-09	-2.1903e-10	-0.0907532
22965561	chr18:22965561:A:G	1.77073e-10	-1.85122	-0.919935
22965695	chr18:22965695:T:TGACTGCTCAGAATATAG	3.57394e-09	-2.1903e-10	0.233711
22966508	chr18:22966508:G:T	1.43474e-10	-1.84945	-1.13211
22967132	chr18:22967132:G:A	2.54209e-10	-1.45752	-0.952038
22967224	chr18:22967224:G:A	6.93386e-10	-1.24067	-0.165453
22967322	chr18:22967322:C:T	2.28058e-10	-1.73407	-0.784037
22967613	chr18:22967613:C:T	9.42193e-10	-2.1903e-10	-1.0995
22967863	chr18:22967863:T:G	8.59927e-10	-2.1903e-10	-1.19086
22967876	chr18:22967876:T:C	1.78281e-09	0.443796	-0.905563
22967974	chr18:22967974:G:A	4.50428e-10	-1.83751	-2.58223e-10
22968035	chr18:22968035:T:C	1.43126e-09	-2.1903e-10	-0.681403
22968077	chr18:22968077:T:A	1.79488e-09	-2.1903e-10	-0.455018
22968123	chr18:22968123:A:G	2.6608e-09	-2.1903e-10	-0.0613318
22968520	chr18:22968520:T:C	1.38795e-09	-2.1903e-10	-0.712126
22969287	chr18:22969287:C:T	1.10821e-09	-2.1903e-10	-0.937207
22969488	chr18:22969488:C:G	1.41729e-10	-1.82431	-1.16949
22969692	chr18:22969692:A:G	8.71946e-10	-2.1903e-10	-1.17699
22969817	chr18:22969817:AT:A	9.88129e-10	-2.1903e-10	-1.0519
22970106	chr18:22970106:T:A	1.68478e-10	-1.86116	-0.959745
22970143	chr18:22970143:T:C	1.24519e-09	0.385976	-1.20664
22970711	chr18:22970711:T:C	6.35842e-10	-1.21453	-0.278232
22970940	chr18:22970940:T:C	1.16359e-09	-2.1903e-10	-0.888446
22971001	chr18:22971001:A:G	2.57823e-10	-1.48633	-0.909115
22971379	chr18:22971379:GT:G	1.68665e-09	0.688478	-1.20569
22971626	chr18:22971626:A:G	1.22536e-09	-2.1903e-10	-0.836719
22971724	chr18:22971724:C:T	1.64005e-09	-2.1903e-10	-0.545233
22971921	chr18:22971921:C:A	2.88007e-09	0.675086	-0.657229
22972082	chr18:22972082:G:A	1.31857e-09	-2.1903e-10	-0.763412
22972187	chr18:22972187:C:T	3.20395e-09	-2.1903e-10	0.124426
22972502	chr18:22972502:C:T	1.30556e-09	-2.1903e-10	-0.773323
22972821	chr18:22972821:A:T	1.64543e-09	-2.1903e-10	-0.541956
22973464	chr18:22973464:A:G	2.44985e-09	-2.1903e-10	-0.143929
22973593	chr18:22973593:A:G	4.31741e-10	-1.87989	-2.58223e-10
22974099	chr18:22974099:A:G	1.59856e-10	-1.80345	-1.06999
22974173	chr18:22974173:G:A	2.46413e-10	-1.53762	-0.903086
22974353	chr18:22974353:C:G	6.38517e-10	-1.28988	-0.198688
22975386	chr18:22975386:G:A	9.57409e-10	-0.232463	-0.851019
22975616	chr18:22975616:G:A	8.80215e-10	-2.1903e-10	-1.16755
22976250	chr18:22976250:A:G	8.42682e-10	-2.1903e-10	-1.21112
22976393	chr18:22976393:G:C	1.72096e-09	0.440988	-0.938061
22976528	chr18:22976528:T:C	3.47998e-09	-2.1903e-10	0.207069
22976887	chr18:22976887:T:C	1.01527e-09	-2.1903e-10	-1.0248
22976968	chr18:22976968:T:A	2.27743e-09	-0.216909	-2.58223e-10
22977322	chr18:22977322:T:C	8.43849e-10	-2.1903e-10	-1.20974
22977414	chr18:22977414:A:C	2.23452e-09	-2.1903e-10	-0.235933
22977565	chr18:22977565:G:A	9.46803e-10	-2.1903e-10	-1.09462
22978509	chr18:22978509:TG:T	8.45534e-10	-2.1903e-10	-1.20774
22978510	chr18:22978510:G:T	8.62991e-10	-2.1903e-10	-1.18731
22978515	chr18:22978515:T:G	5.14428e-10	-1.70466	-2.58223e-10
22978604	chr18:22978604:G:T	8.48351e-10	-2.1903e-10	-1.20442
22978863	chr18:22978863:G:A	8.49055e-10	-2.1903e-10	-1.20359
22978878	chr18:22978878:T:A	1.23038e-09	-2.1903e-10	-0.832634
22979082	chr18:22979082:C:G	4.25866e-10	-1.89359	-2.58223e-10
22979697	chr18:22979697:A:G	8.94765e-10	-2.1903e-10	-1.15115
22979716	chr18:22979716:A:G	8.22695e-10	-1.23513	-2.58223e-10
22980195	chr18:22980195:G:A	8.46668e-10	-2.1903e-10	-1.2064
22980872	chr18:22980872:G:A	3.0186e-09	-2.1903e-10	0.0648374
22982922	chr18:22982922:C:A	1.59004e-09	0.598417	-1.17462
22983113	chr18:22983113:A:G	8.45164e-10	-2.1903e-10	-1.20818
22983169	chr18:22983169:C:T	1.60292e-09	0.616191	-1.18432
22983172	chr18:22983172:G:C	1.5612e-09	0.281838	-0.876338
22983191	chr18:22983191:T:C	1.20134e-09	-2.1903e-10	-0.856518
22983259	chr18:22983259:G:A	2.49652e-10	-1.81855	-0.609097
22983501	chr18:22983501:T:G	9.71272e-10	-1.06911	-2.58223e-10
22983863	chr18:22983863:C:T	4.13909e-09	-2.1903e-10	0.380519
22983908	chr18:22983908:T:C	1.13047e-09	-2.1903e-10	-0.917324
22984312	chr18:22984312:G:A	9.177e-10	-0.110949	-1.01489
22984837	chr18:22984837:TTCA:T	2.52185e-10	-1.48613	-0.931418
22985129	chr18:22985129:T:C	1.43911e-09	-2.1903e-10	-0.675934
22985259	chr18:22985259:T:C	1.54788e-09	-2.1903e-10	-0.603072
22985407	chr18:22985407:C:T	7.52727e-10	-1.32401	-2.58223e-10
22985463	chr18:22985463:A:G	1.12465e-09	-0.540504	-0.38198
22985865	chr18:22985865:TGATAATA:T	1.31484e-09	-2.1903e-10	-0.76624
22985996	chr18:22985996:C:A	1.50792e-09	-2.1903e-10	-0.629226
22986198	chr18:22986198:G:A	1.05821e-09	-2.1903e-10	-0.983378
22986533	chr18:22986533:A:G	2.89445e-10	-1.27764	-1.0021
22986569	chr18:22986569:A:G	1.62697e-10	-1.75263	-1.10319
22987266	chr18:22987266:A:C	2.7505e-09	0.619904	-0.648079
22987349	chr18:22987349:C:T	1.59236e-10	-1.81392	-1.0634
22987382	chr18:22987382:A:G	1.34745e-09	-2.1903e-10	-0.741745
22988271	chr18:22988271:ACT:A	1.43925e-09	-2.1903e-10	-0.675833
22988367	chr18:22988367:C:T	2.27125e-09	-2.1903e-10	-0.219627
22989408	chr18:22989408:A:G	2.21219e-09	-2.1903e-10	-0.245974
22989500	chr18:22989500:A:G	1.47809e-09	0.264046	-0.913255
22989740	chr18:22989740:A:C	8.6039e-10	-2.1903e-10	-1.19033
22990191	chr18:22990191:A:G	1.40391e-09	-2.1903e-10	-0.700697
22990258	chr18:22990258:G:C	1.34021e-10	-1.8817	-1.16802
22990297	chr18:22990297:G:T	9.46175e-10	-2.1903e-10	-1.09529
22990438	chr18:22990438:A:G	1.00668e-09	-2.1903e-10	-1.0333
22990529	chr18:22990529:TGTG:T	7.07572e-10	-1.38587	-2.58223e-10
22990741	chr18:22990741:A:G	1.47509e-10	-1.81968	-1.13415
22991538	chr18:22991538:G:A	2.03325e-10	-1.67048	-0.962428
22992651	chr18:22992651:C:A	1.72403e-09	-2.1903e-10	-0.495295
22993471	chr18:22993471:T:C	4.29312e-10	-1.88553	-2.58223e-10
22993859	chr18:22993859:A:G	9.73268e-10	-2.1903e-10	-1.06705
22993903	chr18:22993903:A:G	2.24713e-10	-1.82121	-0.711678
22993910	chr18:22993910:A:G	1.12996e-09	-2.1903e-10	-0.917779
22994715	chr18:22994715:A:C	6.6763e-10	-1.06277	-0.381212
22994861	chr18:22994861:G:A	1.94058e-09	0.786208	-1.16318
22995075	chr18:22995075:G:A	9.28201e-10	-2.1903e-10	-1.11446
22995079	chr18:22995079:T:G	1.84871e-09	0.553651	-0.979122
22995160	chr18:22995160:C:T	5.61236e-10	-1.58111	-0.0364619
22995444	chr18:22995444:A:G	3.84714e-09	-2.1903e-10	0.307374
22995555	chr18:22995555:C:T	8.43383e-10	-2.1903e-10	-1.21029
22995833	chr18:22995833:A:G	9.17843e-10	-0.101371	-1.02432
22996032	chr18:22996032:C:A	5.78525e-10	-1.20651	-0.380717
22996218	chr18:22996218:G:T	5.63828e-10	-1.19345	-0.419508
22996277	chr18:22996277:G:T	1.31733e-09	-2.1903e-10	-0.764354
22996548	chr18:22996548:C:T	8.48948e-10	-2.1903e-10	-1.20371
22996806	chr18:22996806:G:C	9.38876e-10	-2.1903e-10	-1.10303
22996862	chr18:22996862:C:T	9.44996e-10	-2.1903e-10	-1.09653
22997016	chr18:22997016:C:G	3.2868e-09	-2.1903e-10	0.149958
22997035	chr18:22997035:T:C	1.07978e-09	-2.1903e-10	-0.963196
22997215	chr18:22997215:A:G	1.58724e-09	-0.577962	-2.58223e-10
22997367	chr18:22997367:G:A	5.40063e-10	-1.28668	-0.369345
22997473	chr18:22997473:G:A	2.01038e-10	-1.82334	-0.820881
22997706	chr18:22997706:G:A	2.26097e-10	-1.82022	-0.706532
22997826	chr18:22997826:T:C	1.74411e-09	0.262396	-0.746109
22998492	chr18:22998492:G:A	1.55664e-09	0.263197	-0.860622
22998823	chr18:22998823:G:A	9.96492e-10	-2.1903e-10	-1.04347
22999106	chr18:22999106:A:G	3.458e-09	-2.1903e-10	0.200732
23000338	chr18:23000338:T:C	2.04732e-10	-1.80804	-0.817969
23000488	chr18:23000488:T:C	8.561e-10	-2.1903e-10	-1.19533
23000549	chr18:23000549:C:T	1.24763e-09	-2.1903e-10	-0.818714
23000571	chr18:23000571:A:G	5.41027e-10	-1.65424	-2.58223e-10
23000759	chr18:23000759:T:C	8.41358e-10	-2.1903e-10	-1.2127
23001376	chr18:23001376:G:A	9.38726e-10	-0.0733495	-1.02984
23001504	chr18:23001504:T:C	2.00316e-10	-1.81796	-0.829854
23001847	chr18:23001847:G:A	1.64862e-10	-1.75819	-1.08442
23002656	chr18:23002656:GTT:G	6.13812e-10	-1.13639	-0.391633
23002741	chr18:23002741:A:G	1.31001e-09	-2.1903e-10	-0.769919
23003061	chr18:23003061:C:T	3.66821e-10	-1.49116	-0.551677
23003275	chr18:23003275:A:G	8.82857e-10	-2.1903e-10	-1.16455
23003277	chr18:23003277:T:C	1.12299e-09	-2.1903e-10	-0.923966
23003371	chr18:23003371:A:G	2.23759e-09	-2.1903e-10	-0.23456
23003597	chr18:23003597:C:T	8.65042e-10	-2.1903e-10	-1.18493
23004261	chr18:23004261:C:A	9.93063e-10	-2.1903e-10	-1.04692
23004464	chr18:23004464:T:C	1.3956e-09	-2.1903e-10	-0.706634
23004722	chr18:23004722:C:G	1.04519e-09	-2.1903e-10	-0.995759
23004937	chr18:23004937:C:T	1.15011e-09	-2.1903e-10	-0.900101
23005474	chr18:23005474:A:ACTC	8.46114e-10	-2.1903e-10	-1.20706
23005897	chr18:23005897:G:T	2.27174e-09	-2.1903e-10	-0.21941
23005957	chr18:23005957:C:T	1.23723e-08	1.47551	-2.58223e-10
23006018	chr18:23006018:C:G	1.71758e-09	-2.1903e-10	-0.499042
23006526	chr18:23006526:G:A	8.41563e-10	-2.1903e-10	-1.21245
23006562	chr18:23006562:C:T	1.14746e-09	-2.1903e-10	-0.902408
23006704	chr18:23006704:G:A	2.13674e-09	-2.1903e-10	-0.280675
23006909	chr18:23006909:G:A	1.88005e-10	-1.77732	-0.933929
23006961	chr18:23006961:T:C	1.03842e-09	-1.00226	-2.58223e-10
23007009	chr18:23007009:G:A	2.06603e-09	-2.1903e-10	-0.314328
23007027	chr18:23007027:T:G	8.53689e-10	-2.1903e-10	-1.19815
23007208	chr18:23007208:A:G	2.09226e-08	2.00087	-2.58223e-10
23007267	chr18:23007267:C:T	8.86306e-10	-2.1903e-10	-1.16065
23007374	chr18:23007374:G:C	9.51472e-10	-2.1903e-10	-1.0897
23007452	chr18:23007452:C:T	1.73276e-09	-2.1903e-10	-0.490239
23007590	chr18:23007590:G:A	5.10762e-10	-1.31774	-0.394074
23007779	chr18:23007779:C:G	1.20347e-09	-2.1903e-10	-0.85475
23007948	chr18:23007948:G:A	5.00839e-10	-1.29775	-0.433676
23008034	chr18:23008034:G:A	2.03346e-10	-1.81789	-0.814915
23008052	chr18:23008052:TC:T	8.50199e-10	-2.1903e-10	-1.20224
23008092	chr18:23008092:G:A	5.34079e-10	-1.28078	-0.386389
23008637	chr18:23008637:T:C	9.56204e-10	-2.1903e-10	-1.08474
23009278	chr18:23009278:T:C	3.11548e-09	-2.1903e-10	0.0964271
23009300	chr18:23009300:G:A	8.89675e-10	-2.1903e-10	-1.15686
23009495	chr18:23009495:C:A	9.15031e-10	-2.1903e-10	-1.12875
23009527	chr18:23009527:A:T	1.90008e-10	-1.89185	-0.808798
23010388	chr18:23010388:G:A	1.31311e-09	-2.1903e-10	-0.767562
23010876	chr18:23010876:A:G	2.33358e-09	-2.1903e-10	-0.192555
23010884	chr18:23010884:T:C	1.77142e-09	0.730377	-1.19855
23011591	chr18:23011591:C:G	4.03625e-09	-2.1903e-10	0.355358
23011719	chr18:23011719:G:A	8.81482e-10	-2.1903e-10	-1.16611
23011784	chr18:23011784:G:A	1.81958e-09	0.726521	-1.16787
23011823	chr18:23011823:T:C	6.94116e-10	-1.40507	-2.58223e-10
23011982	chr18:23011982:G:A	5.79819e-10	-1.22861	-0.35639
23012567	chr18:23012567:ACT:A	5.38448e-10	-1.26374	-0.395278
23012971	chr18:23012971:A:G	6.34927e-10	-1.4942	-2.58223e-10
23013160	chr18:23013160:C:G	8.86254e-10	-2.1903e-10	-1.16071
23013453	chr18:23013453:C:A	8.88005e-10	-2.1903e-10	-1.15874
23013830	chr18:23013830:A:G	6.96619e-10	-0.318207	-1.08327
23013899	chr18:23013899:T:C	8.41388e-10	-2.1903e-10	-1.21266
23013951	chr18:23013951:C:T	8.47951e-10	-2.1903e-10	-1.20489
23013954	chr18:23013954:T:C	8.68331e-10	-2.1903e-10	-1.18114
23014467	chr18:23014467:G:C	8.97663e-10	-0.655256	-0.492662
23014493	chr18:23014493:T:C	8.65314e-10	-0.671259	-0.513361
23015139	chr18:23015139:C:T	5.76095e-10	-1.21743	-0.37401
23015715	chr18:23015715:A:G	6.76586e-10	-1.43065	-2.58223e-10
23015748	chr18:23015748:G:T	2.21228e-10	-1.81811	-0.730413
23016099	chr18:23016099:A:G	2.06625e-10	-1.62561	-0.991192
23016310	chr18:23016310:T:C	4.75387e-09	-2.1903e-10	0.519002
23016624	chr18:23016624:T:C	9.14917e-10	-2.1903e-10	-1.12888
23017633	chr18:23017633:G:A	1.66578e-09	0.377368	-0.907035
23017662	chr18:23017662:A:T	1.97645e-09	-2.1903e-10	-0.358657
23018183	chr18:23018183:G:A	8.73008e-10	-2.1903e-10	-1.17577
23018207	chr18:23018207:G:A	1.31664e-09	-2.1903e-10	-0.764877
23018404	chr18:23018404:A:G	1.63746e-09	0.360419	-0.907229
23019298	chr18:23019298:C:T	1.69375e-10	-1.74096	-1.07464
23019299	chr18:23019299:G:A	1.17876e-09	-2.1903e-10	-0.875496
23019545	chr18:23019545:A:G	1.48457e-09	-2.1903e-10	-0.644833
23019702	chr18:23019702:C:T	8.41021e-10	-1.2131	-2.58223e-10
23019952	chr18:23019952:C:T	2.24273e-10	-1.7761	-0.758748
23020008	chr18:23020008:C:T	1.01851e-09	-2.1903e-10	-1.02161
23020057	chr18:23020057:C:T	6.16975e-10	-1.52288	-2.58223e-10
23020395	chr18:23020395:T:C	2.07846e-09	0.335019	-0.643348
23020501	chr18:23020501:A:G	8.97631e-10	-2.1903e-10	-1.14795
23020601	chr18:23020601:T:A	8.7317e-10	-2.1903e-10	-1.17558
23021527	chr18:23021527:C:A	1.19752e-08	1.44288	-2.58223e-10
23021545	chr18:23021545:A:G	5.63642e-10	-1.20528	-0.40801
23022061	chr18:23022061:G:A	1.3725e-09	-2.1903e-10	-0.723323
23022393	chr18:23022393:G:C	1.2683e-09	-2.1903e-10	-0.802277
23022922	chr18:23022922:A:G	1.43451e-09	-2.1903e-10	-0.679137
23023046	chr18:23023046:G:A	3.65504e-09	-2.1903e-10	0.25615
23024463	chr18:23024463:A:G	9.86435e-10	-2.1903e-10	-1.05361
23024637	chr18:23024637:A:G	1.21937e-09	-2.1903e-10	-0.841627
23025684	chr18:23025684:A:G	6.83756e-10	-1.42011	-2.58223e-10
23026633	chr18:23026633:T:C	8.21127e-10	-0.693539	-0.543496
23026778	chr18:23026778:C:CT	8.79556e-10	-2.1903e-10	-1.1683
23026783	chr18:23026783:C:T	1.35381e-09	-2.1903e-10	-0.737032
23027054	chr18:23027054:G:T	8.50367e-10	-2.1903e-10	-1.20204
23027435	chr18:23027435:A:G	3.44283e-09	0.861944	-0.665608
23027684	chr18:23027684:CTA:C	1.30329e-09	-2.1903e-10	-0.775066
23027779	chr18:23027779:C:T	1.15662e-09	-2.1903e-10	-0.894456
23027857	chr18:23027857:C:T	1.00968e-09	-0.701151	-0.329171
23027916	chr18:23027916:T:C	1.03709e-09	-2.1903e-10	-1.00354
23027980	chr18:23027980:C:T	1.37382e-09	-2.1903e-10	-0.722362
23028133	chr18:23028133:T:C	1.07174e-09	-2.1903e-10	-0.970672
23028802	chr18:23028802:G:C	9.05577e-10	-2.1903e-10	-1.13914
23029004	chr18:23029004:T:C	1.30546e-09	0.21056	-0.983966
23029291	chr18:23029291:A:C	1.93533e-10	-1.6117	-1.07056
23030538	chr18:23030538:C:A	6.75433e-10	-1.11562	-0.316739
23030584	chr18:23030584:A:G	1.41114e-09	0.490663	-1.18622
23030589	chr18:23030589:C:T	1.07402e-09	-2.1903e-10	-0.968551
23030596	chr18:23030596:G:T	8.41732e-10	-2.1903e-10	-1.21225
23030889	chr18:23030889:CTG:C	3.11431e-10	-1.68641	-0.520125
23031097	chr18:23031097:C:T	8.85913e-10	-2.1903e-10	-1.16109
23031098	chr18:23031098:G:A	1.38222e-09	-2.1903e-10	-0.716269
23031294	chr18:23031294:G:A	1.70094e-10	-1.72842	-1.08294
23031401	chr18:23031401:A:G	1.32582e-09	-2.1903e-10	-0.757929
23031661	chr18:23031661:A:G	8.54361e-10	-2.1903e-10	-1.19736
23032504	chr18:23032504:A:C	2.2454e-09	0.788762	-1.01984
23032648	chr18:23032648:T:C	7.47398e-10	-1.33111	-2.58223e-10
23033122	chr18:23033122:C:T	9.13681e-10	-2.1903e-10	-1.13023
23033165	chr18:23033165:A:T	4.61173e-10	-1.81394	-2.58223e-10
23033307	chr18:23033307:G:A	6.56202e-10	-1.11428	-0.346965
23033394	chr18:23033394:T:G	5.93156e-10	-1.14636	-0.4159
23033650	chr18:23033650:G:A	1.38122e-09	-2.1903e-10	-0.716989
23034381	chr18:23034381:T:C	1.09053e-09	-2.1903e-10	-0.953295
23034883	chr18:23034883:A:G	1.31106e-09	-2.1903e-10	-0.769123
23035015	chr18:23035015:C:T	1.6306e-09	-2.1903e-10	-0.55101
23036247	chr18:23036247:G:A	6.96286e-10	-1.01495	-0.387007
23036271	chr18:23036271:T:C	6.11943e-10	-1.67059	0.139517
23036601	chr18:23036601:T:C	1.0952e-09	-0.94902	-2.58223e-10
23036690	chr18:23036690:T:C	1.42721e-09	-2.1903e-10	-0.684236
23037170	chr18:23037170:C:G	3.56265e-09	-2.1903e-10	0.230548
23037450	chr18:23037450:G:A	1.09706e-09	-0.209025	-0.738297
23037788	chr18:23037788:A:T	1.48229e-10	-1.81242	-1.13654
23037844	chr18:23037844:C:T	6.22025e-10	-1.10791	-0.406826
23038092	chr18:23038092:T:C	6.46854e-10	-1.36513	-0.110466
23038190	chr18:23038190:T:C	2.75655e-09	-2.1903e-10	-0.0259774
23038413	chr18:23038413:T:C	2.48081e-09	-2.1903e-10	-0.131373
23038414	chr18:23038414:G:A	2.79665e-09	-2.1903e-10	-0.0115362
23038575	chr18:23038575:G:A	1.10164e-09	-2.1903e-10	-0.943157
23038844	chr18:23038844:C:T	2.33837e-09	-2.1903e-10	-0.190503
23039030	chr18:23039030:T:C	1.60989e-09	-2.1903e-10	-0.563791
23039312	chr18:23039312:A:G	8.48668e-10	-2.1903e-10	-1.20404
23039338	chr18:23039338:C:T	2.50035e-09	-2.1903e-10	-0.123528
23039766	chr18:23039766:G:A	1.51443e-10	-1.72884	-1.19867
23039782	chr18:23039782:C:CA	7.92071e-10	-1.27306	-2.58223e-10
23039807	chr18:23039807:A:G	8.58237e-10	-2.1903e-10	-1.19283
23040203	chr18:23040203:C:T	1.20016e-09	-2.1903e-10	-0.857502
23041335	chr18:23041335:A:G	5.4565e-10	-1.14895	-0.496786
23041376	chr18:23041376:T:A	1.6808e-09	0.589014	-1.1097
23041399	chr18:23041399:C:T	2.1913e-09	-2.1903e-10	-0.255461
23041658	chr18:23041658:T:C	1.63816e-10	-1.78925	-1.05972
23041751	chr18:23041751:C:T	8.5388e-10	-1.70418	0.506258
23042023	chr18:23042023:C:T	5.68485e-10	-1.08137	-0.523369
23042352	chr18:23042352:A:G	1.68507e-09	-2.1903e-10	-0.51815
23042524	chr18:23042524:A:G	5.46493e-10	-1.10065	-0.54354
23042822	chr18:23042822:G:A	1.58195e-09	-2.1903e-10	-0.581296
23042838	chr18:23042838:T:A	2.76072e-09	-2.1903e-10	-0.0244642
23043318	chr18:23043318:G:A	1.46238e-10	-1.76127	-1.20121
23043766	chr18:23043766:C:T	8.41284e-10	-2.1903e-10	-1.21278
23043844	chr18:23043844:A:G	4.09253e-10	-1.69782	-0.235564
23043884	chr18:23043884:G:A	1.13981e-09	-2.1903e-10	-0.909095
23043886	chr18:23043886:T:A	4.13403e-10	-1.66274	-0.260545
23044200	chr18:23044200:C:A	1.75702e-09	-0.957457	0.48112
23044218	chr18:23044218:T:C	1.12698e-09	-2.1903e-10	-0.920412
23044260	chr18:23044260:C:T	4.96972e-10	-1.15926	-0.579921
23044320	chr18:23044320:G:A	1.63765e-10	-1.64834	-1.20094
23045130	chr18:23045130:A:ATAAAATAAAATTG	3.43573e-10	-1.10792	-1.0004
23045155	chr18:23045155:G:A	3.12219e-10	-1.3818	-0.822206
23045468	chr18:23045468:C:T	4.35335e-10	-1.30895	-0.56265
23045617	chr18:23045617:TA:T	8.03279e-10	-1.71999	0.460979
23046130	chr18:23046130:G:A	6.44754e-10	-1.69271	0.213865
23046343	chr18:23046343:C:A	1.03836e-09	-2.1903e-10	-1.00231
23047071	chr18:23047071:G:A	1.19056e-09	-2.1903e-10	-0.865535
23047278	chr18:23047278:A:G	2.45232e-09	0.796428	-0.939351
23047515	chr18:23047515:G:A	5.06464e-10	-0.785377	-0.934882
23048113	chr18:23048113:G:A	1.75872e-09	-2.1903e-10	-0.475373
23048189	chr18:23048189:T:A	5.48227e-10	-1.12886	-0.512165
23048618	chr18:23048618:G:A	8.5167e-10	-2.1903e-10	-1.20051
23048643	chr18:23048643:C:T	1.21264e-09	-2.1903e-10	-0.847156
23048723	chr18:23048723:A:C	8.73085e-10	-2.1903e-10	-1.17568
23048853	chr18:23048853:G:A	1.95765e-09	-2.1903e-10	-0.368212
23048978	chr18:23048978:A:G	8.43413e-10	-2.1903e-10	-1.21026
23049006	chr18:23049006:A:C	1.17284e-09	-2.1903e-10	-0.880529
23049126	chr18:23049126:G:A	8.41379e-10	-2.1903e-10	-1.21267
23049255	chr18:23049255:C:T	1.51894e-09	-2.1903e-10	-0.621943
23049575	chr18:23049575:G:A	4.88572e-10	-1.0743	-0.68193
23051140	chr18:23051140:C:T	1.7189e-09	-2.1903e-10	-0.49827
23051155	chr18:23051155:A:G	4.30384e-10	-1.07331	-0.809723
23051163	chr18:23051163:G:A	7.64336e-10	-1.3087	-2.58223e-10
23051271	chr18:23051271:G:A	1.63379e-09	0.518675	-1.06773
23051737	chr18:23051737:T:G	7.60567e-10	-0.296296	-1.01735
23052044	chr18:23052044:T:C	1.36482e-09	-1.73925	1.01032
23052309	chr18:23052309:GAGAGAGAA:G	1.7987e-09	-2.1903e-10	-0.452891
23052489	chr18:23052489:C:T	1.67544e-09	-2.1903e-10	-0.523879
23052826	chr18:23052826:CT:C	1.15933e-09	-2.1903e-10	-0.892117
23052860	chr18:23052860:C:A	1.65127e-09	-2.1903e-10	-0.538413
23052963	chr18:23052963:A:G	1.03009e-09	-2.1903e-10	-1.01031
23053374	chr18:23053374:C:A	1.65656e-08	-2.1903e-10	1.76737
23053391	chr18:23053391:G:A	8.42243e-10	-2.1903e-10	-1.21164
23053425	chr18:23053425:G:A	1.68056e-10	-1.73056	-1.09286
23053536	chr18:23053536:G:A	1.9645e-10	-1.77237	-0.894938
23053560	chr18:23053560:C:T	9.57543e-10	-2.1903e-10	-1.08334
23053724	chr18:23053724:C:A	7.84416e-10	-0.228324	-1.05445
23054167	chr18:23054167:G:T	6.4756e-10	-1.26765	-0.206846
23054290	chr18:23054290:C:T	6.83877e-10	-1.11751	-0.302423
23054318	chr18:23054318:A:G	9.62544e-10	-2.1903e-10	-1.07813
23054342	chr18:23054342:C:T	1.22843e-09	-2.1903e-10	-0.834219
23054348	chr18:23054348:G:A	1.13568e-09	-2.1903e-10	-0.912722
23054381	chr18:23054381:G:A	2.97214e-10	-1.09049	-1.16277
23054449	chr18:23054449:C:T	1.34572e-09	-0.910371	0.167343
23054502	chr18:23054502:C:T	1.93232e-10	-1.66667	-1.01715
23055247	chr18:23055247:T:C	5.41099e-09	0.648475	-2.58223e-10
23055715	chr18:23055715:C:A	2.55026e-10	-1.78057	-0.625776
23055813	chr18:23055813:T:C	5.3471e-10	-1.20545	-0.460538
23056242	chr18:23056242:G:A	2.64489e-09	-2.1903e-10	-0.0673288
23056246	chr18:23056246:C:T	1.07708e-09	-2.1903e-10	-0.965706
23056388	chr18:23056388:G:A	6.78187e-10	-1.42829	-2.58223e-10
23056427	chr18:23056427:G:GAT	5.44111e-10	-1.21148	-0.437081
23057076	chr18:23057076:A:T	9.92875e-10	-2.1903e-10	-1.04711
23057171	chr18:23057171:C:G	8.35951e-10	-1.62936	0.410214
23057240	chr18:23057240:A:C	1.02693e-09	-2.1903e-10	-1.01338
23057516	chr18:23057516:C:A	3.9353e-10	-0.83445	-1.13811
23057975	chr18:23057975:T:G	9.7585e-10	-2.1903e-10	-1.0644
23058049	chr18:23058049:C:A	4.31341e-10	-1.88081	-2.58223e-10
23058096	chr18:23058096:C:T	9.53242e-10	0.11505	-1.20289
23058592	chr18:23058592:T:C	4.42788e-10	-1.17173	-0.682889
23059469	chr18:23059469:A:G	1.04896e-09	-2.1903e-10	-0.992156
23059491	chr18:23059491:T:C	4.65919e-10	-1.11507	-0.688634
23059559	chr18:23059559:G:A	1.00224e-09	-2.1903e-10	-1.03772
23059636	chr18:23059636:G:A	1.0696e-09	-2.1903e-10	-0.97267
23059786	chr18:23059786:T:A	4.49474e-10	-1.0977	-0.74194
23059947	chr18:23059947:T:G	3.53911e-10	-1.80336	-0.275306
23060564	chr18:23060564:G:A	1.38746e-10	-1.80265	-1.21242
23060708	chr18:23060708:CT:C	1.39388e-09	-1.46202	0.754158
23061290	chr18:23061290:C:T	4.99345e-10	-1.06037	-0.674051
23061577	chr18:23061577:C:T	8.81508e-10	-1.79726	0.631179
23061623	chr18:23061623:T:C	5.35926e-10	-1.01924	-0.644479
23061719	chr18:23061719:T:G	3.99571e-10	-1.86663	-0.0906869
23061785	chr18:23061785:G:C	2.04444e-09	-2.1903e-10	-0.324835
23061879	chr18:23061879:T:C	4.27973e-10	-1.88865	-2.58223e-10
23062238	chr18:23062238:T:C	1.00874e-08	-2.1903e-10	1.27133
23063220	chr18:23063220:C:T	1.71711e-09	-0.499317	-2.58223e-10
23063644	chr18:23063644:C:T	1.41682e-09	0.163291	-0.854832
23063958	chr18:23063958:G:A	1.90062e-10	-1.64169	-1.05868
23064067	chr18:23064067:A:G	1.5834e-09	-2.1903e-10	-0.580381
23064191	chr18:23064191:A:C	8.53438e-10	-2.1903e-10	-1.19844
23064479	chr18:23064479:T:A	1.47441e-10	-1.79981	-1.15448
23064646	chr18:23064646:A:T	1.24777e-09	-2.1903e-10	-0.818603
23064786	chr18:23064786:G:A	1.27087e-09	-2.1903e-10	-0.800257
23064925	chr18:23064925:G:A	2.05674e-10	-1.74236	-0.879056
23065123	chr18:23065123:C:T	1.6265e-09	-2.1903e-10	-0.553527
23065218	chr18:23065218:G:T	4.98937e-09	-2.1903e-10	0.567352
23065554	chr18:23065554:CCCAACATAAGA:C	1.85356e-10	-1.873	-0.852434
23066001	chr18:23066001:G:T	1.31895e-09	-2.1903e-10	-0.763124
23066317	chr18:23066317:A:G	1.42659e-10	-1.83923	-1.14802
23067139	chr18:23067139:C:A	2.25334e-09	-2.1903e-10	-0.227544
23067209	chr18:23067209:G:A	2.69727e-10	-1.60393	-0.74637
23067553	chr18:23067553:C:T	1.25489e-09	-0.812913	-2.58223e-10
23067803	chr18:23067803:T:C	2.78159e-09	-2.1903e-10	-0.0169356
23068136	chr18:23068136:C:T	6.51137e-10	-1.21797	-0.251028
23068836	chr18:23068836:TG:T	2.02523e-09	-2.1903e-10	-0.334276
23069220	chr18:23069220:A:G	1.6408e-10	-1.76039	-1.08697
23069508	chr18:23069508:A:G	2.29243e-09	-0.210347	-2.58223e-10
23069666	chr18:23069666:G:A	8.41501e-10	-2.1903e-10	-1.21253
23069703	chr18:23069703:G:A	8.76932e-10	-1.17128	-2.58223e-10
23069872	chr18:23069872:A:T	8.88819e-10	-2.1903e-10	-1.15782
23070048	chr18:23070048:G:A	4.63127e-10	-0.967377	-0.842333
23070245	chr18:23070245:G:A	7.1409e-10	-1.3767	-2.58223e-10
23070562	chr18:23070562:G:A	2.94765e-10	-1.2224	-1.03914
23070846	chr18:23070846:A:T	8.8887e-10	-2.1903e-10	-1.15776
23070862	chr18:23070862:T:C	1.50621e-10	-1.72569	-1.20725
23070904	chr18:23070904:G:A	1.80316e-09	-2.1903e-10	-0.450416
23071542	chr18:23071542:C:A	1.82309e-09	-0.439425	-2.58223e-10
23071960	chr18:23071960:G:A	9.13396e-10	-2.1903e-10	-1.13054
23072015	chr18:23072015:A:G	8.45902e-10	-2.1903e-10	-1.20731
23072380	chr18:23072380:A:T	2.95846e-08	2.3473	-2.58223e-10
23072559	chr18:23072559:A:G	6.71552e-10	-1.82844	0.390323
23072727	chr18:23072727:A:G	1.6582e-10	-1.7563	-1.08051
23072758	chr18:23072758:C:T	9.05745e-10	-2.1903e-10	-1.13895
23072768	chr18:23072768:A:G	1.57562e-07	4.01986	-2.58223e-10
23072904	chr18:23072904:C:T	8.41948e-10	-2.1903e-10	-1.21199
23072977	chr18:23072977:C:T	1.01258e-09	-2.1903e-10	-1.02746
23073230	chr18:23073230:A:G	8.70652e-10	-2.1903e-10	-1.17847
23073309	chr18:23073309:C:T	8.45394e-10	-2.1903e-10	-1.20791
23073772	chr18:23073772:T:C	1.03705e-09	-1.00357	-2.58223e-10
23074235	chr18:23074235:C:T	1.60616e-10	-1.89466	-0.974035
23074720	chr18:23074720:A:G	2.45979e-09	-0.13988	-2.58223e-10
23074731	chr18:23074731:A:G	9.14066e-10	-2.1903e-10	-1.12981
23074887	chr18:23074887:T:C	5.37693e-10	-1.66042	-2.58223e-10
23075057	chr18:23075057:G:A	8.61255e-10	-2.1903e-10	-1.18932
23075095	chr18:23075095:C:T	1.3559e-09	-2.1903e-10	-0.735495
23075500	chr18:23075500:G:T	1.78511e-09	-0.630818	0.17034
23075671	chr18:23075671:C:G	8.43407e-10	-2.1903e-10	-1.21026
23075814	chr18:23075814:C:T	1.67414e-10	-1.72513	-1.10211
23075947	chr18:23075947:T:C	1.27089e-09	-2.1903e-10	-0.800244
23076068	chr18:23076068:C:T	5.0125e-10	-1.73061	-2.58223e-10
23076427	chr18:23076427:G:A	1.61719e-10	-1.7447	-1.11715
23076615	chr18:23076615:G:A	1.7579e-10	-1.71946	-1.05896
23077045	chr18:23077045:C:T	1.78159e-10	-1.7087	-1.05634
23077092	chr18:23077092:G:C	1.99261e-10	-1.81096	-0.842138
23077106	chr18:23077106:C:A	1.00537e-09	-1.0346	-2.58223e-10
23077169	chr18:23077169:G:A	1.10814e-09	-2.1903e-10	-0.937276
23077743	chr18:23077743:G:A	1.47568e-09	-2.1903e-10	-0.650839
23078002	chr18:23078002:G:A	9.99246e-10	-2.1903e-10	-1.04071
23078391	chr18:23078391:T:C	1.44135e-10	-1.76418	-1.21278
23078439	chr18:23078439:A:G	1.34531e-09	-0.743335	-2.58223e-10
23078664	chr18:23078664:G:A	5.51059e-10	-0.821434	-0.814436
23078765	chr18:23078765:A:T	8.50601e-10	-2.1903e-10	-1.20177
23079269	chr18:23079269:G:A	1.22732e-09	-2.1903e-10	-0.835123
23079532	chr18:23079532:C:A	1.48589e-10	-1.75991	-1.18662
23080042	chr18:23080042:T:C	1.6702e-10	-1.75435	-1.07525
23080185	chr18:23080185:G:A	9.57305e-10	-2.1903e-10	-1.08359
23081039	chr18:23081039:A:G	1.47979e-10	-1.76932	-1.18132
23081176	chr18:23081176:C:T	1.03018e-09	-1.01023	-2.58223e-10
23081458	chr18:23081458:T:C	1.70538e-10	-1.89453	-0.914227
23081507	chr18:23081507:C:T	1.46074e-10	-1.76667	-1.19693
23081914	chr18:23081914:C:T	8.74262e-10	-2.1903e-10	-1.17433
23082060	chr18:23082060:TG:T	1.47335e-10	-1.76685	-1.18815
23082162	chr18:23082162:G:A	1.46194e-10	-1.77576	-1.18702
23082318	chr18:23082318:A:G	1.5426e-10	-1.75334	-1.15573
23082578	chr18:23082578:C:G	1.12196e-09	-2.1903e-10	-0.924877
23082581	chr18:23082581:G:A	8.42142e-10	-2.1903e-10	-1.21176
23082652	chr18:23082652:T:C	1.02176e-09	-2.1903e-10	-1.01844
23082763	chr18:23082763:G:C	1.45885e-10	-1.76865	-1.19624
23083132	chr18:23083132:G:A	1.46059e-10	-1.78186	-1.18184
23083230	chr18:23083230:A:T	9.81343e-10	-2.1903e-10	-1.05879
23083596	chr18:23083596:A:T	1.94858e-09	-0.219433	-0.153424
23083899	chr18:23083899:A:G	4.30214e-10	-0.85011	-1.03332
23083910	chr18:23083910:C:A	1.43949e-09	-2.1903e-10	-0.675669
23084173	chr18:23084173:A:G	1.47604e-10	-1.78005	-1.17313
23084233	chr18:23084233:C:T	1.65065e-09	-0.538788	-2.58223e-10
23084466	chr18:23084466:G:A	9.31448e-10	-2.1903e-10	-1.11097
23084842	chr18:23084842:A:G	8.41443e-10	-2.1903e-10	-1.21259
23085059	chr18:23085059:C:CA	1.4357e-10	-1.89456	-1.08633
23085981	chr18:23085981:A:C	5.20226e-10	-1.69345	-2.58223e-10
23086783	chr18:23086783:T:C	8.0595e-10	-1.25569	-2.58223e-10
23086786	chr18:23086786:C:T	1.14918e-09	-0.858241	-0.0426651
23086808	chr18:23086808:C:A	8.76761e-10	-2.1903e-10	-1.17148
23087022	chr18:23087022:C:T	1.52559e-10	-1.84362	-1.07654
23087023	chr18:23087023:G:T	1.29734e-10	-1.88102	-1.20121
23087304	chr18:23087304:G:A	1.15836e-09	-0.766517	-0.126431
23087757	chr18:23087757:C:T	9.4696e-10	-2.1903e-10	-1.09446
23087775	chr18:23087775:C:T	1.06133e-09	-2.1903e-10	-0.980439
23087812	chr18:23087812:G:A	1.53008e-10	-1.84682	-1.07041
23087892	chr18:23087892:T:C	1.30704e-10	-1.87539	-1.19938
23087905	chr18:23087905:T:A	1.29435e-10	-1.8833	-1.20124
23088061	chr18:23088061:A:T	4.692e-10	-1.79668	-2.58223e-10
23088323	chr18:23088323:C:T	2.12593e-09	-0.285747	-2.58223e-10
23088828	chr18:23088828:C:T	9.58037e-10	-2.1903e-10	-1.08283
23089291	chr18:23089291:T:G	5.89772e-09	1.83081	-1.0962
23089559	chr18:23089559:A:G	1.24891e-09	-2.1903e-10	-0.817689
23090282	chr18:23090282:C:G	8.41974e-10	-2.1903e-10	-1.21196
23090423	chr18:23090423:G:A	9.61811e-10	-2.1903e-10	-1.0789
23090637	chr18:23090637:C:T	2.06325e-09	-2.1903e-10	-0.315677
23090736	chr18:23090736:A:C	1.11252e-09	-0.764583	-0.168742
23091354	chr18:23091354:C:A	2.10497e-10	-1.62385	-0.97439
23091603	chr18:23091603:G:A	8.44373e-10	-2.1903e-10	-1.20912
23091797	chr18:23091797:T:G	1.0543e-09	-2.1903e-10	-0.987077
23091799	chr18:23091799:T:G	1.06085e-09	-2.1903e-10	-0.980884
23092017	chr18:23092017:T:C	4.56627e-10	-1.82384	-2.58223e-10
23092319	chr18:23092319:T:C	2.17848e-10	-1.89328	-0.670633
23092472	chr18:23092472:G:A	2.1869e-09	-2.1903e-10	-0.25747
23092591	chr18:23092591:T:G	1.51574e-09	-2.1903e-10	-0.624053
23093325	chr18:23093325:G:A	1.17264e-09	-0.709711	-0.170986
23093594	chr18:23093594:G:A	1.62352e-09	-2.1903e-10	-0.555359
23093947	chr18:23093947:A:G	3.58054e-10	-1.27242	-0.794609
23094160	chr18:23094160:GC:G	8.57259e-10	-2.1903e-10	-1.19397
23094370	chr18:23094370:G:A	8.57313e-10	-2.1903e-10	-1.19391
23094741	chr18:23094741:G:A	1.6434e-10	-1.88812	-0.957654
23094797	chr18:23094797:C:T	8.90168e-10	0.0197753	-1.17608
23095546	chr18:23095546:C:T	1.16685e-09	-2.1903e-10	-0.885653
23095750	chr18:23095750:C:T	8.41501e-10	-2.1903e-10	-1.21252
23096172	chr18:23096172:C:T	7.75609e-08	3.31111	-2.58223e-10
23096262	chr18:23096262:T:A	8.41624e-10	-2.1903e-10	-1.21238
23096561	chr18:23096561:C:T	8.41462e-10	-2.1903e-10	-1.21257
23096731	chr18:23096731:T:G	8.61068e-10	-2.1903e-10	-1.18954
23096901	chr18:23096901:T:C	8.49209e-10	-2.1903e-10	-1.20341
23097275	chr18:23097275:C:A	8.51224e-10	-2.1903e-10	-1.20104
23097306	chr18:23097306:G:A	9.56946e-09	2.2741	-1.05548
23097407	chr18:23097407:G:A	8.44506e-10	-2.1903e-10	-1.20896
23097637	chr18:23097637:G:A	2.2088e-09	-2.1903e-10	-0.247509
23097642	chr18:23097642:C:T	1.42452e-09	-2.1903e-10	-0.686119
23097643	chr18:23097643:A:G	1.49376e-09	-2.1903e-10	-0.638663
23097822	chr18:23097822:G:A	1.2464e-08	1.48288	-2.58223e-10
23098136	chr18:23098136:CT:C	8.47708e-10	-2.1903e-10	-1.20518
23098138	chr18:23098138:C:A	8.47692e-10	-2.1903e-10	-1.20519
23098466	chr18:23098466:T:C	8.46736e-10	-2.1903e-10	-1.20632
23098472	chr18:23098472:A:T	2.26863e-09	-2.1903e-10	-0.22078
23098829	chr18:23098829:G:A	8.82923e-10	-2.1903e-10	-1.16447
23098838	chr18:23098838:T:C	9.15276e-10	-2.1903e-10	-1.12849
23099504	chr18:23099504:C:T	8.57957e-10	-2.1903e-10	-1.19316
23099896	chr18:23099896:A:C	6.11192e-10	-1.05539	-0.476914
23100168	chr18:23100168:A:G	1.36237e-09	-2.1903e-10	-0.730729
23100328	chr18:23100328:A:G	2.78945e-09	-1.63748	1.62336
23100341	chr18:23100341:C:T	1.29553e-09	0.200587	-0.981621
23100477	chr18:23100477:T:A	8.42139e-10	-2.1903e-10	-1.21177
23100495	chr18:23100495:C:T	1.75307e-09	-2.1903e-10	-0.478588
23100525	chr18:23100525:A:G	1.41608e-09	-0.308153	-0.383909
23100655	chr18:23100655:C:T	1.95947e-08	2.70049	-0.765187
23101208	chr18:23101208:C:T	4.97753e-10	-0.549632	-1.18798
23101389	chr18:23101389:A:G	2.00327e-10	-1.51685	-1.13091
23101492	chr18:23101492:A:C	1.38583e-09	-2.1903e-10	-0.713658
23101611	chr18:23101611:C:T	1.65271e-09	-2.1903e-10	-0.537542
23101937	chr18:23101937:T:C	1.22848e-09	-2.1903e-10	-0.834178
23102092	chr18:23102092:A:G	1.52198e-09	-2.1903e-10	-0.619942
23102288	chr18:23102288:G:C	1.39811e-09	-0.538542	-0.166295
23102416	chr18:23102416:G:A	1.2427e-09	-2.1903e-10	-0.822668
23102587	chr18:23102587:G:A	9.74033e-10	-2.1903e-10	-1.06627
23102657	chr18:23102657:C:T	7.27217e-08	3.29861	-0.0519314
23102740	chr18:23102740:C:T	1.81892e-10	-1.53212	-1.21218
23102794	chr18:23102794:C:A	1.91226e-10	-1.48285	-1.21141
23102847	chr18:23102847:G:T	1.13308e-09	-2.1903e-10	-0.915019
23103015	chr18:23103015:A:T	8.64956e-10	-2.1903e-10	-1.18503
23103045	chr18:23103045:A:G	8.58373e-10	-2.1903e-10	-1.19267
23103129	chr18:23103129:T:C	8.52301e-10	-2.1903e-10	-1.19977
23103189	chr18:23103189:T:C	4.55515e-10	-0.675717	-1.15057
23103435	chr18:23103435:T:C	4.58048e-10	-0.685024	-1.13571
23103566	chr18:23103566:C:T	9.38664e-10	-2.1903e-10	-1.10325
23103706	chr18:23103706:C:T	9.00903e-10	-2.1903e-10	-1.14431
23103734	chr18:23103734:G:C	1.03012e-09	-2.1903e-10	-1.01028
23103836	chr18:23103836:T:A	8.64642e-10	-2.1903e-10	-1.1854
23104106	chr18:23104106:T:C	1.16746e-09	-2.1903e-10	-0.885128
23104246	chr18:23104246:G:A	2.52314e-10	-1.26968	-1.14736
23104269	chr18:23104269:A:G	1.27517e-10	-1.89466	-1.20481
23104338	chr18:23104338:C:T	1.03247e-09	-2.1903e-10	-1.00801
23104370	chr18:23104370:T:C	8.43079e-10	-2.1903e-10	-1.21065
23104698	chr18:23104698:C:G	4.4836e-10	-0.687684	-1.15443
23104779	chr18:23104779:C:T	1.21169e-09	-0.680083	-0.167857
23104843	chr18:23104843:G:A	2.21114e-10	-1.36117	-1.18787
23105126	chr18:23105126:G:T	1.62856e-10	-1.65842	-1.19643
23105528	chr18:23105528:C:T	1.0429e-09	-2.1903e-10	-0.997951
23106439	chr18:23106439:A:G	9.68523e-10	-2.1903e-10	-1.07194
23106637	chr18:23106637:A:G	1.18855e-09	-2.1903e-10	-0.867222
23106815	chr18:23106815:C:T	8.41962e-10	-2.1903e-10	-1.21198
23107166	chr18:23107166:A:G	2.03689e-09	-0.328533	-2.58223e-10
23107236	chr18:23107236:T:C	1.26755e-09	-2.1903e-10	-0.802871
23107276	chr18:23107276:G:A	8.84347e-10	-2.1903e-10	-1.16286
23107548	chr18:23107548:A:G	6.127e-10	-0.436747	-1.09309
23107951	chr18:23107951:T:C	8.58174e-10	-2.1903e-10	-1.19291
23108378	chr18:23108378:G:A	9.7512e-10	-2.1903e-10	-1.06515
23108885	chr18:23108885:C:T	2.1254e-09	-0.285998	-2.58223e-10
23108972	chr18:23108972:T:G	5.47959e-10	-0.512955	-1.12856
23109127	chr18:23109127:G:T	9.7512e-10	-2.1903e-10	-1.06515
23109268	chr18:23109268:G:A	1.71422e-10	-1.68475	-1.11884
23109751	chr18:23109751:T:C	1.72034e-10	-1.67338	-1.12664
23109813	chr18:23109813:T:G	9.31236e-10	-2.1903e-10	-1.1112
23109833	chr18:23109833:G:A	2.33036e-09	-0.193937	-2.58223e-10
23109841	chr18:23109841:G:A	2.08172e-09	-0.306761	-2.58223e-10
23109842	chr18:23109842:A:G	5.56854e-10	-0.498753	-1.12666
23110243	chr18:23110243:A:G	2.06131e-09	-0.316614	-2.58223e-10
23110376	chr18:23110376:T:C	9.4395e-10	-2.1903e-10	-1.09764
23110739	chr18:23110739:A:C	5.56562e-10	-0.500048	-1.12589
23110792	chr18:23110792:C:T	5.56122e-10	-0.703459	-0.923265
23111299	chr18:23111299:C:T	5.56358e-10	-0.665176	-0.961125
23111570	chr18:23111570:A:G	5.41953e-10	-0.530496	-1.12204
23111826	chr18:23111826:A:G	9.33893e-10	-2.1903e-10	-1.10835
23111960	chr18:23111960:G:A	3.49598e-09	1.24226	-1.03061
23112009	chr18:23112009:G:T	3.04885e-09	1.18132	-1.10651
23112022	chr18:23112022:C:T	5.61804e-10	-0.493729	-1.12283
23112139	chr18:23112139:C:T	5.58862e-10	-0.647043	-0.974767
23112153	chr18:23112153:C:T	8.6404e-10	-2.1903e-10	-1.18609
23112194	chr18:23112194:T:C	9.10511e-10	-2.1903e-10	-1.13371
23112226	chr18:23112226:G:A	1.0084e-08	2.29648	-1.02549
23112336	chr18:23112336:T:C	1.06853e-09	-2.1903e-10	-0.973675
23112962	chr18:23112962:T:C	3.02286e-09	1.16158	-1.09533
23113002	chr18:23113002:TC:T	1.52414e-10	-1.80667	-1.11444
23113019	chr18:23113019:A:G	5.46323e-10	-0.51382	-1.13068
23113170	chr18:23113170:T:C	4.96658e-10	-0.685301	-1.05451
23113433	chr18:23113433:CATT:C	3.9652e-09	1.37135	-1.03375
23113833	chr18:23113833:T:C	1.6458e-10	-1.68831	-1.156
23114259	chr18:23114259:C:T	9.39657e-10	-2.1903e-10	-1.1022
23114959	chr18:23114959:A:G	9.41752e-10	-2.1903e-10	-1.09997
23115088	chr18:23115088:T:G	8.5985e-10	-2.1903e-10	-1.19095
23115479	chr18:23115479:A:C	3.7962e-10	-0.894197	-1.11434
23115518	chr18:23115518:A:G	6.36368e-10	-0.300994	-1.19094
23115828	chr18:23115828:G:A	2.15925e-09	-0.270196	-2.58223e-10
23115964	chr18:23115964:T:C	2.60516e-09	-0.0824632	-2.58223e-10
23116116	chr18:23116116:C:G	9.88616e-10	-0.327484	-0.723923
23116328	chr18:23116328:C:T	9.85932e-10	-1.05413	-2.58223e-10
23116337	chr18:23116337:C:T	1.44908e-10	-1.82886	-1.14276
23116422	chr18:23116422:C:T	3.1142e-09	1.15361	-1.05759
23116806	chr18:23116806:G:A	9.40207e-10	-2.1903e-10	-1.10161
23117006	chr18:23117006:C:T	1.05045e-09	-2.1903e-10	-0.990739
23117022	chr18:23117022:C:T	9.23754e-10	-2.1903e-10	-1.11927
23117108	chr18:23117108:C:T	8.50344e-10	-2.1903e-10	-1.20207
23117593	chr18:23117593:A:G	9.35932e-10	-2.1903e-10	-1.10617
23117649	chr18:23117649:G:A	1.04455e-09	-2.1903e-10	-0.996371
23117972	chr18:23117972:A:G	9.42899e-10	-2.1903e-10	-1.09875
23118316	chr18:23118316:T:C	9.23737e-10	-2.1903e-10	-1.11929
23118908	chr18:23118908:G:A	2.95473e-09	0.233024	-0.189573
23119006	chr18:23119006:C:T	1.15238e-09	-2.1903e-10	-0.898125
23119966	chr18:23119966:G:A	1.63045e-10	-1.79215	-1.06154
23119976	chr18:23119976:C:T	4.48218e-09	-2.1903e-10	0.460153
23120187	chr18:23120187:C:T	2.08651e-09	-2.1903e-10	-0.304465
23120259	chr18:23120259:G:C	7.7315e-10	-0.952325	-0.344914
23120342	chr18:23120342:T:C	9.45563e-10	-2.1903e-10	-1.09593
23120483	chr18:23120483:A:G	3.49643e-09	0.621547	-0.409762
23120561	chr18:23120561:T:A	9.36962e-10	-2.1903e-10	-1.10507
23120810	chr18:23120810:C:T	9.21975e-10	-2.1903e-10	-1.12119
23120853	chr18:23120853:G:C	8.45585e-10	-2.1903e-10	-1.20768
23121211	chr18:23121211:A:G	2.88015e-09	1.11619	-1.0983
23121462	chr18:23121462:A:G	4.9276e-09	1.71371	-1.15881
23121915	chr18:23121915:C:G	1.80434e-10	-1.60528	-1.14707
23122033	chr18:23122033:G:T	1.06916e-09	-2.1903e-10	-0.973084
23122165	chr18:23122165:C:G	7.02659e-10	-0.573331	-0.819509
23122617	chr18:23122617:G:A	8.83441e-10	-2.1903e-10	-1.16389
23122762	chr18:23122762:G:A	1.31067e-09	-2.1903e-10	-0.769422
23122873	chr18:23122873:T:C	1.71114e-10	-1.78727	-1.01811
23123153	chr18:23123153:G:A	2.11158e-09	-0.292523	-2.58223e-10
23123585	chr18:23123585:C:A	2.49923e-09	-2.1903e-10	-0.123973
23124266	chr18:23124266:T:G	3.19472e-08	3.46918	-1.04505
23124313	chr18:23124313:A:G	1.0514e-09	-2.1903e-10	-0.989838
23124388	chr18:23124388:T:C	1.03801e-09	-2.1903e-10	-1.00265
23124395	chr18:23124395:C:T	8.4664e-10	-2.1903e-10	-1.20644
23124497	chr18:23124497:G:A	2.22865e-09	-0.23856	-2.58223e-10
23124503	chr18:23124503:G:A	4.27439e-10	-1.8899	-2.58223e-10
23125124	chr18:23125124:G:A	5.7818e-09	1.87839	-1.16364
23125156	chr18:23125156:G:A	1.02384e-09	-2.1903e-10	-1.01639
23125194	chr18:23125194:G:A	1.01381e-09	-2.1903e-10	-1.02624
23125221	chr18:23125221:C:T	8.53555e-10	-2.1903e-10	-1.1983
23125346	chr18:23125346:G:A	9.51709e-10	-2.1903e-10	-1.08945
23125468	chr18:23125468:ATTC:A	9.48123e-10	-2.1903e-10	-1.09323
23125684	chr18:23125684:GGTTCA:G	0.00148438	13.7776	-0.607043
23126225	chr18:23126225:C:T	8.41525e-10	-2.1903e-10	-1.2125
23126657	chr18:23126657:C:T	4.25691e-10	-1.894	-2.58223e-10
23126734	chr18:23126734:CA:C	8.54132e-10	-2.1903e-10	-1.19763
23127151	chr18:23127151:C:T	1.5955e-10	-1.6871	-1.18826
23127612	chr18:23127612:T:TA	0.031188	16.0078	0.207762
23128357	chr18:23128357:G:A	0.000850404	12.6301	-0.0165491
23128607	chr18:23128607:T:C	3.24296e-09	-2.1903e-10	0.136528
23129057	chr18:23129057:G:A	1.44586e-10	-1.88562	-1.08822
23129159	chr18:23129159:A:C	0.00120284	12.9578	0.0024118
23129167	chr18:23129167:G:A	8.41514e-10	-2.1903e-10	-1.21251
23129465	chr18:23129465:G:A	0.0281729	15.6175	0.496422
23129512	chr18:23129512:A:AG	1.42076e-09	-2.1903e-10	-0.688768
23130191	chr18:23130191:C:T	1.55115e-10	-1.70134	-1.2022
23130351	chr18:23130351:A:T	8.44152e-10	-2.1903e-10	-1.20938
23130525	chr18:23130525:C:T	9.43689e-10	-2.1903e-10	-1.09792
23130616	chr18:23130616:T:G	8.41392e-10	-2.1903e-10	-1.21265
23130935	chr18:23130935:G:A	1.04964e-09	-2.1903e-10	-0.991508
23131078	chr18:23131078:T:C	8.43613e-10	-2.1903e-10	-1.21002
23131399	chr18:23131399:C:A	3.40494e-09	0.482702	-0.29743
23131516	chr18:23131516:G:A	8.41514e-10	-2.1903e-10	-1.21251
23131813	chr18:23131813:C:T	8.66429e-10	-2.1903e-10	-1.18333
23132060	chr18:23132060:A:G	5.00149e-09	0.569778	-2.58223e-10
23132467	chr18:23132467:A:G	9.20606e-10	-2.1903e-10	-1.12268
23132902	chr18:23132902:T:C	1.96546e-09	-2.1903e-10	-0.364232
23133148	chr18:23133148:T:G	8.59571e-10	-2.1903e-10	-1.19128
23133232	chr18:23133232:C:T	3.02174e-09	-2.1903e-10	0.0658761
23133492	chr18:23133492:G:A	3.67113e-07	4.53969	0.326022
23134671	chr18:23134671:G:A	8.08102e-10	-1.25302	-2.58223e-10
23136102	chr18:23136102:G:A	8.42261e-10	-2.1903e-10	-1.21162
23136796	chr18:23136796:G:A	1.14372e-09	-2.1903e-10	-0.905673
23136841	chr18:23136841:C:T	0.00872487	16.0375	-1.09579
23136907	chr18:23136907:C:G	8.41991e-10	-2.1903e-10	-1.21194
23136998	chr18:23136998:G:A	2.13588e-09	-0.281077	-2.58223e-10
23137233	chr18:23137233:C:A	1.48404e-09	-2.1903e-10	-0.645191
23137751	chr18:23137751:C:T	8.4132e-10	-2.1903e-10	-1.21274
23138854	chr18:23138854:T:A	0.016399	14.9485	0.624309
23138918	chr18:23138918:A:G	1.33865e-09	-2.1903e-10	-0.748296
23138933	chr18:23138933:C:T	0.0148457	14.8571	0.616137
23139350	chr18:23139350:C:G	1.27134e-09	-2.1903e-10	-0.799888
23139512	chr18:23139512:G:T	9.62176e-10	-2.1903e-10	-1.07851
23139621	chr18:23139621:T:C	9.67827e-07	6.87269	-1.03759
23139796	chr18:23139796:T:C	1.46802e-09	-0.192257	-0.463787
23139813	chr18:23139813:C:T	9.94582e-10	-2.1903e-10	-1.04539
23140052	chr18:23140052:G:A	1.51211e-09	-2.1903e-10	-0.626454
23140092	chr18:23140092:T:C	9.10734e-10	-2.1903e-10	-1.13346
23140503	chr18:23140503:C:T	9.39153e-10	-2.1903e-10	-1.10273
23140689	chr18:23140689:C:T	9.45931e-10	-2.1903e-10	-1.09554
23140938	chr18:23140938:G:A	1.08049e-09	-2.1903e-10	-0.962542
23141320	chr18:23141320:A:G	8.63082e-10	-2.1903e-10	-1.1872
23141352	chr18:23141352:A:C	1.07991e-09	-2.1903e-10	-0.963081
23141461	chr18:23141461:T:C	5.59511e-10	-1.2314	-0.389249
23141862	chr18:23141862:TTC:T	1.6154e-09	-2.1903e-10	-0.560375
23142453	chr18:23142453:C:T	1.84552e-09	-2.1903e-10	-0.427195
23142489	chr18:23142489:A:G	1.81566e-08	3.03899	-1.17991
23142901	chr18:23142901:G:T	1.79681e-09	-2.1903e-10	-0.453944
23143050	chr18:23143050:A:G	2.05338e-09	-0.320468	-2.58223e-10
23143482	chr18:23143482:C:T	9.03596e-10	-2.1903e-10	-1.14133
23143644	chr18:23143644:A:G	1.27265e-09	-2.1903e-10	-0.798853
23144364	chr18:23144364:G:A	0.000621796	13.4446	-1.14422
23144372	chr18:23144372:T:C	1.38423e-09	-2.1903e-10	-0.714815
23144846	chr18:23144846:G:A	0.00241379	14.5867	-0.929904
23144868	chr18:23144868:C:T	1.10776e-09	-2.1903e-10	-0.937616
23144931	chr18:23144931:T:C	1.27116e-09	-2.1903e-10	-0.800026
23144967	chr18:23144967:A:T	0.00144307	13.929	-0.786678
23145584	chr18:23145584:G:A	8.50457e-10	-2.1903e-10	-1.20194
23145806	chr18:23145806:C:T	1.02932e-09	-2.1903e-10	-1.01106
23146171	chr18:23146171:A:G	3.24247e-09	-2.1903e-10	0.136377
23146761	chr18:23146761:C:CTG	0.0204383	15.5899	0.203034
23147086	chr18:23147086:G:A	9.5518e-10	-2.1903e-10	-1.08581
23147647	chr18:23147647:C:T	0.0036204	14.9799	-0.917726
23148085	chr18:23148085:A:G	0.0130318	16.3036	-0.960661
23148194	chr18:23148194:A:T	0.0134536	15.2772	0.097609
23148259	chr18:23148259:G:A	0.00220014	14.6678	-1.10372
23148267	chr18:23148267:G:A	9.30043e-10	-2.1903e-10	-1.11248
23150137	chr18:23150137:A:C	8.71978e-10	-2.1903e-10	-1.17695
23150303	chr18:23150303:C:T	8.4499e-10	-2.1903e-10	-1.20839
23150468	chr18:23150468:G:A	8.79273e-10	-2.1903e-10	-1.16862
23151120	chr18:23151120:G:A	8.8385e-10	-2.1903e-10	-1.16343
23151164	chr18:23151164:A:G	8.42965e-10	-2.1903e-10	-1.21079
23151289	chr18:23151289:A:G	8.55172e-10	-2.1903e-10	-1.19641
23151297	chr18:23151297:C:T	8.41457e-10	-2.1903e-10	-1.21258
23151307	chr18:23151307:T:C	8.70367e-10	-2.1903e-10	-1.1788
23151458	chr18:23151458:T:G	1.31084e-09	-2.1903e-10	-0.76929
23151845	chr18:23151845:G:C	2.49576e-09	-0.125364	-2.58223e-10
23151966	chr18:23151966:A:G	0.0145914	15.4716	-0.0156101
23152521	chr18:23152521:A:G	1.61639e-09	-2.1903e-10	-0.559765
23152553	chr18:23152553:C:T	1.74302e-09	-2.1903e-10	-0.484336
23152595	chr18:23152595:A:G	8.41879e-10	-2.1903e-10	-1.21208
23152736	chr18:23152736:C:T	4.38464e-09	-2.1903e-10	0.43815
23152897	chr18:23152897:G:A	9.17231e-10	-2.1903e-10	-1.12635
23153090	chr18:23153090:A:G	8.71375e-10	-2.1903e-10	-1.17764
23153185	chr18:23153185:T:C	1.43432e-09	-2.1903e-10	-0.679264
23153237	chr18:23153237:G:T	0.0184258	15.7665	-0.0771543
23153622	chr18:23153622:T:G	1.2777e-09	-2.1903e-10	-0.794896
23154511	chr18:23154511:T:G	8.63923e-10	-2.1903e-10	-1.18623
23154534	chr18:23154534:C:T	8.86058e-10	-2.1903e-10	-1.16093
23154743	chr18:23154743:G:A	1.63544e-09	-2.1903e-10	-0.548044
23154904	chr18:23154904:C:T	1.48589e-10	-1.83274	-1.11379
23155013	chr18:23155013:G:A	4.38599e-09	-2.1903e-10	0.438458
23155497	chr18:23155497:T:G	0.0105783	15.1997	-0.0653421
23155555	chr18:23155555:A:G	8.77844e-10	-2.1903e-10	-1.17024
23155729	chr18:23155729:C:T	8.63268e-10	-2.1903e-10	-1.18699
23156413	chr18:23156413:T:C	4.36192e-10	-1.86963	-2.58223e-10
23156659	chr18:23156659:G:A	3.75553e-09	-2.1903e-10	0.283273
23156756	chr18:23156756:A:AACAC	8.6917e-10	-2.1903e-10	-1.18017
23157066	chr18:23157066:T:C	3.44506e-10	-1.01323	-1.09237
23157443	chr18:23157443:A:G	4.03657e-10	-0.756597	-1.19055
23157677	chr18:23157677:TTAA:T	0.000372806	12.9859	-1.19704
23158133	chr18:23158133:A:C	3.48925e-09	-2.1903e-10	0.209728
23158394	chr18:23158394:G:A	1.27848e-09	-2.1903e-10	-0.794285
23158998	chr18:23158998:G:A	8.63875e-10	-2.1903e-10	-1.18628
23159244	chr18:23159244:C:T	8.66398e-10	-2.1903e-10	-1.18337
23159855	chr18:23159855:G:A	2.36968e-09	-2.1903e-10	-0.177203
23160060	chr18:23160060:T:TG	1.86963e-09	-2.1903e-10	-0.414216
23160124	chr18:23160124:G:A	1.33353e-09	-2.1903e-10	-0.752129
23160198	chr18:23160198:C:T	8.4947e-10	-2.1903e-10	-1.2031
23160597	chr18:23160597:G:A	1.15709e-09	-2.1903e-10	-0.894045
23160907	chr18:23160907:C:T	2.79464e-05	9.93804	-0.739958
23161063	chr18:23161063:A:G	1.05574e-09	-2.1903e-10	-0.985716
23161757	chr18:23161757:A:C	1.00078e-09	-2.1903e-10	-1.03918
23161854	chr18:23161854:G:A	1.07213e-09	-2.1903e-10	-0.97031
23161993	chr18:23161993:C:G	1.2089e-09	-2.1903e-10	-0.85025
23162106	chr18:23162106:A:C	3.44372e-09	-2.1903e-10	0.196594
23162258	chr18:23162258:C:A	8.58859e-10	-2.1903e-10	-1.19211
23162379	chr18:23162379:A:G	1.637e-10	-1.64078	-1.20889
23162603	chr18:23162603:G:A	1.18178e-09	-2.1903e-10	-0.872934
23163420	chr18:23163420:A:G	8.68995e-10	-2.1903e-10	-1.18038
23163738	chr18:23163738:G:T	8.62848e-10	-1.18747	-2.58223e-10
23164217	chr18:23164217:A:G	8.53606e-10	-2.1903e-10	-1.19824
23164290	chr18:23164290:C:A	5.26519e-05	11.0443	-1.21275
23164418	chr18:23164418:G:A	8.44972e-10	-2.1903e-10	-1.20841
23164694	chr18:23164694:T:A	1.17864e-05	9.54697	-1.21222
23164774	chr18:23164774:C:T	1.96628e-09	-0.363816	-2.58223e-10
23165104	chr18:23165104:C:T	4.04004e-09	0.356297	-2.58223e-10
23165381	chr18:23165381:A:G	4.9444e-05	10.1385	-0.369846
23165389	chr18:23165389:G:A	8.4218e-10	-2.1903e-10	-1.21172
23165468	chr18:23165468:G:A	3.73367e-09	-2.1903e-10	0.277435
23165826	chr18:23165826:TG:T	1.14703e-09	-2.1903e-10	-0.902784
23166127	chr18:23166127:T:C	1.81211e-10	-1.67139	-1.07666
23166177	chr18:23166177:A:G	1.96296e-09	-0.365505	-2.58223e-10
23166708	chr18:23166708:A:G	2.72815e-05	10.3798	-1.20576
23166805	chr18:23166805:C:T	3.75938e-09	-2.1903e-10	0.284297
23166865	chr18:23166865:G:A	6.62604e-06	8.95063	-1.19182
23167219	chr18:23167219:A:T	2.36249e-09	-2.1903e-10	-0.180239
23167711	chr18:23167711:G:A	9.92697e-10	-2.1903e-10	-1.04729
23167807	chr18:23167807:C:T	8.63257e-10	-2.1903e-10	-1.187
23167910	chr18:23167910:G:A	8.65625e-06	9.22186	-1.19578
23167923	chr18:23167923:G:A	8.48884e-10	-2.1903e-10	-1.20379
23168265	chr18:23168265:C:T	1.63979e-09	-0.545389	-2.58223e-10
23168896	chr18:23168896:CCTT:C	9.73244e-10	-2.1903e-10	-1.06708
23169052	chr18:23169052:C:T	3.85717e-09	-2.1903e-10	0.309977
23169095	chr18:23169095:C:T	8.47483e-10	-2.1903e-10	-1.20544
23169414	chr18:23169414:T:C	1.12036e-09	-2.1903e-10	-0.92631
23169465	chr18:23169465:C:G	6.0803e-10	-1.53749	-2.58223e-10
23169944	chr18:23169944:C:T	8.45433e-10	-2.1903e-10	-1.20786
23170113	chr18:23170113:A:G	9.74257e-10	-2.1903e-10	-1.06604
23170905	chr18:23170905:T:C	9.79841e-10	-2.1903e-10	-1.06032
23171091	chr18:23171091:C:T	3.84098e-09	-2.1903e-10	0.30577
23171283	chr18:23171283:G:A	9.16345e-10	-2.1903e-10	-1.12732
23171751	chr18:23171751:G:A	1.44471e-09	-2.1903e-10	-0.672049
23171825	chr18:23171825:A:G	4.62181e-09	-2.1903e-10	0.490828
23171843	chr18:23171843:G:A	8.43586e-10	-2.1903e-10	-1.21005
23171857	chr18:23171857:G:A	1.23847e-09	-1.22332	0.39724
23172136	chr18:23172136:C:G	2.88007e-09	-2.1903e-10	0.0178564
23172189	chr18:23172189:C:T	9.99463e-10	-2.1903e-10	-1.04049
23172432	chr18:23172432:A:G	8.65717e-10	-2.1903e-10	-1.18415
23172696	chr18:23172696:G:A	9.73652e-10	-2.1903e-10	-1.06666
23172830	chr18:23172830:T:C	8.76209e-10	-2.1903e-10	-1.17211
23173295	chr18:23173295:C:T	4.49559e-09	0.463139	-2.58223e-10
23173548	chr18:23173548:G:C	1.74103e-09	-1.03198	0.546497
23173562	chr18:23173562:C:G	1.12526e-09	-2.1903e-10	-0.921946
23173840	chr18:23173840:T:A	2.47431e-09	-2.1903e-10	-0.133997
23173877	chr18:23173877:C:T	3.31164e-09	-2.1903e-10	0.157486
23174260	chr18:23174260:T:C	4.30907e-10	-1.88182	-2.58223e-10
23174298	chr18:23174298:A:G	2.31626e-09	-2.1903e-10	-0.200004
23174533	chr18:23174533:A:G	5.33414e-10	-1.13485	-0.533565
23174625	chr18:23174625:C:T	8.33246e-10	-1.22238	-2.58223e-10
23174629	chr18:23174629:A:G	8.30522e-10	-1.22566	-2.58223e-10
23174666	chr18:23174666:A:G	1.65608e-09	-2.1903e-10	-0.535503
23175240	chr18:23175240:A:G	9.34985e-10	-2.1903e-10	-1.10718
23175402	chr18:23175402:C:T	1.2987e-09	0.00654513	-0.785141
23175650	chr18:23175650:T:C	1.02428e-09	-2.1903e-10	-1.01597
23175726	chr18:23175726:G:T	1.96177e-09	-2.1903e-10	-0.366112
23175951	chr18:23175951:G:A	3.54812e-09	-2.1903e-10	0.22646
23176658	chr18:23176658:CAAGG:C	3.49001e-09	-2.1903e-10	0.209947
23176693	chr18:23176693:A:G	4.69765e-10	-1.79548	-2.58223e-10
23177110	chr18:23177110:G:A	4.30066e-10	-1.88377	-2.58223e-10
23178270	chr18:23178270:T:C	2.27042e-09	-2.1903e-10	-0.219994
23178346	chr18:23178346:A:G	9.25653e-07	6.89716	-1.10662
23178920	chr18:23178920:C:T	8.43631e-10	-2.1903e-10	-1.21
23179160	chr18:23179160:C:T	1.73795e-09	-2.1903e-10	-0.487248
23179523	chr18:23179523:C:T	1.03038e-09	-2.1903e-10	-1.01003
23179524	chr18:23179524:A:C	1.83086e-09	-2.1903e-10	-0.43517
23179918	chr18:23179918:T:G	8.46353e-10	-2.1903e-10	-1.20678
23179942	chr18:23179942:G:A	9.40428e-10	-2.1903e-10	-1.10138
23180265	chr18:23180265:G:A	1.0313e-09	-2.1903e-10	-1.00914
23180415	chr18:23180415:T:C	8.8697e-10	-2.1903e-10	-1.1599
23180579	chr18:23180579:C:T	1.02862e-09	-2.1903e-10	-1.01174
23180607	chr18:23180607:C:A	2.18118e-09	-2.1903e-10	-0.260093
23180708	chr18:23180708:A:G	2.21545e-09	-2.1903e-10	-0.244504
23180742	chr18:23180742:G:A	8.42592e-10	-2.1903e-10	-1.21123
23181002	chr18:23181002:C:T	4.28242e-10	-1.88802	-2.58223e-10
23181318	chr18:23181318:AC:A	1.01591e-09	-2.1903e-10	-1.02418
23181371	chr18:23181371:C:T	1.02958e-09	-2.1903e-10	-1.01081
23181875	chr18:23181875:T:A	1.87414e-09	-2.1903e-10	-0.411808
23182077	chr18:23182077:C:T	8.636e-10	-2.1903e-10	-1.1866
23182133	chr18:23182133:T:C	1.01913e-09	-2.1903e-10	-1.02101
23182565	chr18:23182565:G:A	1.57321e-09	-2.1903e-10	-0.586842
23183040	chr18:23183040:C:T	1.38302e-09	-2.1903e-10	-0.715684
23183196	chr18:23183196:C:T	8.46621e-10	-2.1903e-10	-1.20646
23183248	chr18:23183248:T:C	8.43497e-10	-2.1903e-10	-1.21016
23183681	chr18:23183681:T:C	9.09335e-10	-2.1903e-10	-1.135
23183894	chr18:23183894:T:C	5.82823e-10	-1.57983	-2.58223e-10
23184253	chr18:23184253:G:A	4.56697e-09	-2.1903e-10	0.478893
23184516	chr18:23184516:A:G	6.24169e-09	-2.1903e-10	0.791293
23184574	chr18:23184574:G:A	1.00742e-09	-2.1903e-10	-1.03256
23184632	chr18:23184632:G:A	5.05831e-09	-2.1903e-10	0.581076
23184925	chr18:23184925:A:G	1.61354e-09	0.642908	-1.20443
23185186	chr18:23185186:G:A	2.47715e-09	-2.1903e-10	-0.132848
23185382	chr18:23185382:A:G	1.14844e-09	-2.1903e-10	-0.901556
23185412	chr18:23185412:C:T	4.32023e-09	-2.1903e-10	0.423351
23185452	chr18:23185452:C:T	1.08721e-09	-2.1903e-10	-0.956341
23187016	chr18:23187016:G:A	4.44164e-07	5.05624	-2.58223e-10
23187270	chr18:23187270:G:A	1.2584e-09	-2.1903e-10	-0.810113
23187287	chr18:23187287:G:C	1.45437e-09	-2.1903e-10	-0.665383
23187361	chr18:23187361:A:G	2.33826e-09	-2.1903e-10	-0.190552
23188000	chr18:23188000:G:A	1.1106e-09	-2.1903e-10	-0.935058
23188413	chr18:23188413:A:C	1.12112e-09	-2.1903e-10	-0.925632
23188703	chr18:23188703:T:C	1.76063e-09	-2.1903e-10	-0.474286
23188858	chr18:23188858:G:A	1.87732e-09	-2.1903e-10	-0.410113
23189085	chr18:23189085:A:G	8.54579e-10	-2.1903e-10	-1.1971
23189748	chr18:23189748:G:A	2.34127e-09	-2.1903e-10	-0.189263
23190033	chr18:23190033:T:C	1.1724e-09	-2.1903e-10	-0.880902
23190072	chr18:23190072:G:A	2.28123e-09	-2.1903e-10	-0.215244
23190518	chr18:23190518:T:C	1.08856e-09	-2.1903e-10	-0.955103
23190838	chr18:23190838:G:A	6.16989e-09	0.345298	0.434426
23190957	chr18:23190957:A:G	2.2367e-09	-2.1903e-10	-0.234958
23191047	chr18:23191047:C:T	5.56108e-09	-2.1903e-10	0.675836
23191175	chr18:23191175:C:T	1.0294e-09	-2.1903e-10	-1.01098
23191306	chr18:23191306:T:C	2.61344e-09	-2.1903e-10	-0.0792912
23191598	chr18:23191598:G:A	2.16129e-09	-2.1903e-10	-0.269251
23191616	chr18:23191616:A:G	0.0935134	17.6489	-0.335227
23191857	chr18:23191857:A:G	2.00665e-09	-2.1903e-10	-0.343492
23192115	chr18:23192115:C:A	8.41336e-10	-2.1903e-10	-1.21272
23192211	chr18:23192211:G:A	8.88533e-10	-2.1903e-10	-1.15814
23192293	chr18:23192293:T:C	4.17368e-09	-2.1903e-10	0.388841
23192447	chr18:23192447:A:G	8.65863e-10	-2.1903e-10	-1.18399
23192695	chr18:23192695:T:C	1.79325e-10	-1.73804	-1.02047
23192698	chr18:23192698:C:G	1.56622e-09	-2.1903e-10	-0.591293
23193296	chr18:23193296:A:G	5.54046e-09	-2.1903e-10	0.672121
23194133	chr18:23194133:A:G	3.75414e-09	-2.1903e-10	0.282901
23194157	chr18:23194157:A:C	1.54879e-10	-1.73376	-1.17131
23194231	chr18:23194231:A:G	8.5641e-10	-2.1903e-10	-1.19496
23194354	chr18:23194354:A:G	1.61135e-09	-2.1903e-10	-0.562885
23194890	chr18:23194890:G:A	6.1152e-10	-1.53176	-2.58223e-10
23194970	chr18:23194970:A:G	2.73158e-09	-2.1903e-10	-0.0350768
23195657	chr18:23195657:A:C	1.57659e-10	-1.68464	-1.20264
23195747	chr18:23195747:C:G	1.72975e-09	-2.1903e-10	-0.491982
23196438	chr18:23196438:G:T	1.61491e-10	-1.65273	-1.21054
23196687	chr18:23196687:G:A	1.20457e-09	-2.1903e-10	-0.853834
23196902	chr18:23196902:G:A	0.695443	19.2355	0.0845903
23196938	chr18:23196938:G:GA	1.65083e-10	-1.68228	-1.15898
23197025	chr18:23197025:A:C	1.65087e-10	-1.67673	-1.16451
23197419	chr18:23197419:CTT:C	3.36709e-09	-2.1903e-10	0.174092
23197450	chr18:23197450:T:G	1.58385e-10	-1.74507	-1.13761
23198285	chr18:23198285:T:C	4.25705e-10	-1.89397	-2.58223e-10
23198534	chr18:23198534:G:A	1.58994e-10	-1.8301	-1.04875
23198660	chr18:23198660:T:C	9.44968e-10	-2.1903e-10	-1.09656
23199023	chr18:23199023:G:A	1.25022e-09	-2.1903e-10	-0.816641
23199054	chr18:23199054:T:G	2.08484e-09	-2.1903e-10	-0.305268
23199166	chr18:23199166:G:A	1.44871e-09	-2.1903e-10	-0.669283
23199807	chr18:23199807:G:A	2.27498e-09	-2.1903e-10	-0.217985
23200477	chr18:23200477:A:T	8.45043e-10	-2.1903e-10	-1.20833
23200532	chr18:23200532:G:A	3.88511e-09	1.28742	-0.970226
23200542	chr18:23200542:G:A	9.8184e-10	-1.05828	-2.58223e-10
23200613	chr18:23200613:T:G	4.14628e-09	-2.1903e-10	0.382254
23200714	chr18:23200714:G:C	1.9764e-09	-2.1903e-10	-0.358678
23200941	chr18:23200941:T:C	9.2674e-10	-2.1903e-10	-1.11604
23201248	chr18:23201248:A:G	1.49056e-10	-1.89477	-1.04862
23201316	chr18:23201316:A:G	1.06298e-08	1.3237	-2.58223e-10
23201695	chr18:23201695:CAT:C	1.88938e-09	-2.1903e-10	-0.40371
23202082	chr18:23202082:T:G	1.1104e-09	-2.1903e-10	-0.935241
23202283	chr18:23202283:T:C	1.82283e-09	-2.1903e-10	-0.439567
23202300	chr18:23202300:G:T	1.07167e-09	-2.1903e-10	-0.970743
23202326	chr18:23202326:G:C	1.73824e-09	-2.1903e-10	-0.487081
23202781	chr18:23202781:T:C	1.55109e-10	-1.82655	-1.07704
23202858	chr18:23202858:G:A	1.00316e-09	-2.1903e-10	-1.0368
23203759	chr18:23203759:A:G	1.12225e-09	-2.1903e-10	-0.924622
23204136	chr18:23204136:A:C	1.67963e-09	-2.1903e-10	-0.521383
23204219	chr18:23204219:G:A	1.00055e-09	-2.1903e-10	-1.0394
23204380	chr18:23204380:A:G	8.68465e-10	-2.1903e-10	-1.18099
23204991	chr18:23204991:C:A	1.57932e-10	-1.82365	-1.06189
23205211	chr18:23205211:G:A	0.00625523	14.609	-2.58223e-10
23205302	chr18:23205302:T:C	1.17945e-09	-2.1903e-10	-0.874908
23205321	chr18:23205321:A:G	9.88537e-10	-2.1903e-10	-1.05149
23205722	chr18:23205722:G:A	1.97122e-09	-2.1903e-10	-0.361305
23205841	chr18:23205841:G:A	2.11666e-09	-2.1903e-10	-0.29012
23206129	chr18:23206129:C:T	0.000475724	12.5136	-0.480984
23206172	chr18:23206172:C:T	1.62369e-09	-2.1903e-10	-0.555255
23206320	chr18:23206320:T:G	1.33214e-09	-0.232397	-0.520774
23207556	chr18:23207556:T:C	2.02472e-09	-2.1903e-10	-0.334525
23207958	chr18:23207958:T:G	9.07815e-10	-2.1903e-10	-1.13667
23208022	chr18:23208022:T:C	2.24412e-09	-2.1903e-10	-0.231644
23208494	chr18:23208494:C:T	1.04707e-09	-2.1903e-10	-0.993962
23208509	chr18:23208509:G:C	1.98288e-09	-2.1903e-10	-0.355409
23209228	chr18:23209228:G:A	5.74897e-10	-0.380746	-1.21278
23209590	chr18:23209590:G:A	8.45693e-10	-2.1903e-10	-1.20756
23209777	chr18:23209777:A:G	8.46756e-10	-2.1903e-10	-1.2063
23210131	chr18:23210131:A:G	1.48638e-08	-2.1903e-10	1.65897
23210512	chr18:23210512:T:G	2.0852e-09	-1.47849	1.1734
23210584	chr18:23210584:A:G	2.88323e-09	-2.1903e-10	0.0189536
23210718	chr18:23210718:G:T	1.02314e-09	-1.01708	-2.58223e-10
23210937	chr18:23210937:G:A	1.16427e-09	-2.1903e-10	-0.887865
23211125	chr18:23211125:A:G	1.2449e-07	4.40958	-0.625313
23211506	chr18:23211506:T:C	8.84012e-10	-2.1903e-10	-1.16324
23212630	chr18:23212630:G:A	8.46202e-10	-2.1903e-10	-1.20695
23213072	chr18:23213072:C:T	9.71359e-10	-2.1903e-10	-1.06902
23213824	chr18:23213824:A:G	2.90681e-09	-2.1903e-10	0.0270982
23215237	chr18:23215237:G:T	5.23469e-09	-1.26567	1.88102
23215395	chr18:23215395:T:C	6.4164e-09	-1.30053	2.11943
23215400	chr18:23215400:C:T	9.24633e-10	-2.1903e-10	-1.11832
23215679	chr18:23215679:C:T	3.45251e-09	0.199146	-2.58223e-10
23216033	chr18:23216033:C:T	1.09842e-09	-2.1903e-10	-0.94608
23216050	chr18:23216050:G:A	6.30198e-10	-1.50168	-2.58223e-10
23216330	chr18:23216330:T:C	2.65819e-09	-2.1903e-10	-0.0623111
23216540	chr18:23216540:C:A	2.2646e-07	4.58162	-0.19901
23216548	chr18:23216548:A:G	2.7268e-09	-2.1903e-10	-0.0368294
23217090	chr18:23217090:G:A	2.7258e-09	-2.1903e-10	-0.0371962
23218048	chr18:23218048:G:A	5.35359e-10	-1.66477	-2.58223e-10
23218797	chr18:23218797:T:C	4.31006e-07	5.30275	-0.276589
23218802	chr18:23218802:C:T	2.96976e-06	7.25387	-0.297591
23218851	chr18:23218851:G:A	2.05623e-09	-2.1903e-10	-0.319085
23218882	chr18:23218882:G:T	1.50503e-09	-0.631144	-2.58223e-10
23219244	chr18:23219244:C:G	1.09879e-09	-2.1903e-10	-0.945746
23219368	chr18:23219368:A:G	2.05611e-09	-2.1903e-10	-0.319143
23219914	chr18:23219914:A:AT	1.67861e-09	-2.1903e-10	-0.521988
23220147	chr18:23220147:G:A	9.01927e-10	-2.1903e-10	-1.14318
23220447	chr18:23220447:A:AGTAGGTGGGG	9.29484e-10	-2.1903e-10	-1.11308
23220518	chr18:23220518:C:T	1.52144e-09	-2.1903e-10	-0.620301
23220751	chr18:23220751:A:G	2.5694e-10	-1.87773	-0.521144
23221644	chr18:23221644:G:A	5.21099e-09	-2.1903e-10	0.610813
23221656	chr18:23221656:T:C	1.09362e-09	-2.1903e-10	-0.950465
23221821	chr18:23221821:G:A	6.40528e-09	-2.1903e-10	0.817165
23222430	chr18:23222430:T:C	8.77278e-10	-2.1903e-10	-1.17089
23222490	chr18:23222490:CTA:C	4.8442e-08	2.84041	-2.58223e-10
23222528	chr18:23222528:CTCTG:C	1.25184e-09	-2.1903e-10	-0.815339
23222538	chr18:23222538:C:A	1.01956e-09	-2.1903e-10	-1.02059
23222654	chr18:23222654:A:G	9.91639e-10	-2.1903e-10	-1.04835
23222769	chr18:23222769:A:AG	8.4591e-10	-2.1903e-10	-1.2073
23223302	chr18:23223302:G:C	8.41561e-10	-2.1903e-10	-1.21245
23223401	chr18:23223401:A:C	9.14454e-10	-2.1903e-10	-1.12939
23223527	chr18:23223527:G:A	2.25468e-09	-2.1903e-10	-0.226951
23224219	chr18:23224219:A:G	1.68222e-09	-2.1903e-10	-0.519844
23224360	chr18:23224360:T:A	1.33636e-09	-2.1903e-10	-0.750009
23224444	chr18:23224444:A:T	8.49765e-10	-2.1903e-10	-1.20275
23224656	chr18:23224656:C:T	9.27921e-10	-2.1903e-10	-1.11477
23224662	chr18:23224662:G:A	8.45342e-10	-2.1903e-10	-1.20797
23224847	chr18:23224847:G:A	1.39762e-09	-2.1903e-10	-0.705186
23225025	chr18:23225025:G:A	8.41285e-10	-2.1903e-10	-1.21278
23226258	chr18:23226258:C:T	8.44066e-10	-2.1903e-10	-1.20948
23226278	chr18:23226278:C:T	8.51293e-10	-2.1903e-10	-1.20096
23227295	chr18:23227295:C:T	5.82291e-09	-2.1903e-10	0.721843
23227309	chr18:23227309:G:A	9.0916e-10	-2.1903e-10	-1.13519
23228870	chr18:23228870:G:A	2.10667e-09	-2.1903e-10	-0.29485
23229067	chr18:23229067:T:C	8.60444e-10	-2.1903e-10	-1.19026
23229428	chr18:23229428:AT:A	8.58749e-10	-2.1903e-10	-1.19224
23229483	chr18:23229483:A:T	5.5475e-10	-1.6292	-2.58223e-10
23230100	chr18:23230100:G:A	8.46732e-10	-2.1903e-10	-1.20633
23230103	chr18:23230103:G:A	1.10941e-09	-2.1903e-10	-0.936126
23230124	chr18:23230124:A:G	8.41467e-10	-2.1903e-10	-1.21257
23230238	chr18:23230238:G:A	6.20411e-09	-2.1903e-10	0.785254
23230329	chr18:23230329:A:G	1.92132e-09	-2.1903e-10	-0.386945
23230446	chr18:23230446:C:T	4.96099e-09	-2.1903e-10	0.561648
23230805	chr18:23230805:C:T	9.30602e-10	-2.1903e-10	-1.11188
23231006	chr18:23231006:A:C	2.14204e-09	-2.1903e-10	-0.278198
23231018	chr18:23231018:A:AC	9.21959e-10	-2.1903e-10	-1.12121
23231040	chr18:23231040:G:A	8.45177e-10	-2.1903e-10	-1.20817
23231048	chr18:23231048:A:T	1.41184e-10	-1.79605	-1.2016
23231679	chr18:23231679:A:G	8.61904e-09	-2.1903e-10	1.11402
23232017	chr18:23232017:G:A	4.4782e-09	-2.1903e-10	0.459263
23232347	chr18:23232347:A:G	8.78836e-10	-2.1903e-10	-1.16911
23232675	chr18:23232675:AC:A	4.33669e-10	-1.87543	-2.58223e-10
23232925	chr18:23232925:C:T	8.79826e-10	-1.16799	-2.58223e-10
23233022	chr18:23233022:A:G	8.67193e-10	-2.1903e-10	-1.18245
23233117	chr18:23233117:T:C	3.81179e-10	-1.4908	-0.513644
23233577	chr18:23233577:G:A	1.44316e-09	-2.1903e-10	-0.673124
23233787	chr18:23233787:G:A	3.76126e-09	-2.1903e-10	0.284797
23233982	chr18:23233982:T:C	1.39363e-10	-1.80578	-1.20485
23234454	chr18:23234454:A:G	6.01072e-09	-2.1903e-10	0.753588
23234577	chr18:23234577:C:T	1.05226e-09	-2.1903e-10	-0.989017
23234623	chr18:23234623:C:T	5.18053e-09	-2.1903e-10	0.604951
23235070	chr18:23235070:T:C	8.52313e-10	-2.1903e-10	-1.19976
23235259	chr18:23235259:T:C	3.17859e-06	7.71892	-0.694687
23235348	chr18:23235348:C:T	1.32291e-09	-2.1903e-10	-0.760123
23235469	chr18:23235469:G:A	8.85354e-10	-2.1903e-10	-1.16172
23235557	chr18:23235557:A:G	4.09957e-09	-2.1903e-10	0.370924
23235572	chr18:23235572:G:A	1.52236e-10	-1.72089	-1.2014
23235648	chr18:23235648:C:T	5.44175e-10	-1.22359	-0.424855
23235751	chr18:23235751:C:A	2.10481e-09	-2.1903e-10	-0.295732
23236223	chr18:23236223:G:T	1.0122e-08	-2.1903e-10	1.27475
23236339	chr18:23236339:C:T	1.19479e-08	-2.1903e-10	1.44059
23236341	chr18:23236341:G:A	1.19479e-08	-2.1903e-10	1.44059
23236402	chr18:23236402:A:G	8.83235e-10	-2.1903e-10	-1.16412
23236453	chr18:23236453:T:C	2.20935e-09	-2.1903e-10	-0.24726
23236720	chr18:23236720:C:T	6.1746e-10	-0.349565	-1.17253
23236721	chr18:23236721:G:A	8.95557e-10	-2.1903e-10	-1.15027
23236792	chr18:23236792:A:G	8.9425e-10	-2.1903e-10	-1.15173
23236978	chr18:23236978:A:G	5.37358e-10	-0.577602	-1.08345
23237081	chr18:23237081:C:A	1.94601e-09	-2.1903e-10	-0.374177
23237099	chr18:23237099:G:A	1.98403e-09	-2.1903e-10	-0.354826
23237309	chr18:23237309:C:A	8.43822e-10	-2.1903e-10	-1.20977
23237312	chr18:23237312:G:C	6.09438e-10	-0.45721	-1.07797
23237893	chr18:23237893:C:T	9.93034e-10	-2.1903e-10	-1.04695
23237923	chr18:23237923:T:G	3.28343e-09	-2.1903e-10	0.148931
23238119	chr18:23238119:T:C	4.73393e-09	-2.1903e-10	0.514799
23238640	chr18:23238640:A:T	4.88836e-10	-1.76466	0.00897027
23239126	chr18:23239126:A:G	1.56197e-10	-1.75504	-1.14156
23240167	chr18:23240167:T:G	1.5315e-09	-2.1903e-10	-0.613709
23240690	chr18:23240690:A:G	4.08795e-09	-2.1903e-10	0.368087
23240764	chr18:23240764:A:G	2.04424e-10	-1.8077	-0.819812
23240881	chr18:23240881:AC:A	8.41631e-10	-2.1903e-10	-1.21237
23241357	chr18:23241357:T:A	3.30278e-09	-2.1903e-10	0.154808
23241455	chr18:23241455:C:T	2.06092e-09	-2.1903e-10	-0.316803
23242234	chr18:23242234:C:T	6.7307e-10	-0.282418	-1.15344
23242526	chr18:23242526:G:A	1.56691e-09	-2.1903e-10	-0.590855
23242707	chr18:23242707:C:CT	1.30948e-09	-2.1903e-10	-0.770325
23242804	chr18:23242804:T:C	9.6735e-10	-2.1903e-10	-1.07315
23242815	chr18:23242815:G:A	8.47848e-10	-2.1903e-10	-1.20501
23242846	chr18:23242846:T:C	1.34095e-09	-2.1903e-10	-0.746577
23242858	chr18:23242858:G:A	5.8539e-10	-0.459253	-1.11618
23243445	chr18:23243445:G:A	8.7176e-10	-2.1903e-10	-1.1772
23243646	chr18:23243646:G:T	1.09127e-09	-2.1903e-10	-0.952613
23243842	chr18:23243842:G:A	1.3526e-09	-2.1903e-10	-0.737929
23243904	chr18:23243904:A:G	9.76364e-10	-2.1903e-10	-1.06388
23244100	chr18:23244100:C:G	6.4639e-10	-0.418234	-1.05807
23244207	chr18:23244207:G:GA	5.52028e-09	-2.1903e-10	0.66847
23244409	chr18:23244409:C:T	4.34869e-09	1.49704	-1.06712
23244533	chr18:23244533:C:G	6.15395e-10	-0.318955	-1.20649
23244745	chr18:23244745:C:T	7.20113e-10	-0.21398	-1.15432
23244769	chr18:23244769:G:A	3.00863e-09	-2.1903e-10	0.0615282
23245406	chr18:23245406:G:T	8.78751e-10	-2.1903e-10	-1.16921
23245418	chr18:23245418:C:T	8.42009e-10	-2.1903e-10	-1.21192
23245629	chr18:23245629:C:G	8.45127e-10	-2.1903e-10	-1.20823
23245988	chr18:23245988:C:A	8.14857e-10	-1.2447	-2.58223e-10
23246187	chr18:23246187:C:A	4.83786e-10	-0.555131	-1.21094
23246589	chr18:23246589:C:T	8.64956e-10	-2.1903e-10	-1.18503
23246633	chr18:23246633:C:T	1.12292e-09	-2.1903e-10	-0.924027
23246666	chr18:23246666:T:C	3.25908e-06	6.98414	0.0651024
23246668	chr18:23246668:T:G	3.43464e-06	7.02684	0.0748649
23246867	chr18:23246867:A:G	8.46909e-10	-2.1903e-10	-1.20612
23246937	chr18:23246937:C:T	5.85498e-10	-1.57525	-2.58223e-10
23247232	chr18:23247232:A:G	8.54833e-09	-2.1903e-10	1.10578
23247396	chr18:23247396:G:T	9.02566e-10	-2.1903e-10	-1.14247
23247546	chr18:23247546:A:G	3.836e-10	-1.60353	-0.394584
23247623	chr18:23247623:C:T	2.87726e-09	1.22556	-1.20868
23247719	chr18:23247719:C:T	1.68674e-09	-2.1903e-10	-0.51716
23247728	chr18:23247728:C:T	9.22159e-10	-2.1903e-10	-1.121
23247845	chr18:23247845:C:T	1.32557e-07	4.23519	-0.388137
23247877	chr18:23247877:T:C	8.61368e-09	-2.1903e-10	1.11339
23248067	chr18:23248067:G:A	4.25393e-10	-1.8947	-2.58223e-10
23248393	chr18:23248393:A:G	4.55147e-09	-2.1903e-10	0.475492
23248643	chr18:23248643:C:T	1.11239e-09	-0.933443	-2.58223e-10
23249008	chr18:23249008:G:A	2.35908e-05	9.8705	-0.841841
23249219	chr18:23249219:T:C	1.95472e-09	-2.1903e-10	-0.369711
23249560	chr18:23249560:T:C	1.09243e-09	-2.1903e-10	-0.95155
23249620	chr18:23249620:C:A	6.02383e-06	8.58497	-0.921452
23249780	chr18:23249780:T:C	1.00852e-09	-2.1903e-10	-1.03147
23249816	chr18:23249816:T:G	1.06444e-09	-2.1903e-10	-0.977504
23249821	chr18:23249821:G:A	8.98754e-10	-2.1903e-10	-1.1467
23249999	chr18:23249999:CAG:C	8.46209e-10	-2.1903e-10	-1.20695
23250288	chr18:23250288:C:T	1.79949e-10	-1.57898	-1.17606
23250339	chr18:23250339:AT:A	2.1987e-06	7.77917	-1.12351
23250433	chr18:23250433:A:G	1.08995e-09	-2.1903e-10	-0.953829
23250496	chr18:23250496:C:G	1.08576e-09	-2.1903e-10	-0.957681
23250923	chr18:23250923:C:T	8.55893e-10	-2.1903e-10	-1.19557
23251045	chr18:23251045:A:G	2.03707e-07	5.24715	-0.97042
23251198	chr18:23251198:A:G	3.74238e-10	-0.852512	-1.17031
23252334	chr18:23252334:A:G	1.63744e-10	-1.64493	-1.20448
23252407	chr18:23252407:A:G	1.72179e-09	-2.1903e-10	-0.49659
23252524	chr18:23252524:A:G	1.34253e-09	-2.1903e-10	-0.7454
23252570	chr18:23252570:G:A	8.53362e-10	-2.1903e-10	-1.19853
23252593	chr18:23252593:G:A	8.40975e-08	4.47295	-1.08093
23252641	chr18:23252641:C:T	9.23714e-10	-2.1903e-10	-1.11931
23252758	chr18:23252758:T:A	2.41073e-09	-2.1903e-10	-0.160027
23253125	chr18:23253125:G:A	8.42183e-10	-2.1903e-10	-1.21171
23253671	chr18:23253671:T:TTCGAG	3.14646e-09	-2.1903e-10	0.106321
23254211	chr18:23254211:C:T	9.28656e-10	-2.1903e-10	-1.11397
23254310	chr18:23254310:A:G	8.42586e-10	-2.1903e-10	-1.21124
23254903	chr18:23254903:G:C	1.15153e-09	-2.1903e-10	-0.898863
23255242	chr18:23255242:C:T	1.43307e-09	-2.1903e-10	-0.68014
23255331	chr18:23255331:CT:C	7.27032e-08	4.23319	-0.986758
23255397	chr18:23255397:A:G	8.56134e-10	-2.1903e-10	-1.19529
23255894	chr18:23255894:T:G	1.63137e-10	-1.73305	-1.12008
23256191	chr18:23256191:G:A	2.309e-10	-1.48659	-1.01914
23256512	chr18:23256512:G:C	9.88717e-10	-2.1903e-10	-1.0513
23256554	chr18:23256554:C:T	9.67292e-10	-2.1903e-10	-1.07321
23257820	chr18:23257820:A:G	1.34722e-09	-2.1903e-10	-0.741915
23257862	chr18:23257862:G:A	8.77437e-10	-2.1903e-10	-1.17071
23258409	chr18:23258409:G:A	4.34366e-10	-1.87383	-2.58223e-10
23258997	chr18:23258997:GT:G	4.73173e-10	-0.728848	-1.0594
23259665	chr18:23259665:A:AGT	4.51772e-09	-2.1903e-10	0.46805
23259668	chr18:23259668:G:A	4.06701e-08	3.10072	-0.43519
23260002	chr18:23260002:G:A	5.37362e-09	-2.1903e-10	0.641545
23260783	chr18:23260783:G:A	2.6848e-08	-2.1903e-10	2.25023
23260810	chr18:23260810:TGA:T	1.21778e-09	-2.1903e-10	-0.842925
23261691	chr18:23261691:A:C	9.23606e-08	-2.1903e-10	3.48574
23261746	chr18:23261746:A:C	8.44909e-10	-2.1903e-10	-1.20848
23261863	chr18:23261863:A:G	2.44148e-09	-2.1903e-10	-0.147354
23261906	chr18:23261906:G:A	9.2682e-10	-2.1903e-10	-1.11595
23262696	chr18:23262696:C:T	2.72422e-10	-1.5233	-0.817064
23262915	chr18:23262915:T:C	4.85904e-09	-2.1903e-10	0.540884
23262930	chr18:23262930:G:A	2.13581e-09	-0.281111	-2.58223e-10
23263006	chr18:23263006:A:G	1.19606e-09	-2.1903e-10	-0.860922
23263098	chr18:23263098:AACATC:A	1.13056e-09	-2.1903e-10	-0.917246
23263151	chr18:23263151:T:G	1.22115e-09	-2.1903e-10	-0.840168
23263270	chr18:23263270:G:A	1.25278e-09	-2.1903e-10	-0.814594
23264201	chr18:23264201:T:C	8.74734e-10	-2.1903e-10	-1.17379
23264578	chr18:23264578:G:A	2.10484e-09	-2.1903e-10	-0.295717
23264688	chr18:23264688:T:C	1.13621e-09	-2.1903e-10	-0.912263
23264912	chr18:23264912:C:T	2.14863e-09	-2.1903e-10	-0.275128
23265152	chr18:23265152:C:G	9.9179e-10	-2.1903e-10	-1.0482
23265205	chr18:23265205:A:G	2.03679e-09	-2.1903e-10	-0.32858
23265223	chr18:23265223:A:T	8.67733e-10	-2.1903e-10	-1.18183
23265491	chr18:23265491:A:T	1.02271e-09	-2.1903e-10	-1.0175
23265567	chr18:23265567:A:C	8.73721e-10	-2.1903e-10	-1.17495
23266545	chr18:23266545:G:A	1.01966e-09	-2.1903e-10	-1.02048
23266603	chr18:23266603:G:A	4.2629e-10	-1.89259	-2.58223e-10
23266895	chr18:23266895:G:A	1.97864e-10	-1.67048	-0.989655
23266897	chr18:23266897:A:C	3.12058e-09	-2.1903e-10	0.0980618
23266938	chr18:23266938:G:A	6.18197e-09	-2.1903e-10	0.781679
23266960	chr18:23266960:G:A	1.11471e-09	-2.1903e-10	-0.931364
23267007	chr18:23267007:CCAA:C	1.83632e-10	-1.57768	-1.1571
23267046	chr18:23267046:C:T	1.82073e-09	-2.1903e-10	-0.44072
23267063	chr18:23267063:T:C	9.51265e-10	-2.1903e-10	-1.08992
23267094	chr18:23267094:T:G	1.58043e-09	-2.1903e-10	-0.582262
23267854	chr18:23267854:C:T	9.75556e-10	-2.1903e-10	-1.0647
23268406	chr18:23268406:T:C	4.59031e-07	5.85564	-0.766479
23268550	chr18:23268550:T:C	1.78279e-09	-2.1903e-10	-0.461778
23268704	chr18:23268704:C:T	1.95458e-07	4.99419	-0.758801
23269710	chr18:23269710:A:G	1.22623e-09	-2.1903e-10	-0.836014
23269916	chr18:23269916:A:G	8.85735e-10	-2.1903e-10	-1.1613
23270266	chr18:23270266:C:G	6.84141e-09	-2.1903e-10	0.883037
23270391	chr18:23270391:A:T	1.14311e-09	-2.1903e-10	-0.906207
23270525	chr18:23270525:T:C	5.73659e-10	-1.59568	-2.58223e-10
23270578	chr18:23270578:C:T	2.90783e-09	-2.1903e-10	0.0274506
23270641	chr18:23270641:C:G	5.09203e-10	-1.71487	-2.58223e-10
23270675	chr18:23270675:G:T	8.98473e-10	-2.1903e-10	-1.14702
23270905	chr18:23270905:A:G	8.94061e-10	-2.1903e-10	-1.15194
23270973	chr18:23270973:A:G	1.52819e-10	-1.75491	-1.16355
23271176	chr18:23271176:G:T	9.71789e-09	-2.1903e-10	1.23401
23271521	chr18:23271521:A:G	4.25907e-10	-1.89349	-2.58223e-10
23271586	chr18:23271586:G:A	8.35218e-09	-2.1903e-10	1.08257
23271971	chr18:23271971:T:A	1.02776e-09	-2.1903e-10	-1.01257
23272119	chr18:23272119:G:A	1.73224e-09	-2.1903e-10	-0.490541
23272403	chr18:23272403:C:T	1.52452e-09	-2.1903e-10	-0.618275
23272914	chr18:23272914:A:G	2.36092e-10	-1.78703	-0.696463
23272957	chr18:23272957:G:A	2.02012e-10	-1.81682	-0.822566
23273683	chr18:23273683:C:T	1.64501e-09	-2.1903e-10	-0.542211
23274555	chr18:23274555:T:C	8.42175e-10	-2.1903e-10	-1.21173
23274904	chr18:23274904:C:T	8.68288e-10	-2.1903e-10	-1.18119
23275640	chr18:23275640:T:C	5.50044e-08	3.39971	-0.432258
23275835	chr18:23275835:T:C	8.6158e-10	-2.1903e-10	-1.18894
23275889	chr18:23275889:T:C	2.27907e-09	-2.1903e-10	-0.216192
23275972	chr18:23275972:C:A	1.46554e-09	-2.1903e-10	-0.657733
23276156	chr18:23276156:C:T	1.99349e-09	-2.1903e-10	-0.35007
23276699	chr18:23276699:C:T	8.67925e-10	-2.1903e-10	-1.18161
23276721	chr18:23276721:G:A	3.61223e-10	-1.62626	-0.431954
23276754	chr18:23276754:T:G	7.90674e-09	1.49873	-0.470976
23277244	chr18:23277244:G:A	1.36634e-10	-1.86179	-1.16862
23277247	chr18:23277247:T:C	1.37329e-10	-1.87138	-1.15395
23277515	chr18:23277515:G:A	3.16557e-10	-1.77805	-0.412165
23277828	chr18:23277828:T:G	3.49498e-09	-2.1903e-10	0.21137
23278076	chr18:23278076:G:T	3.03184e-09	-2.1903e-10	0.0692122
23278236	chr18:23278236:A:G	9.75651e-10	-2.1903e-10	-1.06461
23278926	chr18:23278926:T:C	2.0106e-10	-1.72682	-0.917286
23279112	chr18:23279112:G:C	1.16215e-07	4.03859	-0.323107
23279306	chr18:23279306:A:C	1.70664e-09	-2.1903e-10	-0.505428
23279580	chr18:23279580:G:GA	1.18503e-07	4.20829	-0.473307
23280324	chr18:23280324:C:T	8.45851e-10	-2.1903e-10	-1.20737
23280415	chr18:23280415:A:G	1.09857e-09	-0.0237113	-0.922239
23281047	chr18:23281047:TC:T	1.50746e-10	-1.79261	-1.13951
23281275	chr18:23281275:G:A	1.64503e-10	-1.67209	-1.1727
23281360	chr18:23281360:T:C	1.36745e-09	-2.1903e-10	-0.727011
23281468	chr18:23281468:G:A	2.03774e-10	-1.89067	-0.740027
23281642	chr18:23281642:T:A	3.83736e-08	2.60741	-2.58223e-10
23281870	chr18:23281870:T:C	2.03605e-09	-2.1903e-10	-0.328944
23281952	chr18:23281952:T:A	2.44148e-07	5.33174	-0.873921
23282000	chr18:23282000:C:T	4.32628e-10	-1.87783	-2.58223e-10
23282034	chr18:23282034:G:A	8.97988e-10	-2.1903e-10	-1.14756
23282370	chr18:23282370:C:G	9.63112e-10	-2.1903e-10	-1.07754
23282412	chr18:23282412:G:A	1.34785e-10	-1.83482	-1.20922
23282610	chr18:23282610:C:A	1.32823e-10	-1.86336	-1.19534
23283304	chr18:23283304:C:A	1.81244e-09	-2.1903e-10	-0.445284
23283389	chr18:23283389:G:A	8.73918e-10	-2.1903e-10	-1.17473
23283531	chr18:23283531:T:C	4.74016e-08	3.33161	-0.512912
23283607	chr18:23283607:C:T	1.83279e-09	-2.1903e-10	-0.434118
23283948	chr18:23283948:A:C	2.77008e-08	2.64758	-0.36608
23283949	chr18:23283949:G:A	4.27787e-08	3.08007	-0.363982
23284322	chr18:23284322:T:C	2.27275e-09	-2.1903e-10	-0.218967
23284475	chr18:23284475:T:C	2.52317e-09	-2.1903e-10	-0.114441
23284800	chr18:23284800:C:G	8.55051e-10	-2.1903e-10	-1.19655
23284909	chr18:23284909:G:A	1.20678e-07	4.28321	-0.530046
23285205	chr18:23285205:C:A	1.28963e-09	-2.1903e-10	-0.785603
23285346	chr18:23285346:TAAG:T	1.42783e-07	4.41752	-0.496151
23285428	chr18:23285428:G:T	2.2251e-08	2.62862	-0.566193
23285463	chr18:23285463:C:T	1.53845e-09	-2.1903e-10	-0.60918
23285923	chr18:23285923:G:A	8.49665e-10	-2.1903e-10	-1.20287
23286241	chr18:23286241:C:T	2.14855e-09	-2.1903e-10	-0.275162
23286271	chr18:23286271:T:C	9.62898e-10	-2.1903e-10	-1.07777
23286468	chr18:23286468:C:G	8.4665e-10	-2.1903e-10	-1.20643
23286531	chr18:23286531:T:C	9.90114e-10	-2.1903e-10	-1.04989
23286533	chr18:23286533:C:T	9.73909e-10	-2.1903e-10	-1.06639
23286582	chr18:23286582:C:T	3.25499e-10	-0.965615	-1.19674
23286631	chr18:23286631:T:C	1.31176e-09	0.14983	-0.918419
23286642	chr18:23286642:C:T	1.2774e-09	0.138965	-0.934093
23286668	chr18:23286668:G:T	8.90643e-10	-2.1903e-10	-1.15577
23286708	chr18:23286708:G:A	1.47187e-09	0.236504	-0.889924
23286762	chr18:23286762:T:C	4.94992e-10	-1.51438	-0.228793
23286783	chr18:23286783:T:C	9.79511e-10	-2.1903e-10	-1.06066
23286871	chr18:23286871:G:A	8.96027e-10	-2.1903e-10	-1.14974
23287038	chr18:23287038:A:G	3.14115e-10	-0.991426	-1.20653
23287228	chr18:23287228:G:A	7.82438e-10	-1.2853	-2.58223e-10
23287290	chr18:23287290:T:A	1.61092e-10	-1.74404	-1.12169
23287304	chr18:23287304:A:G	1.75806e-09	-2.1903e-10	-0.475745
23287645	chr18:23287645:C:T	4.61115e-10	-0.602119	-1.21195
23287667	chr18:23287667:T:C	1.87748e-10	-1.69521	-1.0174
23287935	chr18:23287935:A:G	1.17411e-09	-2.1903e-10	-0.879444
23288350	chr18:23288350:G:A	3.45289e-08	3.16202	-0.660181
23289068	chr18:23289068:G:A	1.2621e-09	0.369651	-1.17683
23289137	chr18:23289137:C:T	4.40209e-10	-1.86046	-2.58223e-10
23289169	chr18:23289169:A:G	1.75243e-10	-1.86637	-0.915164
23289324	chr18:23289324:C:T	4.25035e-08	3.31458	-0.604948
23289401	chr18:23289401:C:T	9.66612e-10	-2.1903e-10	-1.07391
23289750	chr18:23289750:G:T	1.80433e-09	-2.1903e-10	-0.449765
23289753	chr18:23289753:G:A	1.42607e-10	-1.83391	-1.15371
23289762	chr18:23289762:G:T	1.42129e-10	-1.8477	-1.14328
23290439	chr18:23290439:T:A	5.63889e-08	3.45256	-0.460246
23290666	chr18:23290666:G:A	1.5152e-10	-1.77534	-1.15166
23290684	chr18:23290684:T:C	8.90987e-10	-2.1903e-10	-1.15538
23290745	chr18:23290745:G:A	9.10221e-10	-2.1903e-10	-1.13402
23290857	chr18:23290857:C:T	2.45478e-09	-2.1903e-10	-0.141921
23290876	chr18:23290876:G:C	4.89417e-08	3.4257	-0.575025
23290929	chr18:23290929:C:T	8.6211e-10	-2.1903e-10	-1.18833
23291000	chr18:23291000:GCT:G	8.55465e-10	-2.1903e-10	-1.19607
23291090	chr18:23291090:G:A	7.63366e-10	-0.143276	-1.1667
23291396	chr18:23291396:C:T	9.33726e-10	-2.1903e-10	-1.10853
23291551	chr18:23291551:G:T	8.8544e-10	-2.1903e-10	-1.16163
23292543	chr18:23292543:A:G	9.68697e-10	-2.1903e-10	-1.07176
23292825	chr18:23292825:T:C	2.28448e-09	-2.1903e-10	-0.213819
23293192	chr18:23293192:C:T	1.43399e-10	-1.83131	-1.15077
23293197	chr18:23293197:T:A	1.7956e-10	-1.69147	-1.06573
23293622	chr18:23293622:A:G	1.33081e-09	0.382865	-1.13703
23293941	chr18:23293941:A:T	3.80162e-10	-0.928058	-1.07906
23295206	chr18:23295206:G:A	2.83693e-09	-2.1903e-10	0.00276619
23295337	chr18:23295337:C:T	1.63041e-10	-1.74977	-1.10394
23295722	chr18:23295722:G:A	8.66934e-10	-2.1903e-10	-1.18275
23295829	chr18:23295829:A:G	2.467e-10	-1.89376	-0.545777
23296185	chr18:23296185:A:T	1.74266e-09	-2.1903e-10	-0.484544
23296189	chr18:23296189:C:A	7.63854e-10	-1.30934	-2.58223e-10
23296522	chr18:23296522:T:G	4.07544e-09	1.50331	-1.13829
23296877	chr18:23296877:A:G	1.71714e-09	-2.1903e-10	-0.499298
23297200	chr18:23297200:G:A	1.22983e-09	-2.1903e-10	-0.833085
23297331	chr18:23297331:C:G	4.03959e-09	1.50965	-1.15346
23297600	chr18:23297600:T:C	4.49722e-09	-2.1903e-10	0.463503
23298099	chr18:23298099:C:T	8.46407e-10	-2.1903e-10	-1.20671
23298509	chr18:23298509:A:G	9.87174e-08	3.98047	-0.428168
23298991	chr18:23298991:G:A	1.07897e-07	4.18903	-0.547817
23299087	chr18:23299087:T:C	1.22187e-09	-2.1903e-10	-0.839573
23299253	chr18:23299253:C:T	4.6772e-09	1.64291	-1.14016
23299468	chr18:23299468:C:T	2.5845e-10	-1.23396	-1.15905
23299623	chr18:23299623:C:T	8.78194e-10	-2.1903e-10	-1.16985
23300082	chr18:23300082:C:T	1.4917e-09	-2.1903e-10	-0.64004
23300214	chr18:23300214:A:G	9.02858e-10	-2.1903e-10	-1.14215
23300252	chr18:23300252:G:A	8.55149e-10	-2.1903e-10	-1.19644
23300887	chr18:23300887:T:C	1.75939e-09	-2.1903e-10	-0.474989
23301165	chr18:23301165:C:T	8.41303e-10	-2.1903e-10	-1.21276
23301284	chr18:23301284:G:A	8.52936e-10	-2.1903e-10	-1.19903
23301931	chr18:23301931:C:T	3.97719e-09	1.48986	-1.14924
23302403	chr18:23302403:A:G	1.1717e-09	-2.1903e-10	-0.881502
23303002	chr18:23303002:T:C	8.71097e-10	-2.1903e-10	-1.17796
23303101	chr18:23303101:C:T	1.35742e-09	-2.1903e-10	-0.73437
23303141	chr18:23303141:C:T	1.26094e-09	-2.1903e-10	-0.808097
23303158	chr18:23303158:T:C	4.12255e-10	-1.70168	-0.224386
23303418	chr18:23303418:CAGCCCAG:C	9.05599e-10	-2.1903e-10	-1.13912
23303430	chr18:23303430:AGCCTCTTACAGAC:A	9.05496e-10	-2.1903e-10	-1.13923
23303444	chr18:23303444:G:A	8.7104e-08	3.90193	-0.474786
23303569	chr18:23303569:G:A	5.03275e-10	-1.72658	-2.58223e-10
23303663	chr18:23303663:G:A	8.54233e-10	-2.1903e-10	-1.19751
23304250	chr18:23304250:C:G	1.76214e-09	-2.1903e-10	-0.473428
23304590	chr18:23304590:A:G	1.18767e-09	-2.1903e-10	-0.867964
23304599	chr18:23304599:C:T	7.43945e-08	3.90832	-0.638897
23305219	chr18:23305219:C:G	3.65011e-10	-1.5603	-0.487487
23305257	chr18:23305257:T:C	2.51633e-10	-1.65438	-0.765366
23305316	chr18:23305316:T:C	9.22781e-10	-2.1903e-10	-1.12032
23305387	chr18:23305387:A:G	8.43984e-10	-2.1903e-10	-1.20958
23305499	chr18:23305499:C:T	1.17551e-09	-2.1903e-10	-0.878259
23305949	chr18:23305949:G:A	8.54101e-10	-2.1903e-10	-1.19766
23306034	chr18:23306034:T:C	1.15117e-09	-2.1903e-10	-0.899175
23306832	chr18:23306832:T:C	9.32105e-10	-2.1903e-10	-1.11027
23307504	chr18:23307504:C:T	9.00734e-10	-2.1903e-10	-1.1445
23307595	chr18:23307595:CTG:C	2.03442e-10	-1.89316	-0.739168
23307718	chr18:23307718:C:T	8.43351e-10	-2.1903e-10	-1.21033
23307963	chr18:23307963:A:AC	1.40052e-09	-2.1903e-10	-0.703111
23308735	chr18:23308735:A:G	1.00607e-07	4.13415	-0.562886
23309647	chr18:23309647:T:C	9.28779e-10	-2.1903e-10	-1.11384
23309707	chr18:23309707:G:A	1.16337e-09	-2.1903e-10	-0.888634
23310385	chr18:23310385:T:A	9.63214e-08	4.18791	-0.660175
23310698	chr18:23310698:A:G	8.96947e-10	-2.1903e-10	-1.14872
23310990	chr18:23310990:G:C	1.91142e-09	0.593864	-0.985974
23311063	chr18:23311063:T:C	1.48419e-09	0.378439	-1.02352
23311105	chr18:23311105:T:C	1.99441e-09	-2.1903e-10	-0.34961
23311318	chr18:23311318:C:CT	8.68523e-08	4.06575	-0.641494
23311320	chr18:23311320:G:GAGGTCAAGGC	8.65291e-08	4.06202	-0.641494
23311382	chr18:23311382:C:T	7.34958e-10	-1.3479	-2.58223e-10
23311667	chr18:23311667:G:A	4.95456e-10	-1.73067	-0.0115626
23311669	chr18:23311669:C:T	3.70666e-09	-2.1903e-10	0.270174
23311737	chr18:23311737:C:T	9.1089e-10	-0.375656	-0.757635
23312080	chr18:23312080:C:A	9.15827e-09	1.87962	-0.704916
23312092	chr18:23312092:C:T	6.85035e-10	-0.656753	-0.76149
23312392	chr18:23312392:G:A	8.62176e-10	-2.1903e-10	-1.18825
23312404	chr18:23312404:G:A	7.03595e-09	1.96584	-1.05477
23312567	chr18:23312567:C:T	2.48901e-09	-2.1903e-10	-0.128074
23313031	chr18:23313031:G:T	8.43667e-10	-2.1903e-10	-1.20996
23313281	chr18:23313281:T:C	5.83746e-10	-1.88125	0.302999
23313492	chr18:23313492:T:G	1.07778e-09	-2.1903e-10	-0.965053
23314235	chr18:23314235:G:A	2.11745e-09	-2.1903e-10	-0.289746
23314391	chr18:23314391:A:G	1.00948e-09	-2.1903e-10	-1.03052
23314511	chr18:23314511:C:A	2.50317e-09	-2.1903e-10	-0.122399
23315085	chr18:23315085:C:T	4.23497e-10	-0.802523	-1.09664
23315254	chr18:23315254:G:A	6.25589e-09	1.96249	-1.16893
23315363	chr18:23315363:TG:T	1.20951e-07	4.37287	-0.617439
23315841	chr18:23315841:T:C	9.51429e-10	-2.1903e-10	-1.08975
23315885	chr18:23315885:A:C	1.336e-09	-2.1903e-10	-0.750274
23316545	chr18:23316545:C:T	2.02152e-09	-2.1903e-10	-0.336108
23316665	chr18:23316665:AAGG:A	2.75492e-10	-1.12959	-1.19957
23317033	chr18:23317033:G:A	8.47903e-09	1.09764	-2.58223e-10
23317582	chr18:23317582:G:A	1.28863e-09	0.4063	-1.19268
23317888	chr18:23317888:C:T	8.46485e-10	-2.1903e-10	-1.20662
23318129	chr18:23318129:T:C	1.2142e-09	0.321803	-1.16767
23318278	chr18:23318278:C:T	1.46322e-09	-2.1903e-10	-0.659319
23318586	chr18:23318586:A:G	8.49334e-10	-2.1903e-10	-1.20326
23318846	chr18:23318846:T:C	5.49685e-10	-1.89456	0.256197
23318875	chr18:23318875:AC:A	3.1608e-09	-2.1903e-10	0.110867
23318924	chr18:23318924:A:C	8.64352e-10	-2.1903e-10	-1.18573
23319124	chr18:23319124:G:A	1.04758e-09	-2.1903e-10	-0.993477
23319438	chr18:23319438:T:C	8.58433e-10	-2.1903e-10	-1.1926
23319506	chr18:23319506:C:T	1.30212e-09	-2.1903e-10	-0.775962
23319666	chr18:23319666:T:C	1.0334e-09	-2.1903e-10	-1.00711
23320039	chr18:23320039:G:A	3.00647e-10	-1.029	-1.21277
23320139	chr18:23320139:C:T	1.31385e-09	-2.1903e-10	-0.766998
23320433	chr18:23320433:T:C	1.24796e-09	-2.1903e-10	-0.818448
23320443	chr18:23320443:T:C	8.80569e-10	-2.1903e-10	-1.16714
23320874	chr18:23320874:G:A	2.90328e-10	-1.06408	-1.21262
23321041	chr18:23321041:C:T	9.43372e-10	-2.1903e-10	-1.09825
23321567	chr18:23321567:G:A	8.55453e-10	-2.1903e-10	-1.19608
23321617	chr18:23321617:G:C	1.08956e-09	-2.1903e-10	-0.95418
23321850	chr18:23321850:G:T	1.19921e-09	-2.1903e-10	-0.858297
23322172	chr18:23322172:C:A	5.38063e-10	-1.65974	-2.58223e-10
23322577	chr18:23322577:G:A	8.5847e-10	-2.1903e-10	-1.19256
23322867	chr18:23322867:A:G	1.31048e-09	-2.1903e-10	-0.769565
23323890	chr18:23323890:C:T	9.81423e-10	-2.1903e-10	-1.05871
23324410	chr18:23324410:T:C	4.99664e-09	-2.1903e-10	0.568808
23324442	chr18:23324442:A:G	1.53352e-09	0.467494	-1.07989
23324708	chr18:23324708:C:T	9.44979e-10	-2.1903e-10	-1.09655
23324799	chr18:23324799:C:T	9.39026e-10	-2.1903e-10	-1.10287
23325392	chr18:23325392:G:A	1.45881e-09	-2.1903e-10	-0.662339
23325943	chr18:23325943:C:T	1.36519e-09	-2.1903e-10	-0.728666
23325978	chr18:23325978:T:G	3.38312e-10	-1.17425	-0.949493
23326375	chr18:23326375:A:C	8.6806e-09	2.26755	-1.14642
23326792	chr18:23326792:A:G	8.42202e-10	-2.1903e-10	-1.21169
23327220	chr18:23327220:G:C	3.17934e-09	-2.1903e-10	0.116717
23327348	chr18:23327348:T:TA	8.6972e-10	-2.1903e-10	-1.17954
23327593	chr18:23327593:G:A	1.77581e-09	-2.1903e-10	-0.465699
23327853	chr18:23327853:G:A	8.03429e-09	2.01485	-0.971089
23327889	chr18:23327889:G:T	9.46483e-10	-2.1903e-10	-1.09496
23328030	chr18:23328030:A:G	5.09185e-09	-2.1903e-10	0.587683
23328274	chr18:23328274:G:T	8.60381e-10	-2.1903e-10	-1.19034
23329772	chr18:23329772:C:T	8.59802e-10	-2.1903e-10	-1.19101
23329966	chr18:23329966:A:C	3.83742e-10	-1.87158	-0.126157
23330012	chr18:23330012:C:T	8.58575e-10	-2.1903e-10	-1.19244
23330028	chr18:23330028:C:A	4.262e-10	-1.8928	-2.58223e-10
23330511	chr18:23330511:A:G	8.44511e-10	-2.1903e-10	-1.20895
23331150	chr18:23331150:C:T	1.17472e-07	4.35239	-0.62615
23331366	chr18:23331366:T:C	1.40578e-09	-2.1903e-10	-0.699367
23331628	chr18:23331628:T:C	5.37947e-10	-1.71261	0.0526572
23332444	chr18:23332444:A:AT	4.18862e-10	-1.62355	-0.286623
23332610	chr18:23332610:A:C	1.0414e-09	-2.1903e-10	-0.999394
23333106	chr18:23333106:A:G	1.61046e-09	-2.1903e-10	-0.563436
23333166	chr18:23333166:C:G	8.58854e-10	-2.1903e-10	-1.19211
23333436	chr18:23333436:T:C	1.45481e-09	-2.1903e-10	-0.665083
23333574	chr18:23333574:GAAT:G	8.36695e-10	-1.8809	0.662642
23333634	chr18:23333634:G:A	3.24328e-10	-0.96236	-1.2036
23333839	chr18:23333839:C:T	6.63296e-10	-1.68812	0.237631
23333878	chr18:23333878:C:T	7.95529e-10	-1.88449	0.615787
23334358	chr18:23334358:G:A	1.61654e-09	-2.1903e-10	-0.559671
23334457	chr18:23334457:A:C	9.74773e-09	-2.1903e-10	1.23708
23334682	chr18:23334682:A:G	8.41486e-10	-2.1903e-10	-1.21254
23334775	chr18:23334775:C:T	2.47504e-09	-0.133699	-2.58223e-10
23334776	chr18:23334776:G:A	1.45172e-09	-2.1903e-10	-0.66721
23335827	chr18:23335827:C:T	3.00051e-10	-1.03284	-1.21092
23335864	chr18:23335864:C:T	1.57024e-09	-2.1903e-10	-0.588727
23335933	chr18:23335933:A:G	8.60418e-10	-2.1903e-10	-1.19029
23336517	chr18:23336517:T:C	1.13751e-09	-2.1903e-10	-0.91112
23336548	chr18:23336548:A:G	1.4085e-09	-2.1903e-10	-0.697432
23336605	chr18:23336605:GT:G	9.41418e-10	-2.1903e-10	-1.10032
23336809	chr18:23336809:TAA:T	1.06604e-09	-2.1903e-10	-0.976009
23336986	chr18:23336986:C:T	1.20855e-09	-1.85206	1.00152
23337262	chr18:23337262:A:G	1.38716e-09	-2.1903e-10	-0.712699
23337867	chr18:23337867:C:G	9.96017e-10	-2.1903e-10	-1.04395
23338322	chr18:23338322:C:T	1.55251e-07	4.75947	-0.754383
23338341	chr18:23338341:A:G	1.34082e-09	-2.1903e-10	-0.746676
23338371	chr18:23338371:G:A	1.15086e-09	-2.1903e-10	-0.899448
23338455	chr18:23338455:C:G	5.56858e-10	-1.66111	0.0357093
23338874	chr18:23338874:T:C	8.43592e-10	-2.1903e-10	-1.21004
23339610	chr18:23339610:A:C	1.81505e-08	2.55543	-0.696687
23340040	chr18:23340040:T:C	1.40677e-09	-2.1903e-10	-0.69866
23340083	chr18:23340083:T:A	5.35714e-10	-1.66411	-2.58223e-10
23340468	chr18:23340468:G:A	9.46741e-10	-2.1903e-10	-1.09469
23341165	chr18:23341165:T:G	3.45963e-10	-1.75338	-0.348005
23341270	chr18:23341270:G:A	3.62598e-09	-2.1903e-10	0.248167
23341308	chr18:23341308:T:C	5.21352e-10	-1.71485	0.0235625
23341516	chr18:23341516:A:G	8.47773e-10	-1.87858	0.673482
23341772	chr18:23341772:G:A	1.50611e-09	-2.1903e-10	-0.630427
23342021	chr18:23342021:G:C	2.3545e-09	-0.18363	-2.58223e-10
23342597	chr18:23342597:T:C	8.75767e-10	-2.1903e-10	-1.17261
23343713	chr18:23343713:C:T	1.3451e-07	4.62681	-0.765132
23344170	chr18:23344170:C:T	2.43358e-09	-0.151619	0.00102538
23344316	chr18:23344316:C:T	5.75335e-10	-1.68694	0.0941828
23344550	chr18:23344550:TCTC:T	1.3505e-07	4.63404	-0.768348
23344726	chr18:23344726:C:T	1.06122e-07	4.33037	-0.705738
23344880	chr18:23344880:G:A	1.25312e-09	-2.1903e-10	-0.814319
23344958	chr18:23344958:A:G	4.72332e-08	3.44914	-0.634002
23345221	chr18:23345221:C:T	1.00015e-07	4.34712	-0.781758
23345290	chr18:23345290:T:C	5.53417e-08	3.71385	-0.740283
23345999	chr18:23345999:A:C	1.09459e-09	-1.86118	0.911603
23346024	chr18:23346024:A:C	8.75741e-10	-2.1903e-10	-1.17264
23347090	chr18:23347090:CTTT:C	1.47657e-09	-2.1903e-10	-0.650235
23347443	chr18:23347443:G:A	8.61227e-10	-2.1903e-10	-1.18935
23347651	chr18:23347651:T:C	1.48068e-09	-2.1903e-10	-0.647453
23348282	chr18:23348282:G:A	1.35019e-09	-2.1903e-10	-0.739715
23349350	chr18:23349350:T:A	6.95073e-10	-1.63172	0.228028
23349370	chr18:23349370:C:T	1.02651e-09	0.144051	-1.15785
23349392	chr18:23349392:G:A	1.44852e-09	-2.1903e-10	-0.669412
23349618	chr18:23349618:G:A	1.77382e-07	4.88916	-0.750814
23349797	chr18:23349797:AT:A	1.03135e-09	0.140276	-1.14937
23350030	chr18:23350030:T:C	1.09311e-09	0.207485	-1.15842
23350166	chr18:23350166:T:C	5.62489e-10	-1.713	0.097663
23350191	chr18:23350191:G:A	1.2155e-09	-2.1903e-10	-0.844803
23350720	chr18:23350720:G:T	3.49902e-10	-1.53036	-0.559696
23351129	chr18:23351129:G:A	8.8273e-10	-2.1903e-10	-1.16469
23351269	chr18:23351269:T:C	1.35988e-09	-2.1903e-10	-0.73256
23351275	chr18:23351275:C:T	1.11225e-09	-1.84386	0.910283
23351438	chr18:23351438:AC:A	7.05685e-10	-0.834042	-0.554502
23352152	chr18:23352152:C:T	1.30511e-09	-2.1903e-10	-0.773667
23352321	chr18:23352321:G:A	9.5324e-10	-2.1903e-10	-1.08785
23352420	chr18:23352420:A:G	3.22549e-10	-1.63551	-0.535944
23352758	chr18:23352758:C:T	1.27734e-09	0.416057	-1.21124
23352787	chr18:23352787:C:T	9.66315e-10	-2.1903e-10	-1.07422
23352914	chr18:23352914:G:C	4.0183e-10	-1.17247	-0.779208
23353603	chr18:23353603:T:C	9.79024e-10	-2.1903e-10	-1.06116
23353768	chr18:23353768:C:T	8.76249e-10	-2.1903e-10	-1.17206
23353953	chr18:23353953:T:G	3.15859e-09	-2.1903e-10	0.11017
23354095	chr18:23354095:G:C	2.68074e-09	-2.1903e-10	-0.0538662
23354354	chr18:23354354:A:AG	8.85597e-10	-2.1903e-10	-1.16145
23354444	chr18:23354444:C:T	8.9918e-10	-2.1903e-10	-1.14623
23354711	chr18:23354711:A:G	1.28909e-07	4.61464	-0.795491
23354850	chr18:23354850:G:A	8.43581e-10	-2.1903e-10	-1.21006
23355129	chr18:23355129:G:A	1.27984e-09	-2.1903e-10	-0.793221
23355950	chr18:23355950:T:C	1.47627e-07	4.72585	-0.771115
23356074	chr18:23356074:A:G	1.25377e-09	-2.1903e-10	-0.813806
23356184	chr18:23356184:G:A	1.38998e-09	-2.1903e-10	-0.710671
23356414	chr18:23356414:G:A	4.10939e-10	-1.36017	-0.569096
23356668	chr18:23356668:G:C	9.75245e-10	-2.1903e-10	-1.06502
23356685	chr18:23356685:A:C	8.83002e-10	-2.1903e-10	-1.16439
23357055	chr18:23357055:A:G	1.7684e-09	-2.1903e-10	-0.469884
23357081	chr18:23357081:T:C	1.76315e-09	-2.1903e-10	-0.472857
23357690	chr18:23357690:A:C	8.69842e-10	-2.1903e-10	-1.1794
23358317	chr18:23358317:C:T	1.11651e-07	4.45317	-0.777747
23358537	chr18:23358537:T:C	1.68043e-09	-2.1903e-10	-0.52091
23358974	chr18:23358974:G:A	3.69298e-09	-1.88671	2.15319
23359581	chr18:23359581:C:A	9.65375e-10	-1.87435	0.799155
23359610	chr18:23359610:T:G	1.55151e-10	-1.80742	-1.09589
23359663	chr18:23359663:G:A	9.84398e-10	-2.1903e-10	-1.05568
23360624	chr18:23360624:G:A	9.84535e-10	0.120851	-1.17639
23360691	chr18:23360691:G:A	8.50688e-10	-2.1903e-10	-1.20167
23360725	chr18:23360725:T:G	8.41846e-10	-1.86783	0.65571
23360760	chr18:23360760:C:A	1.07438e-09	-2.1903e-10	-0.968213
23361097	chr18:23361097:T:C	2.71024e-10	-1.18713	-1.15838
23361593	chr18:23361593:C:T	3.84586e-08	3.70438	-1.09476
23361612	chr18:23361612:C:T	4.95272e-10	-1.74261	-2.58223e-10
23362322	chr18:23362322:G:T	8.41587e-10	-2.1903e-10	-1.21242
23362489	chr18:23362489:C:T	1.17465e-07	4.4727	-0.746518
23363107	chr18:23363107:T:C	1.07064e-09	-2.1903e-10	-0.9717
23363338	chr18:23363338:T:C	9.4122e-10	-2.1903e-10	-1.10054
23364000	chr18:23364000:T:C	1.05134e-09	-2.1903e-10	-0.989888
23364165	chr18:23364165:T:C	2.83347e-09	-2.1903e-10	0.00154607
23364320	chr18:23364320:A:T	8.64557e-10	-2.1903e-10	-1.1855
23364432	chr18:23364432:G:A	1.10414e-07	4.39841	-0.734136
23364701	chr18:23364701:G:A	5.50524e-10	-0.769315	-0.867526
23365067	chr18:23365067:C:T	1.05231e-09	-2.1903e-10	-0.988974
23365804	chr18:23365804:C:T	9.94811e-10	-1.88341	0.838247
23366141	chr18:23366141:T:C	1.00767e-09	-2.1903e-10	-1.03231
23366673	chr18:23366673:T:G	8.99116e-10	-2.1903e-10	-1.1463
23366721	chr18:23366721:G:A	2.7314e-09	-0.0351444	-2.58223e-10
23366774	chr18:23366774:G:T	9.1406e-10	-2.1903e-10	-1.12982
23366832	chr18:23366832:C:T	3.07038e-10	-1.56172	-0.659019
23367219	chr18:23367219:G:A	1.50118e-09	-2.1903e-10	-0.633707
23367297	chr18:23367297:AGC:A	1.54125e-09	-2.1903e-10	-0.607366
23367510	chr18:23367510:C:T	1.11251e-09	-2.1903e-10	-0.933336
23367593	chr18:23367593:T:G	1.08169e-09	-2.1903e-10	-0.961434
23367740	chr18:23367740:C:T	1.25056e-09	-2.1903e-10	-0.816368
23367764	chr18:23367764:T:C	2.05447e-08	3.09358	-1.11093
23368066	chr18:23368066:A:C	8.94647e-10	-2.1903e-10	-1.15128
23368536	chr18:23368536:C:G	8.95166e-10	-2.1903e-10	-1.1507
23369291	chr18:23369291:A:C	5.50374e-10	-1.63712	-2.58223e-10
23369308	chr18:23369308:C:T	9.31535e-10	-2.1903e-10	-1.11088
23369523	chr18:23369523:G:A	2.4879e-10	-1.80118	-0.62993
23369707	chr18:23369707:G:A	9.36105e-10	-2.1903e-10	-1.10598
23369918	chr18:23369918:C:T	5.19832e-10	-1.69421	-2.58223e-10
23370463	chr18:23370463:C:T	1.35186e-09	-2.1903e-10	-0.738476
23370502	chr18:23370502:A:G	3.11171e-09	-2.1903e-10	0.0952145
23370974	chr18:23370974:A:C	6.91256e-08	4.12349	-0.927523
23371306	chr18:23371306:G:T	8.17256e-08	4.2937	-0.930292
23371515	chr18:23371515:G:A	9.11544e-10	-2.1903e-10	-1.13257
23371521	chr18:23371521:T:A	1.13277e-09	-2.1903e-10	-0.91529
23371626	chr18:23371626:T:C	9.26251e-10	-2.1903e-10	-1.11657
23372226	chr18:23372226:G:A	8.28119e-10	-1.87411	0.645551
23372994	chr18:23372994:A:G	8.84304e-10	-2.1903e-10	-1.16291
23373056	chr18:23373056:G:A	1.53743e-09	-2.1903e-10	-0.609847
23373079	chr18:23373079:C:T	8.46794e-10	-2.1903e-10	-1.20625
23373270	chr18:23373270:G:A	1.63637e-09	-2.1903e-10	-0.547477
23373351	chr18:23373351:CA:C	1.01798e-09	-2.1903e-10	-1.02214
23373522	chr18:23373522:G:A	7.25355e-10	-1.36105	-2.58223e-10
23373583	chr18:23373583:A:C	1.09329e-09	-2.1903e-10	-0.950767
23373756	chr18:23373756:G:A	3.51873e-10	-0.901215	-1.18323
23373987	chr18:23373987:C:T	2.85655e-10	-1.09268	-1.20025
23374690	chr18:23374690:A:G	1.1288e-09	-2.1903e-10	-0.918798
23374716	chr18:23374716:C:G	1.01811e-09	-2.1903e-10	-1.02201
23374915	chr18:23374915:G:T	4.347e-10	-1.87306	-2.58223e-10
23375124	chr18:23375124:AT:A	1.21411e-09	-2.1903e-10	-0.845944
23375147	chr18:23375147:A:AATAC	5.94399e-08	3.99087	-0.945864
23375324	chr18:23375324:C:T	7.31582e-10	-1.3525	-2.58223e-10
23375555	chr18:23375555:T:G	1.26104e-09	-2.1903e-10	-0.808022
23375886	chr18:23375886:G:A	1.8719e-09	-2.1903e-10	-0.413002
23376857	chr18:23376857:G:A	8.50021e-10	-2.1903e-10	-1.20245
23377182	chr18:23377182:A:G	8.49638e-10	-2.1903e-10	-1.2029
23377920	chr18:23377920:T:C	1.06696e-09	-2.1903e-10	-0.975144
23378529	chr18:23378529:T:A	7.32047e-08	4.20317	-0.949865
23378741	chr18:23378741:G:A	8.42463e-10	-2.1903e-10	-1.21138
23378846	chr18:23378846:CAT:C	2.01739e-10	-1.82933	-0.811402
23379115	chr18:23379115:C:T	5.26787e-10	-0.468134	-1.21278
23379272	chr18:23379272:T:C	9.42262e-10	-2.1903e-10	-1.09943
23379365	chr18:23379365:C:T	8.87039e-10	-2.1903e-10	-1.15982
23379538	chr18:23379538:C:T	9.52622e-10	-2.1903e-10	-1.08849
23379584	chr18:23379584:T:C	8.56506e-10	-2.1903e-10	-1.19485
23380324	chr18:23380324:T:C	1.26311e-09	-2.1903e-10	-0.806381
23381446	chr18:23381446:C:T	1.06695e-09	-2.1903e-10	-0.97515
23381569	chr18:23381569:T:C	8.46304e-10	-2.1903e-10	-1.20683
23381671	chr18:23381671:C:T	5.16853e-10	-0.594695	-1.10526
23382081	chr18:23382081:A:T	1.04475e-09	-2.1903e-10	-0.996175
23382339	chr18:23382339:A:G	9.39275e-08	4.50988	-1.00732
23382749	chr18:23382749:G:C	9.22058e-10	-2.1903e-10	-1.1211
23383373	chr18:23383373:G:A	8.59508e-10	-2.1903e-10	-1.19135
23383412	chr18:23383412:T:C	1.87528e-09	-2.1903e-10	-0.411197
23383906	chr18:23383906:G:A	2.49168e-09	-2.1903e-10	-0.126998
23384723	chr18:23384723:C:T	3.70619e-08	3.64445	-1.07182
23385070	chr18:23385070:G:A	7.04628e-08	4.37899	-1.16386
23385253	chr18:23385253:T:C	1.58919e-09	-2.1903e-10	-0.576736
23385842	chr18:23385842:C:T	3.37598e-10	-1.68998	-0.435875
23386027	chr18:23386027:G:A	8.8818e-10	-2.1903e-10	-1.15854
23386670	chr18:23386670:A:G	4.68696e-09	-2.1903e-10	0.504826
23386675	chr18:23386675:G:A	2.56175e-10	-1.86924	-0.532607
23386887	chr18:23386887:G:T	1.52879e-09	-2.1903e-10	-0.615483
23387101	chr18:23387101:G:A	3.95592e-10	-1.56237	-0.404956
23387146	chr18:23387146:A:G	1.06805e-09	-2.1903e-10	-0.974127
23387276	chr18:23387276:T:C	6.99722e-09	-2.1903e-10	0.905555
23388386	chr18:23388386:C:T	4.80798e-10	-1.77227	-2.58223e-10
23388757	chr18:23388757:C:T	9.01089e-10	-2.1903e-10	-1.14411
23388811	chr18:23388811:G:A	3.88074e-10	-1.53933	-0.447187
23388840	chr18:23388840:C:T	9.27073e-10	-2.1903e-10	-1.11568
23389051	chr18:23389051:G:A	3.15093e-09	-2.1903e-10	0.107741
23389230	chr18:23389230:C:T	2.83164e-09	-2.1903e-10	0.000899049
23389374	chr18:23389374:C:G	2.60928e-10	-1.8859	-0.497571
23389535	chr18:23389535:T:C	1.43263e-09	-2.1903e-10	-0.680444
23390040	chr18:23390040:A:G	3.38707e-09	-2.1903e-10	0.180008
23390059	chr18:23390059:CTT:C	1.13245e-09	-2.1903e-10	-0.915571
23390145	chr18:23390145:TC:T	1.13022e-09	-2.1903e-10	-0.917546
23390742	chr18:23390742:G:A	3.86032e-10	-1.54652	-0.445272
23390945	chr18:23390945:G:T	5.07033e-10	-1.71914	-2.58223e-10
23391602	chr18:23391602:C:T	1.08861e-09	-2.1903e-10	-0.955058
23391637	chr18:23391637:G:A	2.41201e-09	-2.1903e-10	-0.159495
23391723	chr18:23391723:A:G	1.07631e-09	-2.1903e-10	-0.966418
23391933	chr18:23391933:TTTC:T	9.00387e-10	-2.1903e-10	-1.14489
23391963	chr18:23391963:A:C	1.01736e-09	-2.1903e-10	-1.02274
23392090	chr18:23392090:AC:A	9.83005e-10	-2.1903e-10	-1.0571
23392296	chr18:23392296:T:C	8.5373e-10	-2.1903e-10	-1.1981
23392969	chr18:23392969:G:A	1.54965e-09	-2.1903e-10	-0.601926
23394571	chr18:23394571:T:C	2.2184e-10	-1.88889	-0.656863
23394681	chr18:23394681:C:T	1.18703e-09	-2.1903e-10	-0.868507
23394694	chr18:23394694:G:A	2.77969e-10	-1.70978	-0.610423
23394939	chr18:23394939:C:T	2.95582e-09	-2.1903e-10	0.0438192
23395379	chr18:23395379:C:T	9.01089e-10	-2.1903e-10	-1.14411
23397559	chr18:23397559:A:G	1.1101e-07	4.88057	-1.21091
23397572	chr18:23397572:C:T	8.41501e-10	-2.1903e-10	-1.21252
23398013	chr18:23398013:G:A	1.20046e-09	-2.1903e-10	-0.857255
23398460	chr18:23398460:G:A	6.48421e-10	-1.47317	-2.58223e-10
23398520	chr18:23398520:G:C	5.63916e-10	-1.61281	-2.58223e-10
23399919	chr18:23399919:G:A	4.37438e-10	-1.86678	-2.58223e-10
23400196	chr18:23400196:C:T	2.21852e-10	-1.86812	-0.677583
23400201	chr18:23400201:G:A	3.38589e-10	-1.8441	-0.278829
23400958	chr18:23400958:G:A	5.35599e-09	-2.1903e-10	0.638257
23401135	chr18:23401135:G:A	1.33759e-08	2.5742	-1.0207
23401223	chr18:23401223:G:C	1.14082e-09	-2.1903e-10	-0.908213
23402402	chr18:23402402:G:A	1.62125e-09	-2.1903e-10	-0.556762
23402759	chr18:23402759:AT:A	1.97377e-09	-2.1903e-10	-0.360013
23403155	chr18:23403155:T:G	5.47586e-10	-1.27507	-0.367122
23403475	chr18:23403475:C:T	2.53752e-10	-1.87043	-0.540931
23403634	chr18:23403634:T:C	5.34102e-10	-1.58211	-0.085012
23403826	chr18:23403826:A:C	1.14685e-09	-2.1903e-10	-0.902937
23403945	chr18:23403945:C:G	2.7813e-09	-2.1903e-10	-0.017039
23404089	chr18:23404089:G:C	5.35106e-10	-1.66525	-2.58223e-10
23404257	chr18:23404257:G:A	5.38138e-10	-1.59575	-0.0638528
23404565	chr18:23404565:C:T	1.00684e-09	-2.1903e-10	-1.03314
23404623	chr18:23404623:A:G	9.53368e-10	-1.87809	0.790374
23404725	chr18:23404725:T:G	2.31838e-09	-2.1903e-10	-0.199091
23404894	chr18:23404894:G:A	9.93442e-10	-2.1903e-10	-1.04654
23405128	chr18:23405128:C:T	1.33336e-07	4.92655	-1.07363
23405448	chr18:23405448:C:T	1.60906e-08	-2.1903e-10	1.73828
23405641	chr18:23405641:C:T	5.20845e-10	-1.62841	-0.0638528
23405650	chr18:23405650:A:G	1.07308e-09	-2.1903e-10	-0.969422
23405824	chr18:23405824:G:A	3.91037e-09	-2.1903e-10	0.323673
23406266	chr18:23406266:C:T	5.40555e-10	-1.59487	-0.0602478
23407579	chr18:23407579:A:T	9.98544e-10	-2.1903e-10	-1.04141
23408023	chr18:23408023:C:T	9.68819e-10	-1.07164	-2.58223e-10
23408996	chr18:23408996:ATGG:A	1.55076e-09	-2.1903e-10	-0.601211
23409025	chr18:23409025:C:T	8.60477e-10	-2.1903e-10	-1.19023
23409864	chr18:23409864:AG:A	8.71217e-10	-2.1903e-10	-1.17782
23409938	chr18:23409938:C:G	1.64172e-09	-2.1903e-10	-0.544211
23410223	chr18:23410223:A:G	9.67578e-09	-2.1903e-10	1.22967
23410421	chr18:23410421:T:C	1.58195e-09	-2.1903e-10	-0.581299
23410503	chr18:23410503:G:A	9.54899e-10	-2.1903e-10	-1.08611
23411635	chr18:23411635:G:A	8.89265e-10	-2.1903e-10	-1.15732
23411757	chr18:23411757:AC:A	6.27261e-10	-1.89253	0.386183
23411853	chr18:23411853:ATTAT:A	8.50002e-10	-2.1903e-10	-1.20247
23412215	chr18:23412215:A:G	2.43097e-08	-2.1903e-10	2.15092
23412642	chr18:23412642:C:A	6.04093e-10	-1.54398	-2.58223e-10
23412808	chr18:23412808:T:C	4.78357e-10	-1.77736	-2.58223e-10
23412865	chr18:23412865:G:A	1.02194e-07	4.46401	-0.877096
23413368	chr18:23413368:C:T	2.34379e-10	-1.88533	-0.605448
23413457	chr18:23413457:C:T	9.31397e-08	4.40168	-0.907536
23413479	chr18:23413479:C:T	4.586e-08	3.99816	-1.21253
23413520	chr18:23413520:A:G	8.41487e-10	-2.1903e-10	-1.21254
23413626	chr18:23413626:T:C	6.2385e-10	-1.89274	0.380933
23413647	chr18:23413647:A:G	6.13683e-10	-1.78704	0.258803
23413753	chr18:23413753:T:G	4.56674e-10	-1.82374	-2.58223e-10
23414319	chr18:23414319:AAGGAAGGAAGGAAGGC:A	2.43657e-09	-2.1903e-10	-0.149368
23414502	chr18:23414502:G:A	5.90006e-10	-1.77913	0.211553
23414603	chr18:23414603:G:A	9.64114e-10	-2.1903e-10	-1.0765
23414879	chr18:23414879:C:T	1.06966e-07	4.50796	-0.875403
23415322	chr18:23415322:G:A	1.50577e-09	-2.1903e-10	-0.630651
23416298	chr18:23416298:G:A	1.34879e-09	-2.1903e-10	-0.740751
23416437	chr18:23416437:T:C	2.07025e-09	-2.1903e-10	-0.312288
23416835	chr18:23416835:G:A	4.42399e-10	-1.8555	-2.58223e-10
23417237	chr18:23417237:G:A	1.24438e-09	-2.1903e-10	-0.821321
23417238	chr18:23417238:C:T	1.28281e-09	-2.1903e-10	-0.790903
23418407	chr18:23418407:T:C	9.45341e-10	-2.1903e-10	-1.09617
23418523	chr18:23418523:T:C	9.03906e-10	-2.1903e-10	-1.14099
23418728	chr18:23418728:C:A	2.09695e-09	-2.1903e-10	-0.299473
23418938	chr18:23418938:A:G	6.03791e-10	-1.78699	0.242505
23419109	chr18:23419109:C:T	1.46142e-09	-1.8338	1.17325
23419732	chr18:23419732:C:T	6.41146e-10	-1.74058	0.256123
23419841	chr18:23419841:A:G	1.20645e-09	-2.1903e-10	-0.852274
23420133	chr18:23420133:G:A	5.23816e-08	3.84173	-0.923133
23420626	chr18:23420626:T:A	4.33943e-10	-1.8748	-2.58223e-10
23420857	chr18:23420857:T:C	8.55134e-10	-2.1903e-10	-1.19645
23420968	chr18:23420968:G:A	1.09529e-09	-2.1903e-10	-0.948939
23421436	chr18:23421436:G:A	1.70655e-09	-2.1903e-10	-0.505482
23421437	chr18:23421437:T:C	9.65344e-10	-2.1903e-10	-1.07523
23421823	chr18:23421823:C:T	2.26155e-10	-1.89146	-0.635036
23421924	chr18:23421924:G:A	2.35683e-10	-1.89197	-0.59326
23421956	chr18:23421956:C:T	9.68253e-10	-2.1903e-10	-1.07222
23422032	chr18:23422032:C:T	8.42562e-10	-2.1903e-10	-1.21127
23423066	chr18:23423066:A:G	1.46859e-09	-2.1903e-10	-0.655658
23423097	chr18:23423097:C:T	7.88228e-10	-1.83161	0.553687
23423727	chr18:23423727:C:T	6.4374e-10	-1.48042	-2.58223e-10
23423993	chr18:23423993:A:G	1.94865e-09	-2.1903e-10	-0.372822
23424149	chr18:23424149:GAA:G	1.11925e-07	4.66706	-0.98919
23424686	chr18:23424686:C:A	1.13139e-09	-2.1903e-10	-0.916508
23424962	chr18:23424962:T:C	1.0739e-07	4.51181	-0.875298
23425544	chr18:23425544:C:T	4.55492e-10	-1.85552	0.0291884
23425719	chr18:23425719:T:A	4.27146e-10	-1.89059	-2.58223e-10
23425720	chr18:23425720:A:T	4.272e-10	-1.89046	-2.58223e-10
23426015	chr18:23426015:A:G	1.56676e-09	-2.1903e-10	-0.590949
23426413	chr18:23426413:C:T	8.53359e-10	-2.1903e-10	-1.19853
23426999	chr18:23426999:A:C	6.49849e-10	-1.89469	0.423722
23427278	chr18:23427278:C:T	1.08407e-09	-2.1903e-10	-0.959234
23427303	chr18:23427303:A:G	9.4097e-10	-2.1903e-10	-1.1008
23427448	chr18:23427448:G:A	1.31005e-09	0.288942	-1.05884
23427735	chr18:23427735:C:T	2.41237e-10	-1.88995	-0.571985
23428715	chr18:23428715:T:TG	1.10788e-07	4.56843	-0.900762
23428852	chr18:23428852:C:T	1.10052e-07	4.53629	-0.875298
23429034	chr18:23429034:G:A	6.10186e-10	-1.89409	0.360142
23429183	chr18:23429183:G:T	2.15174e-09	-2.1903e-10	-0.273678
23429439	chr18:23429439:C:A	1.61305e-09	-2.1903e-10	-0.561828
23429443	chr18:23429443:A:G	2.05666e-09	-2.1903e-10	-0.318876
23429573	chr18:23429573:G:A	5.98097e-10	-1.79173	0.237773
23430184	chr18:23430184:T:C	9.9975e-10	-2.1903e-10	-1.04021
23430292	chr18:23430292:C:T	2.21155e-10	-1.79383	-0.75502
23430504	chr18:23430504:C:T	1.39137e-09	-2.1903e-10	-0.709665
23430505	chr18:23430505:G:A	8.85954e-10	-2.1903e-10	-1.16105
23430874	chr18:23430874:A:G	5.91439e-10	-1.7807	0.215549
23430905	chr18:23430905:C:T	1.83695e-09	-2.1903e-10	-0.431853
23431555	chr18:23431555:G:A	8.69776e-10	-2.1903e-10	-1.17948
23431583	chr18:23431583:T:A	7.46571e-10	-1.834	0.50178
23431674	chr18:23431674:A:G	1.23269e-09	-2.1903e-10	-0.830756
23431681	chr18:23431681:G:A	8.81364e-10	-2.1903e-10	-1.16624
23431746	chr18:23431746:T:C	1.34135e-09	-2.1903e-10	-0.746278
23431988	chr18:23431988:T:C	9.97314e-10	-2.1903e-10	-1.04265
23432347	chr18:23432347:A:G	3.09608e-08	3.24462	-0.851855
23432420	chr18:23432420:C:T	1.72642e-08	2.62905	-0.820372
23432856	chr18:23432856:T:C	6.37115e-10	-1.82819	0.337427
23433623	chr18:23433623:C:T	2.45085e-10	-1.89359	-0.552514
23433924	chr18:23433924:T:C	1.12815e-07	4.59446	-0.908669
23434158	chr18:23434158:T:A	1.87201e-09	-2.1903e-10	-0.412945
23434454	chr18:23434454:A:G	6.97416e-10	-1.83637	0.436042
23434858	chr18:23434858:A:G	1.03083e-07	4.45001	-0.854437
23434875	chr18:23434875:A:G	2.54138e-10	-1.89403	-0.515804
23434978	chr18:23434978:C:T	8.73797e-08	4.2929	-0.862593
23435214	chr18:23435214:G:A	8.59443e-10	-2.1903e-10	-1.19143
23435442	chr18:23435442:A:C	9.66565e-10	-2.1903e-10	-1.07396
23435976	chr18:23435976:C:T	1.67414e-08	2.97352	-1.19559
23436157	chr18:23436157:A:G	8.47476e-10	-2.1903e-10	-1.20545
23437349	chr18:23437349:G:C	5.35564e-10	-1.8224	0.158013
23437712	chr18:23437712:T:C	1.23818e-09	-2.1903e-10	-0.826314
23437871	chr18:23437871:C:T	2.5415e-10	-1.89398	-0.515805
23437872	chr18:23437872:T:C	5.77805e-10	-1.80937	0.220892
23437904	chr18:23437904:GGCC:G	8.47224e-10	-2.1903e-10	-1.20575
23438056	chr18:23438056:T:G	1.03896e-07	4.466	-0.862564
23438641	chr18:23438641:C:G	2.27766e-10	-1.88758	-0.631813
23438655	chr18:23438655:G:A	1.01969e-09	-2.1903e-10	-1.02046
23439176	chr18:23439176:A:AT	2.01196e-09	-2.1903e-10	-0.340847
23440982	chr18:23440982:C:T	4.26803e-09	0.411194	-2.58223e-10
23441070	chr18:23441070:A:C	8.88703e-10	-0.816212	-0.341738
23441557	chr18:23441557:G:A	1.37781e-09	-2.1903e-10	-0.719465
23441748	chr18:23441748:G:A	3.13884e-09	-2.1903e-10	0.103896
23441934	chr18:23441934:G:A	3.68002e-09	-2.1903e-10	0.262961
23442484	chr18:23442484:G:T	1.35981e-09	-1.86723	1.13462
23442577	chr18:23442577:C:T	1.0626e-09	-2.1903e-10	-0.979239
23443170	chr18:23443170:T:A	9.57849e-08	4.3543	-0.832156
23443172	chr18:23443172:A:G	9.91435e-08	4.38751	-0.830902
23443497	chr18:23443497:T:C	6.85394e-10	-1.72902	0.311306
23443621	chr18:23443621:C:T	6.93278e-08	4.30936	-1.11047
23443634	chr18:23443634:T:C	2.09333e-08	-2.1903e-10	2.00139
23443964	chr18:23443964:G:A	1.41659e-09	-2.1903e-10	-0.691702
23443972	chr18:23443972:T:A	7.77567e-10	-1.75242	0.460874
23444311	chr18:23444311:C:T	8.68428e-10	-2.1903e-10	-1.18103
23444334	chr18:23444334:G:C	6.63394e-10	-1.87773	0.427383
23444479	chr18:23444479:C:CA	9.62905e-10	-1.8195	0.741739
23445938	chr18:23445938:T:C	9.29274e-10	-2.1903e-10	-1.11331
23445981	chr18:23445981:A:G	8.60087e-10	-2.1903e-10	-1.19068
23446003	chr18:23446003:G:A	3.86307e-08	3.80773	-1.19364
23446238	chr18:23446238:A:G	1.15764e-09	-2.1903e-10	-0.893576
23446305	chr18:23446305:C:T	1.95947e-09	-2.1903e-10	-0.367286
23446359	chr18:23446359:G:A	8.42346e-10	-2.1903e-10	-1.21152
23446907	chr18:23446907:C:T	5.58807e-10	-1.62191	-2.58223e-10
23447150	chr18:23447150:C:T	1.00408e-09	-2.1903e-10	-1.03589
23447281	chr18:23447281:C:T	2.45307e-10	-1.87661	-0.568589
23447437	chr18:23447437:A:C	6.14476e-09	-2.1903e-10	0.775643
23447643	chr18:23447643:G:T	2.69205e-08	-2.1903e-10	2.25293
23448884	chr18:23448884:T:C	8.90239e-10	-2.1903e-10	-1.15622
23449124	chr18:23449124:G:A	1.72643e-08	2.85388	-1.0452
23449320	chr18:23449320:C:T	4.72903e-10	-1.78882	-2.58223e-10
23449558	chr18:23449558:A:G	8.58903e-10	-2.1903e-10	-1.19206
23449666	chr18:23449666:A:T	9.28151e-10	-2.1903e-10	-1.11452
23450079	chr18:23450079:ATTTACAGT:A	1.82379e-10	-1.86753	-0.874097
23450164	chr18:23450164:T:A	1.18737e-09	-2.1903e-10	-0.868213
23450442	chr18:23450442:A:G	3.85739e-09	-2.1903e-10	0.310034
23450627	chr18:23450627:G:A	1.81389e-10	-1.84669	-0.900384
23451244	chr18:23451244:T:C	2.0055e-09	-2.1903e-10	-0.344063
23451359	chr18:23451359:A:G	8.82527e-10	-2.1903e-10	-1.16492
23451779	chr18:23451779:A:G	2.68988e-09	-2.1903e-10	-0.0504619
23451792	chr18:23451792:T:C	8.62925e-10	-2.1903e-10	-1.18738
23452244	chr18:23452244:A:G	2.24466e-09	-0.231404	-2.58223e-10
23452426	chr18:23452426:A:G	1.34621e-09	-2.1903e-10	-0.742661
23452812	chr18:23452812:C:A	1.25819e-09	-2.1903e-10	-0.810284
23452945	chr18:23452945:G:A	2.95988e-09	-2.1903e-10	0.0451908
23454470	chr18:23454470:T:C	1.11108e-09	-2.1903e-10	-0.934625
23454721	chr18:23454721:AT:A	8.58568e-10	-2.1903e-10	-1.19245
23455301	chr18:23455301:C:T	1.35092e-09	-2.1903e-10	-0.739174
23455316	chr18:23455316:A:C	8.41371e-10	-2.1903e-10	-1.21268
23455609	chr18:23455609:T:C	5.60128e-09	-2.1903e-10	0.683038
23455703	chr18:23455703:G:A	5.02564e-07	5.17977	-2.58223e-10
23455720	chr18:23455720:C:T	9.30939e-10	-2.1903e-10	-1.11152
23456017	chr18:23456017:C:T	1.83177e-07	5.01779	-0.847296
23456176	chr18:23456176:C:T	1.48853e-07	4.87743	-0.914427
23456245	chr18:23456245:C:T	1.08592e-09	-2.1903e-10	-0.957533
23456431	chr18:23456431:A:G	4.3151e-10	-1.88042	-2.58223e-10
23456586	chr18:23456586:A:C	4.44024e-10	-1.85183	-2.58223e-10
23456646	chr18:23456646:G:C	1.86286e-07	5.07979	-0.892462
23456666	chr18:23456666:T:TA	8.64001e-10	-2.1903e-10	-1.18614
23457014	chr18:23457014:T:G	8.43551e-10	-2.1903e-10	-1.21009
23457303	chr18:23457303:G:A	4.61884e-10	-1.8124	-2.58223e-10
23457474	chr18:23457474:A:G	8.47905e-10	-2.1903e-10	-1.20494
23457506	chr18:23457506:T:C	1.92071e-08	2.9393	-1.02398
23457655	chr18:23457655:A:T	1.80663e-09	-2.1903e-10	-0.448495
23457752	chr18:23457752:T:C	2.66309e-09	-0.0604699	-2.58223e-10
23457770	chr18:23457770:G:A	1.81141e-10	-1.87913	-0.869306
23457844	chr18:23457844:C:T	5.92006e-08	4.24264	-1.20167
23458096	chr18:23458096:G:A	1.59311e-07	4.8816	-0.850695
23458631	chr18:23458631:G:A	1.82552e-09	-2.1903e-10	-0.438093
23459698	chr18:23459698:T:C	1.26267e-09	-2.1903e-10	-0.806728
23459714	chr18:23459714:G:A	8.6205e-10	-2.1903e-10	-1.1884
23459734	chr18:23459734:A:G	2.66331e-09	-2.1903e-10	-0.0603886
23460470	chr18:23460470:G:A	1.55991e-07	4.90156	-0.891727
23460658	chr18:23460658:T:TA	1.68109e-07	4.97638	-0.891727
23460806	chr18:23460806:T:C	4.50034e-09	-2.1903e-10	0.464196
23460901	chr18:23460901:A:G	1.09353e-09	-2.1903e-10	-0.950546
23460936	chr18:23460936:T:C	6.42418e-10	-0.511633	-0.970839
23461825	chr18:23461825:C:T	2.52128e-09	-2.1903e-10	-0.115192
23462208	chr18:23462208:C:T	9.46458e-10	-2.1903e-10	-1.09499
23462338	chr18:23462338:A:G	1.7247e-09	-2.1903e-10	-0.494903
23462422	chr18:23462422:C:T	2.52153e-09	-2.1903e-10	-0.115093
23462554	chr18:23462554:C:T	5.84229e-10	-1.87498	0.29756
23463142	chr18:23463142:T:C	3.44349e-08	3.56832	-1.0692
23463231	chr18:23463231:T:C	8.46912e-10	-2.1903e-10	-1.20612
23463236	chr18:23463236:T:C	8.78411e-10	-2.1903e-10	-1.1696
23463364	chr18:23463364:A:G	4.49116e-10	-1.84043	-2.58223e-10
23463443	chr18:23463443:CTT:C	1.40339e-09	-2.1903e-10	-0.701064
23463502	chr18:23463502:C:T	2.52558e-10	-1.61129	-0.804776
23463725	chr18:23463725:A:G	4.56715e-10	-1.82365	-2.58223e-10
23464123	chr18:23464123:C:T	8.63895e-10	-2.1903e-10	-1.18626
23464643	chr18:23464643:G:A	2.79551e-10	-1.61574	-0.698793
23464778	chr18:23464778:CTG:C	4.25755e-10	-1.89385	-2.58223e-10
23464955	chr18:23464955:G:A	9.07697e-10	-2.1903e-10	-1.1368
23465064	chr18:23465064:G:A	1.28029e-09	-2.1903e-10	-0.792871
23465093	chr18:23465093:C:T	9.29699e-10	-2.1903e-10	-1.11285
23465593	chr18:23465593:G:A	4.86973e-10	-1.55931	-0.200192
23466286	chr18:23466286:T:C	2.53149e-09	-2.1903e-10	-0.111148
23466368	chr18:23466368:A:AT	8.42954e-10	-2.1903e-10	-1.2108
23466729	chr18:23466729:G:A	1.10064e-09	-2.1903e-10	-0.944063
23467249	chr18:23467249:G:A	5.82178e-10	-1.87648	0.295547
23467675	chr18:23467675:T:C	2.5603e-09	-2.1903e-10	-0.0998319
23467855	chr18:23467855:C:T	8.78329e-10	-2.1903e-10	-1.16969
23467984	chr18:23467984:G:T	1.67151e-07	4.97178	-0.892839
23468987	chr18:23468987:T:C	1.38249e-09	-2.1903e-10	-0.71607
23469530	chr18:23469530:C:G	1.78643e-09	-2.1903e-10	-0.459737
23469548	chr18:23469548:C:T	4.15575e-10	-1.62065	-0.2974
23469552	chr18:23469552:A:G	8.8021e-10	-2.1903e-10	-1.16755
23469839	chr18:23469839:A:C	1.75347e-09	-2.1903e-10	-0.478362
23469908	chr18:23469908:A:G	4.1187e-10	-1.62057	-0.306434
23470119	chr18:23470119:C:T	1.2867e-09	-2.1903e-10	-0.787875
23470140	chr18:23470140:G:A	8.43686e-10	-2.1903e-10	-1.20993
23470161	chr18:23470161:G:A	1.29886e-09	-2.1903e-10	-0.778468
23470283	chr18:23470283:G:A	5.16867e-10	-1.69993	-2.58223e-10
23470292	chr18:23470292:GGAGCGGAGCTTGCAGT:G	2.43276e-09	-2.1903e-10	-0.15093
23470519	chr18:23470519:A:G	1.05981e-09	-2.1903e-10	-0.981868
23471015	chr18:23471015:G:A	9.03158e-10	-2.1903e-10	-1.14182
23471175	chr18:23471175:TAGTTA:T	9.03603e-10	-2.1903e-10	-1.14132
23471342	chr18:23471342:A:G	3.08581e-09	-2.1903e-10	0.0868557
23471541	chr18:23471541:G:A	8.85483e-10	-2.1903e-10	-1.16158
23471808	chr18:23471808:T:C	1.26402e-09	-2.1903e-10	-0.805664
23472089	chr18:23472089:C:T	8.88112e-09	2.30615	-1.16218
23472555	chr18:23472555:T:C	8.99418e-10	-2.1903e-10	-1.14596
23472572	chr18:23472572:T:C	1.15296e-09	-2.1903e-10	-0.897622
23472658	chr18:23472658:C:T	1.37838e-09	-2.1903e-10	-0.719048
23472728	chr18:23472728:T:G	2.77066e-09	-2.1903e-10	-0.0208711
23473240	chr18:23473240:A:T	4.11097e-10	-1.67597	-0.252913
23473797	chr18:23473797:A:G	8.96681e-10	-2.1903e-10	-1.14901
23474394	chr18:23474394:A:T	8.8077e-10	-2.1903e-10	-1.16692
23474786	chr18:23474786:C:G	1.07011e-09	-2.1903e-10	-0.972195
23475128	chr18:23475128:A:C	1.7623e-10	-1.8701	-0.905819
23475507	chr18:23475507:T:C	1.03583e-09	-2.1903e-10	-1.00475
23476099	chr18:23476099:A:G	4.33635e-10	-1.87551	-2.58223e-10
23476281	chr18:23476281:T:A	3.54449e-10	-1.74516	-0.33199
23476297	chr18:23476297:A:G	1.01898e-09	-2.1903e-10	-1.02116
23476640	chr18:23476640:T:TG	1.70862e-10	-1.86647	-0.940384
23476792	chr18:23476792:G:A	2.07852e-07	5.21046	-0.913593
23476844	chr18:23476844:G:A	2.17493e-09	-2.1903e-10	-0.262961
23476990	chr18:23476990:C:T	8.69844e-10	-2.1903e-10	-1.1794
23477456	chr18:23477456:T:C	2.53978e-09	-2.1903e-10	-0.107878
23477486	chr18:23477486:A:G	2.41031e-10	-1.74744	-0.715346
23477635	chr18:23477635:C:T	2.90709e-09	-0.886877	0.914073
23478574	chr18:23478574:A:G	9.62616e-10	-2.1903e-10	-1.07806
23480618	chr18:23480618:C:A	1.2288e-09	-2.1903e-10	-0.833921
23480644	chr18:23480644:G:A	1.2564e-09	-2.1903e-10	-0.811703
23481163	chr18:23481163:T:C	8.42696e-10	-2.1903e-10	-1.21111
23481427	chr18:23481427:T:A	8.6829e-10	-2.1903e-10	-1.18119
23481783	chr18:23481783:T:C	3.47201e-09	-2.1903e-10	0.204776
23481899	chr18:23481899:A:G	2.81746e-09	-2.1903e-10	-0.00412085
23482092	chr18:23482092:G:A	8.92762e-10	-0.0815483	-1.07184
23482731	chr18:23482731:A:T	6.7763e-10	-1.80793	0.378824
23482943	chr18:23482943:AGATTTATATGACTGGT:A	9.22508e-10	-2.1903e-10	-1.12062
23483460	chr18:23483460:G:C	8.65013e-10	-2.1903e-10	-1.18497
23484163	chr18:23484163:A:G	3.35145e-09	-2.1903e-10	0.169437
23484311	chr18:23484311:G:A	8.72074e-10	-2.1903e-10	-1.17684
23484467	chr18:23484467:T:C	1.09343e-09	-2.1903e-10	-0.950637
23484904	chr18:23484904:G:A	5.15301e-10	-1.70296	-2.58223e-10
23484934	chr18:23484934:C:T	1.83951e-07	5.02966	-0.854953
23485274	chr18:23485274:C:T	8.41828e-10	-2.1903e-10	-1.21214
23485802	chr18:23485802:C:T	8.63081e-10	-2.1903e-10	-1.1872
23485902	chr18:23485902:C:T	2.515e-09	0.40512	-0.522807
23486020	chr18:23486020:C:T	3.62366e-09	-2.1903e-10	0.247526
23486095	chr18:23486095:T:TTA	4.25786e-10	-1.89378	-2.58223e-10
23486252	chr18:23486252:G:A	1.30935e-10	-1.86225	-1.21076
23486466	chr18:23486466:G:A	3.71543e-09	-2.1903e-10	0.272538
23486495	chr18:23486495:A:G	4.44482e-09	0.451783	-2.58223e-10
23486790	chr18:23486790:TG:T	1.18365e-09	-2.1903e-10	-0.871358
23486859	chr18:23486859:C:T	4.26768e-10	-1.89147	-2.58223e-10
23486957	chr18:23486957:A:G	1.6958e-09	0.363393	-0.875195
23486981	chr18:23486981:G:A	1.9456e-09	-2.1903e-10	-0.374384
23487027	chr18:23487027:G:A	1.20182e-09	-2.1903e-10	-0.856124
23487112	chr18:23487112:A:G	2.179e-10	-1.46189	-1.10178
23487474	chr18:23487474:CA:C	6.18813e-09	-2.1903e-10	0.782676
23488154	chr18:23488154:A:G	2.12594e-10	-1.45187	-1.13646
23488383	chr18:23488383:T:C	9.07012e-10	-2.1903e-10	-1.13756
23488567	chr18:23488567:C:T	1.31482e-10	-1.89388	-1.17496
23488655	chr18:23488655:A:G	1.43418e-09	0.215763	-0.89513
23488714	chr18:23488714:T:C	7.5063e-08	4.08173	-0.803359
23488780	chr18:23488780:T:C	1.24337e-07	4.98351	-1.20047
23489023	chr18:23489023:C:T	2.04521e-10	-1.45492	-1.17212
23489104	chr18:23489104:G:A	2.22912e-10	-1.41566	-1.12528
23489305	chr18:23489305:C:T	1.94645e-08	3.0418	-1.11316
23489345	chr18:23489345:A:G	1.6904e-09	-2.1903e-10	-0.514993
23489636	chr18:23489636:G:T	8.79569e-10	-2.1903e-10	-1.16828
23489774	chr18:23489774:C:T	1.36041e-07	5.08134	-1.20834
23489909	chr18:23489909:TG:T	2.06225e-10	-1.47861	-1.14013
23490316	chr18:23490316:G:A	1.98532e-07	5.42259	-1.1716
23490350	chr18:23490350:T:C	8.98304e-10	-2.1903e-10	-1.1472
23490498	chr18:23490498:G:A	7.93182e-08	4.12711	-0.793597
23491397	chr18:23491397:C:T	1.67557e-09	-2.1903e-10	-0.523803
23491931	chr18:23491931:G:A	2.20018e-10	-1.41583	-1.13818
23492096	chr18:23492096:T:C	8.53745e-08	4.1932	-0.786115
23492347	chr18:23492347:C:T	8.48206e-10	-2.1903e-10	-1.20459
23492808	chr18:23492808:C:T	8.78188e-10	-2.1903e-10	-1.16985
23492858	chr18:23492858:G:GC	2.86472e-10	-1.75682	-0.533247
23493265	chr18:23493265:C:G	4.45707e-10	-1.84805	-2.58223e-10
23493281	chr18:23493281:C:T	5.34585e-10	-1.66622	-2.58223e-10
23493534	chr18:23493534:T:G	1.35829e-09	-2.1903e-10	-0.733727
23493657	chr18:23493657:T:C	1.03821e-09	-2.1903e-10	-1.00246
23493658	chr18:23493658:G:A	1.07666e-09	-2.1903e-10	-0.966095
23493917	chr18:23493917:G:A	9.65922e-10	-2.1903e-10	-1.07463
23494071	chr18:23494071:G:A	1.1502e-09	-2.1903e-10	-0.900022
23494330	chr18:23494330:C:A	1.91581e-09	-2.1903e-10	-0.389815
23494375	chr18:23494375:T:C	1.24332e-09	-2.1903e-10	-0.822174
23494680	chr18:23494680:G:A	5.95621e-10	-1.35607	-0.202039
23494958	chr18:23494958:G:A	1.49506e-09	0.140435	-0.778225
23495022	chr18:23495022:G:A	1.13575e-09	-2.1903e-10	-0.912663
23495228	chr18:23495228:G:T	4.7414e-10	-1.30927	-0.476935
23495477	chr18:23495477:C:T	3.2143e-10	-1.44579	-0.729143
23495502	chr18:23495502:A:C	3.88985e-10	-1.35567	-0.628501
23495676	chr18:23495676:T:C	1.17764e-09	-2.1903e-10	-0.876444
23495685	chr18:23495685:T:C	1.17635e-09	-1.74933	0.871785
23495974	chr18:23495974:A:G	2.31915e-10	-1.57351	-0.927832
23496482	chr18:23496482:A:G	2.47082e-10	-1.51796	-0.920027
23496752	chr18:23496752:C:T	2.09457e-09	-2.1903e-10	-0.300609
23496800	chr18:23496800:G:T	2.39695e-10	-1.56602	-0.902329
23496849	chr18:23496849:T:C	9.3668e-10	-2.1903e-10	-1.10537
23497266	chr18:23497266:G:A	2.90203e-09	-2.1903e-10	0.0254546
23497295	chr18:23497295:A:C	2.2672e-10	-1.60176	-0.92224
23497305	chr18:23497305:G:A	2.3516e-10	-1.54524	-0.942201
23497757	chr18:23497757:T:G	9.9594e-10	-2.1903e-10	-1.04403
23497812	chr18:23497812:C:T	4.4345e-10	-1.85313	-2.58223e-10
23498228	chr18:23498228:A:T	1.54651e-09	-2.1903e-10	-0.603958
23498615	chr18:23498615:A:T	9.93152e-10	0.0982496	-1.14508
23499007	chr18:23499007:G:A	2.09457e-09	-2.1903e-10	-0.300609
23499125	chr18:23499125:C:G	4.69768e-09	-2.1903e-10	0.507111
23499603	chr18:23499603:CCTGTTCA:C	9.85029e-10	-1.45985	0.404812
23499869	chr18:23499869:T:A	3.5548e-10	-0.881948	-1.19229
23500042	chr18:23500042:G:A	5.86679e-10	-1.57323	-2.58223e-10
23500266	chr18:23500266:C:T	1.06641e-09	-2.1903e-10	-0.975662
23500630	chr18:23500630:C:A	3.21243e-09	-2.1903e-10	0.127069
23500796	chr18:23500796:T:A	8.90669e-10	-2.1903e-10	-1.15574
23500831	chr18:23500831:G:T	2.75032e-09	-2.1903e-10	-0.0282383
23501892	chr18:23501892:T:C	9.09729e-10	-2.1903e-10	-1.13457
23502031	chr18:23502031:C:T	1.01861e-09	-1.02152	-2.58223e-10
23502253	chr18:23502253:C:G	5.38666e-10	-1.65862	-2.58223e-10
23502353	chr18:23502353:T:C	1.63517e-09	0.079602	-0.627812
23502365	chr18:23502365:T:TG	1.14034e-09	-2.1903e-10	-0.908632
23502417	chr18:23502417:T:C	4.81861e-10	-1.49515	-0.274909
23502496	chr18:23502496:A:G	1.17863e-09	-2.1903e-10	-0.875604
23502740	chr18:23502740:T:C	4.74978e-10	-1.76016	-0.0242832
23503041	chr18:23503041:G:A	9.13167e-10	-2.1903e-10	-1.13079
23503311	chr18:23503311:A:G	2.6675e-10	-1.54148	-0.819922
23503774	chr18:23503774:C:T	1.88066e-09	0.1509	-0.559234
23504170	chr18:23504170:T:A	3.95513e-09	-2.1903e-10	0.335057
23504273	chr18:23504273:A:G	9.99655e-10	-2.1903e-10	-1.0403
23504301	chr18:23504301:T:A	1.21564e-09	-0.84469	-2.58223e-10
23504967	chr18:23504967:T:C	1.43997e-10	-1.7962	-1.18172
23505260	chr18:23505260:C:T	1.32697e-09	-2.1903e-10	-0.757063
23505391	chr18:23505391:T:G	1.68729e-10	-1.88621	-0.933211
23505575	chr18:23505575:A:G	1.2908e-09	-2.1903e-10	-0.784696
23505817	chr18:23505817:A:G	1.2995e-09	-2.1903e-10	-0.777975
23505893	chr18:23505893:G:A	5.49747e-10	-0.78198	-0.856275
23506161	chr18:23506161:C:T	1.36286e-09	-0.668606	-0.0617634
23506185	chr18:23506185:A:T	9.02128e-10	-2.1903e-10	-1.14296
23506237	chr18:23506237:CACTT:C	1.98547e-09	-2.1903e-10	-0.354103
23506252	chr18:23506252:A:C	5.31388e-10	-0.806353	-0.865868
23506553	chr18:23506553:C:T	1.74555e-09	-2.1903e-10	-0.482887
23507271	chr18:23507271:T:A	8.82237e-10	-2.1903e-10	-1.16525
23507451	chr18:23507451:A:G	6.3169e-10	-1.49931	-2.58223e-10
23507648	chr18:23507648:A:G	1.1386e-09	-2.1903e-10	-0.91016
23507879	chr18:23507879:C:T	1.421e-09	-2.1903e-10	-0.688596
23508520	chr18:23508520:C:G	9.93699e-10	-2.1903e-10	-1.04628
23508767	chr18:23508767:A:G	1.29295e-09	-2.1903e-10	-0.78303
23509119	chr18:23509119:T:C	4.42437e-10	-1.85542	-2.58223e-10
23509590	chr18:23509590:G:A	9.58359e-10	-2.1903e-10	-1.08249
23509632	chr18:23509632:G:A	8.90628e-10	-2.1903e-10	-1.15579
23510413	chr18:23510413:C:T	8.41466e-10	-2.1903e-10	-1.21257
23511157	chr18:23511157:C:T	6.12254e-10	-0.542886	-0.98768
23511248	chr18:23511248:A:T	1.64974e-09	0.0982344	-0.637576
23511420	chr18:23511420:C:T	8.71765e-10	-2.1903e-10	-1.17719
23511438	chr18:23511438:A:G	8.45217e-10	-2.1903e-10	-1.20812
23511886	chr18:23511886:C:T	5.48845e-10	-1.6399	-2.58223e-10
23512300	chr18:23512300:C:T	5.52242e-10	-1.63373	-2.58223e-10
23512301	chr18:23512301:G:A	8.84167e-10	-2.1903e-10	-1.16307
23512789	chr18:23512789:T:G	1.32308e-09	-2.1903e-10	-0.759999
23513078	chr18:23513078:T:C	1.32747e-09	-2.1903e-10	-0.756683
23513960	chr18:23513960:G:A	8.6968e-10	-2.1903e-10	-1.17959
23514243	chr18:23514243:C:T	2.78709e-10	-1.48705	-0.830493
23514328	chr18:23514328:G:A	8.58578e-10	-2.1903e-10	-1.19243
23514626	chr18:23514626:A:G	1.20315e-09	-2.1903e-10	-0.855013
23514959	chr18:23514959:T:G	1.52364e-09	-2.1903e-10	-0.618852
23515216	chr18:23515216:G:A	1.19014e-09	-2.1903e-10	-0.865883
23515505	chr18:23515505:GGATCTTCT:G	1.32028e-09	-2.1903e-10	-0.762115
23515960	chr18:23515960:G:A	8.95555e-10	-2.1903e-10	-1.15027
23516543	chr18:23516543:C:T	8.78399e-10	-2.1903e-10	-1.16961
23516933	chr18:23516933:C:T	5.68117e-10	-1.60539	-2.58223e-10
23517465	chr18:23517465:C:T	8.63822e-10	-2.1903e-10	-1.18635
23517736	chr18:23517736:T:C	1.39785e-09	-2.1903e-10	-0.705023
23517967	chr18:23517967:C:A	2.86191e-09	-2.1903e-10	0.0115309
23519031	chr18:23519031:G:C	2.0997e-09	-2.1903e-10	-0.298165
23519032	chr18:23519032:C:T	2.10597e-09	-2.1903e-10	-0.29518
23519515	chr18:23519515:C:A	1.30311e-09	-2.1903e-10	-0.775201
23519619	chr18:23519619:C:T	1.98586e-09	0.230954	-0.58486
23519850	chr18:23519850:A:AT	2.20247e-09	-2.1903e-10	-0.250377
23520050	chr18:23520050:G:C	1.19032e-09	-2.1903e-10	-0.865739
23520469	chr18:23520469:G:T	2.86206e-09	-2.1903e-10	0.0115829
23520540	chr18:23520540:G:A	1.87383e-09	0.123072	-0.535044
23521047	chr18:23521047:G:A	6.95103e-10	-0.50742	-0.896233
23521492	chr18:23521492:C:A	6.36819e-10	-0.663507	-0.82772
23521694	chr18:23521694:TC:T	1.88408e-09	-0.406517	-2.58223e-10
23521767	chr18:23521767:T:G	1.14012e-09	-2.1903e-10	-0.908826
23521951	chr18:23521951:G:A	1.35871e-09	-2.1903e-10	-0.733421
23521980	chr18:23521980:A:G	7.27063e-10	-0.148566	-1.21013
23522004	chr18:23522004:C:T	5.59534e-10	-1.62061	-2.58223e-10
23522346	chr18:23522346:TG:T	1.82638e-10	-1.66917	-1.07104
23522558	chr18:23522558:C:T	1.1158e-09	-0.930387	-2.58223e-10
23522943	chr18:23522943:G:A	2.42286e-09	-2.1903e-10	-0.155008
23523086	chr18:23523086:G:A	3.50749e-10	-1.19412	-0.893527
23523682	chr18:23523682:A:G	1.09111e-09	-2.1903e-10	-0.952758
23523834	chr18:23523834:G:A	1.94437e-09	-2.1903e-10	-0.375018
23523945	chr18:23523945:T:C	9.15031e-10	-0.788588	-0.340166
23523951	chr18:23523951:C:T	1.00758e-09	-2.1903e-10	-1.03241
23523957	chr18:23523957:C:G	1.50256e-09	-2.1903e-10	-0.632789
23524270	chr18:23524270:C:A	3.67469e-09	-2.1903e-10	0.261511
23524319	chr18:23524319:C:T	5.54663e-10	-1.62935	-2.58223e-10
23524335	chr18:23524335:T:C	1.01399e-09	-2.1903e-10	-1.02606
23524793	chr18:23524793:A:T	1.78818e-09	-2.1903e-10	-0.45876
23524924	chr18:23524924:C:T	1.08535e-09	-0.726716	-0.231337
23525077	chr18:23525077:G:T	1.88707e-09	-2.1903e-10	-0.404933
23525222	chr18:23525222:A:C	8.48756e-10	-2.1903e-10	-1.20394
23525248	chr18:23525248:A:G	1.81539e-09	-2.1903e-10	-0.443658
23525405	chr18:23525405:G:A	5.29708e-09	-2.1903e-10	0.627199
23525481	chr18:23525481:G:A	2.38595e-09	-1.78709	1.61673
23525529	chr18:23525529:AT:A	9.72986e-10	-2.1903e-10	-1.06734
23525652	chr18:23525652:T:C	8.41348e-10	-2.1903e-10	-1.21271
23525876	chr18:23525876:G:A	5.62708e-10	-1.61495	-2.58223e-10
23526674	chr18:23526674:A:C	9.06145e-10	-2.1903e-10	-1.13851
23526799	chr18:23526799:A:G	1.22486e-09	-2.1903e-10	-0.837133
23527120	chr18:23527120:A:T	8.47274e-10	-2.1903e-10	-1.20569
23527323	chr18:23527323:C:T	1.11216e-09	-2.1903e-10	-0.933655
23527408	chr18:23527408:T:A	1.17766e-09	-2.1903e-10	-0.876427
23527928	chr18:23527928:G:C	2.56334e-09	-2.1903e-10	-0.0986474
23527934	chr18:23527934:C:T	9.42436e-10	-2.1903e-10	-1.09924
23528146	chr18:23528146:CTG:C	8.45755e-10	-2.1903e-10	-1.20748
23528614	chr18:23528614:T:C	1.23442e-09	-2.1903e-10	-0.829356
23528650	chr18:23528650:G:A	3.27262e-10	-0.944182	-1.21277
23528652	chr18:23528652:G:A	1.86467e-09	-2.1903e-10	-0.416871
23529181	chr18:23529181:G:A	8.83634e-10	-2.1903e-10	-1.16367
23529286	chr18:23529286:T:C	1.23137e-09	-0.128369	-0.703462
23529305	chr18:23529305:T:C	1.262e-09	-0.0815247	-0.725732
23529502	chr18:23529502:G:T	3.47503e-10	-0.912141	-1.1848
23529570	chr18:23529570:A:G	8.53709e-10	-2.1903e-10	-1.19812
23529757	chr18:23529757:A:T	1.20372e-09	-2.1903e-10	-0.854542
23529908	chr18:23529908:ACTT:A	2.87261e-10	-1.43604	-0.851278
23529920	chr18:23529920:GAC:G	2.84612e-09	-2.1903e-10	0.00600102
23530628	chr18:23530628:A:G	9.91895e-10	-2.1903e-10	-1.0481
23531107	chr18:23531107:C:G	8.59617e-10	-2.1903e-10	-1.19123
23531370	chr18:23531370:T:C	1.13548e-09	-2.1903e-10	-0.912901
23531466	chr18:23531466:TG:T	7.64355e-10	-1.30868	-2.58223e-10
23532038	chr18:23532038:A:G	1.02553e-09	-2.1903e-10	-1.01475
23533247	chr18:23533247:A:C	9.31806e-10	-2.1903e-10	-1.11059
23533321	chr18:23533321:T:C	5.7897e-10	-0.68542	-0.901043
23533511	chr18:23533511:T:C	8.41522e-10	-2.1903e-10	-1.2125
23533665	chr18:23533665:T:C	8.96618e-10	-2.1903e-10	-1.14908
23533725	chr18:23533725:C:T	1.30291e-09	-2.1903e-10	-0.775357
23533891	chr18:23533891:G:A	1.65545e-09	-2.1903e-10	-0.535882
23534181	chr18:23534181:G:A	1.81589e-09	-0.443381	-2.58223e-10
23534502	chr18:23534502:T:C	1.57469e-09	-2.1903e-10	-0.585899
23534736	chr18:23534736:T:C	3.03028e-10	-1.86276	-0.371123
23534953	chr18:23534953:A:G	1.05291e-09	0.210793	-1.19919
23535033	chr18:23535033:C:T	2.03414e-10	-1.4197	-1.21276
23535072	chr18:23535072:G:A	3.41709e-09	-2.1903e-10	0.188832
23535096	chr18:23535096:A:G	5.79948e-10	-0.626999	-0.957774
23535505	chr18:23535505:G:A	9.0034e-10	-2.1903e-10	-1.14494
23535720	chr18:23535720:C:T	8.55558e-10	-2.1903e-10	-1.19596
23535890	chr18:23535890:A:C	1.05034e-09	-2.1903e-10	-0.990844
23536160	chr18:23536160:C:T	6.95077e-09	-2.1903e-10	0.898895
23536316	chr18:23536316:G:T	9.04564e-10	-2.1903e-10	-1.14026
23536358	chr18:23536358:C:T	8.55324e-10	-2.1903e-10	-1.19623
23536543	chr18:23536543:C:T	8.95091e-10	-2.1903e-10	-1.15079
23537034	chr18:23537034:A:G	4.23345e-10	-0.797009	-1.10252
23537408	chr18:23537408:T:C	1.12592e-09	-2.1903e-10	-0.921354
23537455	chr18:23537455:G:T	3.67969e-10	-0.897719	-1.142
23537607	chr18:23537607:C:A	3.46695e-10	-0.891556	-1.20771
23537837	chr18:23537837:A:G	4.60993e-10	-1.81433	-2.58223e-10
23537908	chr18:23537908:A:G	4.28166e-09	0.414383	-2.58223e-10
23537961	chr18:23537961:C:T	2.39932e-09	-2.1903e-10	-0.164772
23537965	chr18:23537965:C:A	9.87491e-10	-2.1903e-10	-1.05254
23538757	chr18:23538757:C:T	1.86954e-09	-2.1903e-10	-0.414264
23539016	chr18:23539016:G:A	6.77555e-10	-1.42922	-2.58223e-10
23539131	chr18:23539131:G:A	1.11134e-09	-2.1903e-10	-0.934393
23539283	chr18:23539283:G:A	2.39054e-09	-0.16844	-2.58223e-10
23539327	chr18:23539327:A:G	4.57127e-10	-0.653774	-1.16898
23539384	chr18:23539384:T:C	8.73748e-10	-2.1903e-10	-1.17492
23539813	chr18:23539813:G:A	3.41097e-10	-0.961806	-1.15374
23539875	chr18:23539875:C:T	1.8747e-09	-2.1903e-10	-0.411507
23539945	chr18:23539945:C:T	1.12868e-09	-2.1903e-10	-0.918911
23540071	chr18:23540071:T:C	3.96138e-10	-0.782057	-1.18389
23540150	chr18:23540150:C:T	9.78098e-10	-2.1903e-10	-1.0621
23540480	chr18:23540480:T:C	3.84351e-10	-0.871265	-1.12489
23540905	chr18:23540905:A:G	1.34376e-09	-0.249156	-0.49533
23541062	chr18:23541062:G:A	1.17041e-09	-2.1903e-10	-0.882604
23541566	chr18:23541566:G:A	1.28598e-09	-2.1903e-10	-0.78844
23541800	chr18:23541800:T:C	1.7082e-09	-2.1903e-10	-0.504514
23542243	chr18:23542243:AAG:A	2.99396e-10	-1.40242	-0.84352
23542373	chr18:23542373:G:A	9.85804e-10	-2.1903e-10	-1.05425
23542530	chr18:23542530:T:TAC	3.05094e-07	5.63812	-0.957459
23542608	chr18:23542608:C:T	2.72234e-09	-2.1903e-10	-0.0384667
23543200	chr18:23543200:G:A	8.47725e-10	-2.1903e-10	-1.20516
23543676	chr18:23543676:C:T	2.20999e-09	-2.1903e-10	-0.246967
23543875	chr18:23543875:G:A	1.93794e-10	-1.53444	-1.14647
23544371	chr18:23544371:G:A	9.88393e-10	-2.1903e-10	-1.05163
23544780	chr18:23544780:C:A	8.92095e-10	-2.1903e-10	-1.15414
23544837	chr18:23544837:A:C	1.01638e-09	-0.833813	-0.189901
23544870	chr18:23544870:A:G	2.16563e-10	-1.80221	-0.76762
23544981	chr18:23544981:C:G	1.03423e-09	-0.323403	-0.682894
23545388	chr18:23545388:G:A	8.92776e-10	-2.1903e-10	-1.15338
23545978	chr18:23545978:A:G	1.57169e-09	-0.0243087	-0.563495
23546060	chr18:23546060:C:A	1.09064e-09	-2.1903e-10	-0.953197
23546424	chr18:23546424:T:C	2.32958e-09	-2.1903e-10	-0.194268
23547005	chr18:23547005:T:TA	8.82555e-10	-2.1903e-10	-1.16489
23548378	chr18:23548378:T:C	9.01904e-10	-2.1903e-10	-1.1432
23549054	chr18:23549054:G:A	9.51381e-10	-2.1903e-10	-1.0898
23549910	chr18:23549910:T:A	1.70451e-10	-1.82342	-0.985846
23550042	chr18:23550042:G:T	3.34704e-09	-2.1903e-10	0.168118
23550670	chr18:23550670:C:T	1.34178e-09	-0.131993	-0.613967
23550876	chr18:23550876:C:T	1.00558e-09	-2.1903e-10	-1.03439
23551228	chr18:23551228:C:T	1.78615e-10	-1.85798	-0.904502
23551316	chr18:23551316:G:A	2.85904e-09	-2.1903e-10	0.0105286
23551377	chr18:23551377:G:A	9.78776e-10	-2.1903e-10	-1.06141
23551569	chr18:23551569:A:G	1.05781e-09	-2.1903e-10	-0.983756
23551913	chr18:23551913:A:C	1.0317e-09	-2.1903e-10	-1.00875
23551965	chr18:23551965:T:C	4.13571e-10	-0.810752	-1.11213
23552183	chr18:23552183:G:A	2.94538e-10	-1.88136	-0.380947
23552408	chr18:23552408:G:A	2.40608e-10	-1.25773	-1.20681
23552486	chr18:23552486:C:T	1.20526e-09	-2.1903e-10	-0.853264
23552553	chr18:23552553:G:A	4.97009e-10	-1.7391	-2.58223e-10
23552604	chr18:23552604:G:C	8.68441e-10	-2.1903e-10	-1.18101
23552748	chr18:23552748:T:A	8.52672e-10	-2.1903e-10	-1.19934
23553120	chr18:23553120:A:G	4.10747e-10	-0.799836	-1.1299
23553220	chr18:23553220:T:G	1.68859e-09	-2.1903e-10	-0.516063
23553837	chr18:23553837:A:C	1.18649e-09	-2.1903e-10	-0.868959
23553842	chr18:23553842:C:CT	8.62842e-10	-2.1903e-10	-1.18748
23553973	chr18:23553973:G:A	3.14055e-10	-1.39461	-0.803533
23554090	chr18:23554090:C:T	1.61825e-09	-2.1903e-10	-0.558611
23554126	chr18:23554126:G:A	3.35672e-09	-2.1903e-10	0.171008
23554431	chr18:23554431:C:T	2.07188e-09	-2.1903e-10	-0.311499
23554808	chr18:23554808:G:A	8.4152e-10	-2.1903e-10	-1.2125
23555591	chr18:23555591:T:G	8.54214e-10	-2.1903e-10	-1.19753
23555792	chr18:23555792:T:C	5.51287e-09	-2.1903e-10	0.667129
23556064	chr18:23556064:TCAA:T	1.77184e-09	-2.1903e-10	-0.467938
23556269	chr18:23556269:G:A	1.00527e-09	-2.1903e-10	-1.03471
23556674	chr18:23556674:G:A	1.16465e-09	-2.1903e-10	-0.887538
23557478	chr18:23557478:A:G	1.05933e-09	-0.0754643	-0.906854
23557699	chr18:23557699:G:A	8.44419e-10	-2.1903e-10	-1.20906
23558234	chr18:23558234:T:C	8.92151e-10	-2.1903e-10	-1.15408
23558572	chr18:23558572:A:G	1.55407e-09	-2.1903e-10	-0.599081
23558813	chr18:23558813:T:C	9.13083e-10	-2.1903e-10	-1.13089
23558901	chr18:23558901:T:C	1.27871e-09	-0.311827	-0.482279
23558974	chr18:23558974:T:C	1.50323e-09	-2.1903e-10	-0.63234
23559154	chr18:23559154:G:A	1.44792e-09	-1.88563	1.21581
23559861	chr18:23559861:T:G	8.72614e-10	-2.1903e-10	-1.17622
23560078	chr18:23560078:T:C	3.64863e-09	-2.1903e-10	0.254396
23560403	chr18:23560403:G:A	4.75093e-10	-1.7842	-2.58223e-10
23560468	chr18:23560468:T:C	1.61126e-10	-1.8725	-0.993025
23560679	chr18:23560679:C:T	1.58655e-09	-2.1903e-10	-0.578393
23562056	chr18:23562056:G:A	2.69598e-10	-1.51172	-0.839056
23562162	chr18:23562162:G:A	1.12853e-09	-2.1903e-10	-0.919044
23562376	chr18:23562376:T:C	1.87925e-09	-0.111311	-0.297773
23562579	chr18:23562579:G:A	8.90446e-10	-2.1903e-10	-1.15599
23562826	chr18:23562826:A:C	8.72535e-10	-2.1903e-10	-1.17631
23562890	chr18:23562890:C:T	9.71343e-10	-2.1903e-10	-1.06903
23562980	chr18:23562980:T:C	1.67615e-09	-2.1903e-10	-0.523457
23563028	chr18:23563028:A:T	1.86544e-09	-0.117282	-0.299179
23563113	chr18:23563113:C:T	1.82882e-09	-2.1903e-10	-0.436284
23563219	chr18:23563219:C:T	3.05977e-10	-1.02444	-1.19976
23563249	chr18:23563249:A:G	2.44184e-09	-2.1903e-10	-0.147207
23563418	chr18:23563418:G:A	8.63676e-10	-2.1903e-10	-1.18651
23563533	chr18:23563533:C:T	1.50235e-09	-2.1903e-10	-0.632924
23563539	chr18:23563539:A:G	1.67848e-09	-2.1903e-10	-0.522068
23563682	chr18:23563682:G:A	1.84117e-09	-2.1903e-10	-0.429555
23563775	chr18:23563775:T:G	3.30768e-10	-1.15081	-0.995489
23563914	chr18:23563914:A:G	9.97643e-10	-2.1903e-10	-1.04232
23564394	chr18:23564394:G:C	4.8114e-10	-1.77155	-2.58223e-10
23564644	chr18:23564644:G:A	3.10076e-09	-2.1903e-10	0.0916913
23564645	chr18:23564645:T:C	8.61072e-10	-2.1903e-10	-1.18953
23564972	chr18:23564972:A:C	4.48394e-10	-1.84204	-2.58223e-10
23565240	chr18:23565240:T:C	1.032e-09	-2.1903e-10	-1.00845
23565380	chr18:23565380:G:A	8.42496e-10	-2.1903e-10	-1.21134
23565513	chr18:23565513:G:A	3.8399e-09	-2.1903e-10	0.305488
23565607	chr18:23565607:G:C	1.67472e-09	-2.1903e-10	-0.52431
23565682	chr18:23565682:T:C	3.1618e-09	-2.1903e-10	0.111184
23565893	chr18:23565893:G:GTTATC	1.0028e-09	-2.1903e-10	-1.03716
23566121	chr18:23566121:C:T	3.10286e-10	-1.02147	-1.18875
23566380	chr18:23566380:ACT:A	2.89452e-09	-2.1903e-10	0.0228636
23566423	chr18:23566423:G:A	2.35946e-09	-2.1903e-10	-0.181525
23566511	chr18:23566511:G:A	8.68513e-10	-2.1903e-10	-1.18093
23566532	chr18:23566532:G:A	8.60115e-10	-2.1903e-10	-1.19065
23566663	chr18:23566663:C:CCTT	4.56738e-09	-2.1903e-10	0.478982
23566685	chr18:23566685:C:A	8.59683e-10	-2.1903e-10	-1.19115
23567116	chr18:23567116:C:T	1.64039e-09	-2.1903e-10	-0.545022
23567285	chr18:23567285:C:T	8.86589e-10	-2.1903e-10	-1.16033
23567308	chr18:23567308:A:C	1.26468e-09	-2.1903e-10	-0.805135
23567462	chr18:23567462:T:G	8.59574e-10	-2.1903e-10	-1.19128
23567545	chr18:23567545:C:T	3.32403e-10	-0.984472	-1.15689
23567925	chr18:23567925:C:T	8.51494e-10	-2.1903e-10	-1.20072
23567946	chr18:23567946:G:A	4.08914e-08	3.4546	-0.783634
23568089	chr18:23568089:A:G	3.6914e-09	-2.1903e-10	0.266049
23568200	chr18:23568200:TTC:T	1.22593e-09	-2.1903e-10	-0.836259
23568268	chr18:23568268:T:TC	8.63527e-10	-2.1903e-10	-1.18669
23568498	chr18:23568498:C:T	2.12706e-09	-2.1903e-10	-0.285218
23568503	chr18:23568503:A:T	4.57721e-10	-1.82145	-2.58223e-10
23568633	chr18:23568633:C:T	1.27166e-09	-2.1903e-10	-0.799632
23568740	chr18:23568740:G:A	9.29473e-10	-2.1903e-10	-1.1131
23568899	chr18:23568899:A:G	3.12688e-10	-1.88345	-0.319061
23569839	chr18:23569839:G:T	8.94976e-10	-2.1903e-10	-1.15092
23569870	chr18:23569870:A:G	2.59501e-09	-2.1903e-10	-0.0863666
23570277	chr18:23570277:T:C	1.77287e-09	-2.1903e-10	-0.467357
23570337	chr18:23570337:T:C	1.74824e-09	-2.1903e-10	-0.481349
23570444	chr18:23570444:T:C	2.43038e-09	-2.1903e-10	-0.151911
23570765	chr18:23570765:A:G	8.92095e-10	-2.1903e-10	-1.15414
23570885	chr18:23570885:G:A	4.44371e-10	-1.85105	-2.58223e-10
23571427	chr18:23571427:C:T	2.54364e-10	-1.84088	-0.568066
23571638	chr18:23571638:A:G	8.74365e-10	-2.1903e-10	-1.17422
23571716	chr18:23571716:G:A	9.31732e-10	-2.1903e-10	-1.11067
23571727	chr18:23571727:T:C	4.63979e-10	-1.80787	-2.58223e-10
23572268	chr18:23572268:T:C	1.04649e-09	-0.994518	-2.58223e-10
23572470	chr18:23572470:A:G	4.63748e-10	-1.80837	-2.58223e-10
23572651	chr18:23572651:TGG:T	3.10378e-10	-1.35014	-0.859778
23572943	chr18:23572943:G:C	2.22054e-10	-1.33232	-1.21247
23573042	chr18:23573042:AAC:A	4.32214e-10	-1.87879	-2.58223e-10
23573847	chr18:23573847:G:A	8.41333e-10	-2.1903e-10	-1.21273
23574060	chr18:23574060:G:A	1.18761e-09	-0.295366	-0.572646
23574456	chr18:23574456:C:A	8.73419e-10	-2.1903e-10	-1.1753
23574740	chr18:23574740:T:C	9.66481e-10	-2.1903e-10	-1.07405
23574830	chr18:23574830:C:T	8.54676e-10	-2.1903e-10	-1.19699
23576121	chr18:23576121:G:A	1.78356e-09	-2.1903e-10	-0.461348
23576168	chr18:23576168:G:A	1.48093e-09	-2.1903e-10	-0.647286
23576242	chr18:23576242:AAAAC:A	9.02322e-10	-2.1903e-10	-1.14274
23576629	chr18:23576629:G:A	3.08086e-10	-1.40663	-0.81071
23576769	chr18:23576769:C:T	1.74029e-09	-2.1903e-10	-0.485905
23576772	chr18:23576772:T:G	3.23548e-09	-2.1903e-10	0.134219
23576836	chr18:23576836:G:A	9.09845e-10	-2.1903e-10	-1.13444
23577859	chr18:23577859:C:T	8.5022e-10	-2.1903e-10	-1.20222
23578847	chr18:23578847:G:A	2.4804e-10	-1.87943	-0.554696
23578925	chr18:23578925:C:T	2.01995e-09	-2.1903e-10	-0.336885
23579390	chr18:23579390:C:T	9.72654e-10	-2.1903e-10	-1.06768
23579418	chr18:23579418:G:A	1.06288e-09	-2.1903e-10	-0.978977
23579444	chr18:23579444:G:C	1.61188e-09	-2.1903e-10	-0.562554
23579569	chr18:23579569:T:C	4.60912e-10	-1.81451	-2.58223e-10
23579666	chr18:23579666:A:G	2.23982e-09	0.00484835	-0.238412
23580122	chr18:23580122:C:G	3.4645e-09	-2.1903e-10	0.20261
23581170	chr18:23581170:C:T	1.99981e-10	-1.46593	-1.18356
23581481	chr18:23581481:AC:A	1.16365e-09	-2.1903e-10	-0.888392
23581769	chr18:23581769:C:G	8.01788e-10	-1.26087	-2.58223e-10
23581911	chr18:23581911:C:T	5.84366e-10	-1.57718	-2.58223e-10
23582071	chr18:23582071:G:A	8.50651e-10	-2.1903e-10	-1.20171
23582131	chr18:23582131:T:A	1.70144e-09	-2.1903e-10	-0.508482
23582181	chr18:23582181:A:C	8.55525e-10	-2.1903e-10	-1.196
23582197	chr18:23582197:A:G	9.52043e-10	-1.62209	0.532988
23582324	chr18:23582324:C:T	8.82521e-10	-0.285041	-0.87989
23582760	chr18:23582760:G:A	1.2024e-09	-2.1903e-10	-0.855638
23582943	chr18:23582943:T:C	1.16146e-09	-2.1903e-10	-0.890279
23583440	chr18:23583440:G:C	8.92964e-10	-2.1903e-10	-1.15317
23584719	chr18:23584719:C:T	8.62569e-10	-2.1903e-10	-1.1878
23584853	chr18:23584853:T:G	1.44106e-09	-2.1903e-10	-0.674576
23584995	chr18:23584995:T:A	1.6278e-09	-2.1903e-10	-0.552731
23585030	chr18:23585030:G:C	4.50706e-10	-1.05758	-0.779317
23585445	chr18:23585445:T:C	4.1051e-10	-1.149	-0.78131
23586375	chr18:23586375:G:A	3.33654e-09	-2.1903e-10	0.164978
23586522	chr18:23586522:G:A	1.21872e-09	-2.1903e-10	-0.842154
23586952	chr18:23586952:G:A	8.83006e-10	-2.1903e-10	-1.16438
23587098	chr18:23587098:C:T	6.4071e-10	-1.48514	-2.58223e-10
23587230	chr18:23587230:G:A	1.22848e-09	-2.1903e-10	-0.834181
23587369	chr18:23587369:A:C	1.95649e-10	-1.46915	-1.20224
23587529	chr18:23587529:A:G	1.97644e-10	-1.4497	-1.21154
23587594	chr18:23587594:C:T	8.76026e-10	-2.1903e-10	-1.17232
23587716	chr18:23587716:G:A	8.6705e-10	-2.1903e-10	-1.18262
23587778	chr18:23587778:T:A	3.74707e-10	-0.909653	-1.11191
23587779	chr18:23587779:T:A	1.83426e-10	-1.88636	-0.849541
23588325	chr18:23588325:T:C	1.91102e-10	-1.49299	-1.20192
23588727	chr18:23588727:T:G	1.98599e-10	-1.455	-1.20142
23589003	chr18:23589003:C:T	9.25349e-10	-2.1903e-10	-1.11754
23589071	chr18:23589071:G:A	1.93461e-10	-1.47534	-1.20729
23589227	chr18:23589227:A:G	1.08989e-09	-2.1903e-10	-0.953885
23589360	chr18:23589360:G:A	8.84409e-10	-2.1903e-10	-1.16279
23589422	chr18:23589422:C:T	2.13218e-10	-1.38298	-1.20242
23589571	chr18:23589571:C:G	2.39199e-09	-2.1903e-10	-0.167832
23589664	chr18:23589664:G:C	2.02322e-10	-1.43361	-1.20425
23589786	chr18:23589786:G:A	1.57368e-10	-1.855	-1.03412
23590242	chr18:23590242:T:C	8.50863e-10	-2.1903e-10	-1.20146
23590288	chr18:23590288:A:G	8.42558e-10	-2.1903e-10	-1.21127
23590437	chr18:23590437:C:T	2.31121e-10	-1.29201	-1.21276
23590565	chr18:23590565:A:G	3.21622e-10	-1.34987	-0.824462
23590896	chr18:23590896:G:T	3.37727e-10	-1.16747	-0.958003
23590986	chr18:23590986:T:A	3.68558e-10	-0.953079	-1.08503
23591607	chr18:23591607:G:A	1.46356e-09	-2.1903e-10	-0.659082
23592016	chr18:23592016:A:G	3.62865e-10	-1.48706	-0.566618
23592053	chr18:23592053:T:C	2.82199e-10	-1.42514	-0.879961
23592157	chr18:23592157:T:C	1.17436e-09	-2.1903e-10	-0.879231
23592241	chr18:23592241:G:C	3.48282e-10	-1.15625	-0.938451
23592404	chr18:23592404:G:A	6.01342e-10	-1.54855	-2.58223e-10
23592412	chr18:23592412:G:C	9.34514e-10	-2.1903e-10	-1.10769
23592577	chr18:23592577:G:A	1.25878e-09	-2.1903e-10	-0.809814
23592643	chr18:23592643:G:C	2.9631e-09	-2.1903e-10	0.0462787
23593442	chr18:23593442:G:A	5.05815e-10	-1.72154	-2.58223e-10
23593703	chr18:23593703:G:C	1.17932e-09	0.335342	-1.21036
23593940	chr18:23593940:A:T	2.90891e-10	-1.4091	-0.865667
23594258	chr18:23594258:G:A	9.96674e-10	-2.1903e-10	-1.04329
23594807	chr18:23594807:C:T	4.45188e-10	-1.84922	-2.58223e-10
23595385	chr18:23595385:G:A	1.33796e-10	-1.84025	-1.21115
23595396	chr18:23595396:A:G	1.45522e-09	-2.1903e-10	-0.664797
23595479	chr18:23595479:G:T	1.36079e-10	-1.82272	-1.21176
23595552	chr18:23595552:G:A	1.31462e-10	-1.85621	-1.21278
23595596	chr18:23595596:G:A	1.34825e-10	-1.83095	-1.21278
23596112	chr18:23596112:C:T	1.34879e-10	-1.83149	-1.21184
23596559	chr18:23596559:A:G	1.34079e-10	-1.83683	-1.21245
23596806	chr18:23596806:T:C	4.49602e-10	-0.875778	-0.963571
23597295	chr18:23597295:C:T	4.40761e-10	-1.85921	-2.58223e-10
23597363	chr18:23597363:A:G	1.05116e-09	-2.1903e-10	-0.990059
23598212	chr18:23598212:C:A	3.39485e-10	-1.34711	-0.773168
23598615	chr18:23598615:T:A	1.74381e-10	-1.88955	-0.896917
23598767	chr18:23598767:T:C	1.42984e-09	-2.1903e-10	-0.682393
23598881	chr18:23598881:A:G	3.59413e-10	-1.30086	-0.762385
23598991	chr18:23598991:T:A	1.11441e-09	-2.1903e-10	-0.93163
23599079	chr18:23599079:T:C	4.28826e-10	-1.88666	-2.58223e-10
23599180	chr18:23599180:T:A	4.11252e-10	-0.736195	-1.19231
23599204	chr18:23599204:C:T	2.69425e-10	-1.59363	-0.757794
23599583	chr18:23599583:C:A	1.10946e-09	-2.1903e-10	-0.936082
23600265	chr18:23600265:A:G	1.62716e-09	-2.1903e-10	-0.55312
23600399	chr18:23600399:A:G	1.28209e-09	-0.791466	-2.58223e-10
23600508	chr18:23600508:T:C	1.05075e-09	-2.1903e-10	-0.990451
23600521	chr18:23600521:C:T	1.46659e-10	-1.87817	-1.08143
23600776	chr18:23600776:A:C	9.66615e-10	-2.1903e-10	-1.07391
23600877	chr18:23600877:C:T	1.75648e-10	-1.82742	-0.951811
23600963	chr18:23600963:A:C	8.44965e-10	-2.1903e-10	-1.20842
23602105	chr18:23602105:C:T	8.65618e-10	-2.1903e-10	-1.18427
23602130	chr18:23602130:G:A	1.03214e-09	-2.1903e-10	-1.00833
23602153	chr18:23602153:C:T	8.47314e-10	-2.1903e-10	-1.20564
23602325	chr18:23602325:C:T	1.02258e-09	-2.1903e-10	-1.01763
23602489	chr18:23602489:G:A	8.66719e-10	-2.1903e-10	-1.183
23602805	chr18:23602805:CTG:C	4.26226e-10	-1.89274	-2.58223e-10
23603912	chr18:23603912:G:A	3.13532e-10	-1.0011	-1.19872
23604016	chr18:23604016:T:C	1.04296e-09	-2.1903e-10	-0.997899
23604872	chr18:23604872:A:G	1.03796e-09	-2.1903e-10	-1.0027
23605312	chr18:23605312:C:T	1.15264e-09	-2.1903e-10	-0.897902
23605409	chr18:23605409:C:T	9.91658e-10	-2.1903e-10	-1.04833
23605429	chr18:23605429:T:C	9.4315e-10	-2.1903e-10	-1.09849
23605758	chr18:23605758:C:T	1.03758e-09	-2.1903e-10	-1.00306
23605787	chr18:23605787:A:G	1.10564e-09	-2.1903e-10	-0.93953
23606497	chr18:23606497:G:A	1.04344e-09	-2.1903e-10	-0.997436
23606626	chr18:23606626:A:G	1.06707e-09	-2.1903e-10	-0.975037
23606643	chr18:23606643:C:G	1.20871e-09	-2.1903e-10	-0.8504
23606934	chr18:23606934:T:G	2.8781e-10	-1.10891	-1.1765
23607203	chr18:23607203:G:A	6.18749e-10	-1.78339	0.263376
23607810	chr18:23607810:T:C	3.44081e-10	-0.941723	-1.16511
23607935	chr18:23607935:G:A	4.2545e-10	-1.89457	-2.58223e-10
23608125	chr18:23608125:C:T	5.45177e-09	-2.1903e-10	0.655983
23608278	chr18:23608278:C:A	1.30273e-09	-2.1903e-10	-0.775494
23608360	chr18:23608360:C:T	8.43825e-10	-2.1903e-10	-1.20977
23609029	chr18:23609029:G:A	9.42297e-10	-2.1903e-10	-1.09939
23609139	chr18:23609139:G:C	6.37126e-10	-1.49074	-2.58223e-10
23609206	chr18:23609206:T:C	8.43292e-10	-2.1903e-10	-1.2104
23609467	chr18:23609467:C:T	8.81812e-10	-2.1903e-10	-1.16573
23609956	chr18:23609956:G:A	1.22354e-09	-0.838212	-2.58223e-10
23609977	chr18:23609977:C:T	8.42651e-10	-2.1903e-10	-1.21116
23610084	chr18:23610084:T:A	9.48933e-10	-2.1903e-10	-1.09237
23610086	chr18:23610086:T:C	1.0539e-09	-0.987459	-2.58223e-10
23610339	chr18:23610339:A:G	9.77004e-10	-2.1903e-10	-1.06322
23610365	chr18:23610365:C:G	5.435e-10	-1.64968	-2.58223e-10
23610567	chr18:23610567:G:A	1.10621e-09	-2.1903e-10	-0.93902
23610748	chr18:23610748:T:TCACTG	2.82027e-09	-2.1903e-10	-0.00312367
23611096	chr18:23611096:C:G	9.66615e-10	-2.1903e-10	-1.07391
23611118	chr18:23611118:C:T	2.49409e-09	-2.1903e-10	-0.126033
23611776	chr18:23611776:G:A	1.63217e-09	-2.1903e-10	-0.550049
23611906	chr18:23611906:T:C	1.0481e-09	-2.1903e-10	-0.992979
23612345	chr18:23612345:T:A	4.3434e-10	-1.87388	-2.58223e-10
23612643	chr18:23612643:A:G	3.4189e-09	-2.1903e-10	0.189361
23612930	chr18:23612930:A:G	1.08321e-09	-2.1903e-10	-0.960032
23614132	chr18:23614132:G:A	9.01132e-10	-2.1903e-10	-1.14406
23614309	chr18:23614309:A:C	1.13888e-09	-2.1903e-10	-0.909913
23615497	chr18:23615497:T:C	1.05883e-09	-2.1903e-10	-0.982791
23615579	chr18:23615579:T:G	1.5372e-09	-1.71168	1.10168
23615701	chr18:23615701:C:T	1.61542e-09	-2.1903e-10	-0.56036
23615963	chr18:23615963:ATG:A	5.11212e-10	-1.71093	-2.58223e-10
23617023	chr18:23617023:A:C	4.83539e-10	-1.76658	-2.58223e-10
23617163	chr18:23617163:G:A	2.24095e-09	-2.1903e-10	-0.233058
23617215	chr18:23617215:T:C	2.79691e-10	-1.36017	-0.953859
23617442	chr18:23617442:C:T	4.77797e-09	-2.1903e-10	0.524059
23618357	chr18:23618357:C:T	1.99363e-09	-2.1903e-10	-0.349998
23618861	chr18:23618861:GGAA:G	4.79993e-10	-1.77394	-2.58223e-10
23619089	chr18:23619089:T:C	8.42357e-10	-2.1903e-10	-1.21151
23619219	chr18:23619219:A:C	1.12289e-09	-2.1903e-10	-0.92405
23620503	chr18:23620503:C:G	7.3461e-10	-0.135714	-1.21266
23621005	chr18:23621005:G:A	8.42612e-10	-2.1903e-10	-1.21121
23621381	chr18:23621381:G:A	9.25599e-10	-2.1903e-10	-1.11727
23621439	chr18:23621439:TG:T	8.42277e-10	-2.1903e-10	-1.2116
23621441	chr18:23621441:G:C	8.42452e-10	-2.1903e-10	-1.2114
23621480	chr18:23621480:CAA:C	1.28643e-10	-1.89466	-1.19601
23622426	chr18:23622426:C:T	9.92332e-10	-2.1903e-10	-1.04765
23622839	chr18:23622839:T:C	2.39982e-10	-1.32369	-1.14347
23623469	chr18:23623469:T:C	9.29619e-10	-2.1903e-10	-1.11294
23623532	chr18:23623532:C:A	8.69556e-10	-2.1903e-10	-1.17973
23625602	chr18:23625602:G:A	2.52372e-10	-1.43672	-0.980088
23626288	chr18:23626288:T:G	5.02158e-10	-1.7288	-2.58223e-10
23626400	chr18:23626400:G:A	8.62131e-10	-2.1903e-10	-1.1883
23626794	chr18:23626794:C:G	8.41291e-10	-2.1903e-10	-1.21278
23626836	chr18:23626836:A:G	8.52422e-10	-2.1903e-10	-1.19963
23627684	chr18:23627684:A:G	8.56623e-10	-2.1903e-10	-1.19471
23628354	chr18:23628354:C:A	2.41076e-09	-2.1903e-10	-0.160016
23628522	chr18:23628522:C:T	1.08525e-09	-2.1903e-10	-0.958145
23628734	chr18:23628734:T:C	3.14726e-10	-1.45184	-0.744166
23629054	chr18:23629054:G:A	9.26445e-10	-2.1903e-10	-1.11636
23629736	chr18:23629736:G:T	5.16132e-10	-1.68628	-0.0150751
23629798	chr18:23629798:G:A	1.13109e-09	-2.1903e-10	-0.916778
23630019	chr18:23630019:C:T	8.52869e-10	-2.1903e-10	-1.19911
23630024	chr18:23630024:G:A	2.3465e-10	-1.71274	-0.776882
23630398	chr18:23630398:C:G	2.31336e-09	-2.1903e-10	-0.201255
23630413	chr18:23630413:A:G	2.86283e-10	-1.38013	-0.910599
23630432	chr18:23630432:C:CA	2.68702e-10	-1.38738	-0.966732
23631890	chr18:23631890:G:A	4.16001e-10	-1.76973	-0.14729
23632412	chr18:23632412:A:G	1.0081e-09	-2.1903e-10	-1.03189
23633064	chr18:23633064:T:G	1.02086e-09	-2.1903e-10	-1.01931
23633087	chr18:23633087:CTA:C	8.72262e-10	-2.1903e-10	-1.17662
23633550	chr18:23633550:T:C	5.00661e-10	-1.73178	-2.58223e-10
23633567	chr18:23633567:T:C	2.38416e-09	-2.1903e-10	-0.171111
23634138	chr18:23634138:G:A	1.11952e-09	-2.1903e-10	-0.927056
23636458	chr18:23636458:G:A	3.26262e-09	0.142572	-2.58223e-10
23636677	chr18:23636677:G:A	1.17617e-09	-2.1903e-10	-0.877691
23636753	chr18:23636753:T:TGATAAAGA	8.68064e-10	-2.1903e-10	-1.18145
23637056	chr18:23637056:T:TC	7.94732e-10	-1.26971	-2.58223e-10
23637277	chr18:23637277:T:C	7.49045e-08	3.27626	-2.58223e-10
23637317	chr18:23637317:A:G	8.42019e-10	-2.1903e-10	-1.21191
23637592	chr18:23637592:C:G	4.3682e-10	-1.86819	-2.58223e-10
23637624	chr18:23637624:C:T	5.18973e-10	-0.999642	-0.696218
23637944	chr18:23637944:T:C	1.40137e-09	-2.1903e-10	-0.702503
23638472	chr18:23638472:A:G	8.46922e-10	-2.1903e-10	-1.2061
23639055	chr18:23639055:C:T	1.23379e-09	-2.1903e-10	-0.829868
23639340	chr18:23639340:A:G	2.32557e-10	-1.56897	-0.92961
23639341	chr18:23639341:G:A	8.42865e-10	-2.1903e-10	-1.21091
23639455	chr18:23639455:G:A	8.67985e-10	-2.1903e-10	-1.18154
23640260	chr18:23640260:T:G	8.69927e-10	-2.1903e-10	-1.1793
23640370	chr18:23640370:G:T	4.66558e-10	-1.80233	-2.58223e-10
23640422	chr18:23640422:C:A	1.03416e-09	-2.1903e-10	-1.00637
23640524	chr18:23640524:T:C	7.11716e-10	-1.38003	-2.58223e-10
23640717	chr18:23640717:A:C	9.54976e-10	-2.1903e-10	-1.08603
23640973	chr18:23640973:C:T	1.87336e-10	-1.85195	-0.862861
23641010	chr18:23641010:A:G	8.69925e-10	-2.1903e-10	-1.17931
23641291	chr18:23641291:C:T	9.01504e-10	-2.1903e-10	-1.14365
23641927	chr18:23641927:G:A	2.20037e-09	-2.1903e-10	-0.251332
23642329	chr18:23642329:C:T	8.48657e-10	-2.1903e-10	-1.20406
23642952	chr18:23642952:G:T	8.51853e-10	-2.1903e-10	-1.2003
23642982	chr18:23642982:T:C	8.65472e-10	-1.18444	-2.58223e-10
23643966	chr18:23643966:A:C	8.5511e-10	-2.1903e-10	-1.19648
23644063	chr18:23644063:C:A	9.42288e-10	-2.1903e-10	-1.0994
23644155	chr18:23644155:T:C	8.92772e-10	-2.1903e-10	-1.15338
23644223	chr18:23644223:C:G	9.0765e-10	-2.1903e-10	-1.13685
23644381	chr18:23644381:C:T	1.2008e-09	-2.1903e-10	-0.856968
23644992	chr18:23644992:G:A	9.74639e-10	-2.1903e-10	-1.06565
23645336	chr18:23645336:G:C	8.59546e-10	-2.1903e-10	-1.19131
23645406	chr18:23645406:T:C	9.48666e-10	-2.1903e-10	-1.09266
23645569	chr18:23645569:A:G	1.05212e-09	-2.1903e-10	-0.989155
23646025	chr18:23646025:C:T	8.44359e-10	-2.1903e-10	-1.20913
23646607	chr18:23646607:A:T	1.50669e-09	-2.1903e-10	-0.630045
23646676	chr18:23646676:A:G	1.53441e-10	-1.87028	-1.04412
23646896	chr18:23646896:C:T	1.09283e-09	-2.1903e-10	-0.951186
23647241	chr18:23647241:C:T	9.04512e-10	-2.1903e-10	-1.14032
23647711	chr18:23647711:G:A	1.67923e-10	-1.61601	-1.2082
23647880	chr18:23647880:G:A	1.23891e-09	-2.1903e-10	-0.825727
23647965	chr18:23647965:C:CCCCCA	1.99991e-09	-2.1903e-10	-0.346856
23647966	chr18:23647966:TGGGATCTA:T	1.98528e-09	-2.1903e-10	-0.354199
23648048	chr18:23648048:A:G	8.50625e-10	-2.1903e-10	-1.20174
23648390	chr18:23648390:C:T	1.74537e-09	-2.1903e-10	-0.48299
23648683	chr18:23648683:G:T	1.34874e-10	-1.88761	-1.15576
23649031	chr18:23649031:C:T	9.27736e-10	-1.11497	-2.58223e-10
23649137	chr18:23649137:C:T	1.43757e-09	-0.677005	-2.58223e-10
23649345	chr18:23649345:A:G	1.86959e-10	-1.84639	-0.870437
23649811	chr18:23649811:C:T	2.02809e-09	-2.1903e-10	-0.332865
23649834	chr18:23649834:A:G	1.90721e-09	-2.1903e-10	-0.394316
23649878	chr18:23649878:C:T	8.58169e-10	-1.19291	-2.58223e-10
23650213	chr18:23650213:A:G	1.03402e-09	-2.1903e-10	-1.00651
23650431	chr18:23650431:A:T	8.90981e-10	-1.15539	-2.58223e-10
23650651	chr18:23650651:A:G	1.04532e-09	-2.1903e-10	-0.99563
23650766	chr18:23650766:A:G	2.77368e-09	-2.1903e-10	-0.0197806
23650960	chr18:23650960:C:T	2.06044e-09	-2.1903e-10	-0.317035
23652093	chr18:23652093:A:G	2.39048e-09	-2.1903e-10	-0.168462
23652266	chr18:23652266:C:A	2.18854e-10	-1.58591	-0.9734
23652474	chr18:23652474:C:T	9.45286e-10	-2.1903e-10	-1.09622
23652523	chr18:23652523:G:A	1.86358e-10	-1.83774	-0.882298
23652584	chr18:23652584:A:G	8.53402e-10	-2.1903e-10	-1.19848
23652883	chr18:23652883:G:A	8.49791e-10	-2.1903e-10	-1.20272
23653762	chr18:23653762:C:T	4.27217e-10	-1.89042	-2.58223e-10
23655246	chr18:23655246:G:A	9.14009e-10	-1.28706	0.157185
23655303	chr18:23655303:G:A	1.78731e-10	-1.84195	-0.919888
23655309	chr18:23655309:C:T	9.14758e-10	-2.1903e-10	-1.12905
23656006	chr18:23656006:T:C	1.26899e-10	-1.89164	-1.21268
23657996	chr18:23657996:C:T	1.03389e-09	-2.1903e-10	-1.00663
23659070	chr18:23659070:C:G	8.4346e-10	-2.1903e-10	-1.2102
23659205	chr18:23659205:C:T	8.87295e-10	-2.1903e-10	-1.15953
23659391	chr18:23659391:C:T	1.04541e-09	-2.1903e-10	-0.995544
23659599	chr18:23659599:T:C	8.59202e-10	-2.1903e-10	-1.19171
23659604	chr18:23659604:A:G	8.65344e-10	-2.1903e-10	-1.18459
23660160	chr18:23660160:T:G	1.0061e-09	-2.1903e-10	-1.03388
23660180	chr18:23660180:G:A	1.2919e-10	-1.87479	-1.21164
23660302	chr18:23660302:T:C	8.64303e-10	-2.1903e-10	-1.18579
23660587	chr18:23660587:C:T	8.7354e-10	-2.1903e-10	-1.17516
23660968	chr18:23660968:C:T	9.584e-10	-2.1903e-10	-1.08245
23661104	chr18:23661104:T:A	1.91562e-09	-2.1903e-10	-0.389915
23661931	chr18:23661931:T:A	5.30346e-10	-1.67418	-2.58223e-10
23662449	chr18:23662449:G:A	1.97327e-09	-2.1903e-10	-0.360266
23662456	chr18:23662456:G:T	8.8255e-10	-2.1903e-10	-1.1649
23662475	chr18:23662475:C:G	8.86157e-10	-2.1903e-10	-1.16082
23662596	chr18:23662596:G:GGCGGGCA	9.07841e-10	-2.1903e-10	-1.13664
23662904	chr18:23662904:G:A	8.41335e-10	-2.1903e-10	-1.21272
23662927	chr18:23662927:C:T	1.10738e-09	-2.1903e-10	-0.937958
23663545	chr18:23663545:C:T	1.92804e-09	-2.1903e-10	-0.383455
23663791	chr18:23663791:G:A	1.16973e-09	-2.1903e-10	-0.883185
23664027	chr18:23664027:C:T	1.26457e-09	-2.1903e-10	-0.805224
23664073	chr18:23664073:G:A	2.48813e-10	-1.5546	-0.876408
23664480	chr18:23664480:C:G	8.86839e-10	-2.1903e-10	-1.16005
23664575	chr18:23664575:C:A	1.31693e-10	-1.87127	-1.19597
23664580	chr18:23664580:T:C	9.16514e-10	-2.1903e-10	-1.12713
23665083	chr18:23665083:C:T	8.6881e-10	-2.1903e-10	-1.18059
23665318	chr18:23665318:G:A	8.42818e-10	-2.1903e-10	-1.21096
23665341	chr18:23665341:T:C	1.04714e-09	-2.1903e-10	-0.993892
23665516	chr18:23665516:C:T	1.29513e-10	-1.87116	-1.21277
23665807	chr18:23665807:A:G	1.13063e-09	-2.1903e-10	-0.91718
23666390	chr18:23666390:T:G	8.54502e-10	-2.1903e-10	-1.19719
23666627	chr18:23666627:C:T	2.73287e-10	-1.37305	-0.964135
23667396	chr18:23667396:G:A	8.56897e-10	-2.1903e-10	-1.1944
23667491	chr18:23667491:T:C	9.62431e-10	-2.1903e-10	-1.07825
23667584	chr18:23667584:C:T	8.53638e-10	-2.1903e-10	-1.1982
23667982	chr18:23667982:A:T	1.9061e-09	-2.1903e-10	-0.394897
23668406	chr18:23668406:A:G	8.56377e-10	-2.1903e-10	-1.195
23668541	chr18:23668541:T:C	8.62665e-10	-2.1903e-10	-1.18769
23668559	chr18:23668559:C:T	9.38666e-10	-2.1903e-10	-1.10325
23668637	chr18:23668637:C:T	1.06981e-09	-2.1903e-10	-0.972473
23668676	chr18:23668676:G:A	1.01691e-09	-2.1903e-10	-1.02319
23668690	chr18:23668690:G:GA	9.13725e-10	-2.1903e-10	-1.13018
23669299	chr18:23669299:G:A	1.0284e-09	-2.1903e-10	-1.01196
23669451	chr18:23669451:C:T	8.41627e-10	-2.1903e-10	-1.21238
23669939	chr18:23669939:T:G	9.20391e-10	-2.1903e-10	-1.12291
23670610	chr18:23670610:T:C	9.63751e-10	-2.1903e-10	-1.07688
23670735	chr18:23670735:C:T	1.38528e-10	-1.87959	-1.13705
23670852	chr18:23670852:T:C	8.73359e-10	-2.1903e-10	-1.17537
23671046	chr18:23671046:A:C	8.50355e-10	-2.1903e-10	-1.20206
23671283	chr18:23671283:A:G	8.63684e-10	-2.1903e-10	-1.18651
23671356	chr18:23671356:C:T	9.96935e-10	-2.1903e-10	-1.04303
23671560	chr18:23671560:A:T	1.13676e-09	-2.1903e-10	-0.911774
23672121	chr18:23672121:T:C	8.41342e-10	-2.1903e-10	-1.21271
23672339	chr18:23672339:C:T	1.69504e-09	-2.1903e-10	-0.512252
23672436	chr18:23672436:G:A	8.94197e-10	-2.1903e-10	-1.15179
23672604	chr18:23672604:T:A	9.34792e-10	-2.1903e-10	-1.10739
23672628	chr18:23672628:A:G	4.19956e-10	-0.70632	-1.20124
23672763	chr18:23672763:G:A	9.40368e-10	-2.1903e-10	-1.10144
23673554	chr18:23673554:C:T	8.43415e-10	-2.1903e-10	-1.21025
23673901	chr18:23673901:T:C	2.61033e-10	-1.17187	-1.2112
23674723	chr18:23674723:A:C	8.51883e-10	-2.1903e-10	-1.20026
23674776	chr18:23674776:A:C	2.39074e-10	-1.26709	-1.20385
23675562	chr18:23675562:G:A	1.80129e-09	-2.1903e-10	-0.451452
23675696	chr18:23675696:A:G	9.53277e-10	-2.1903e-10	-1.08781
23676291	chr18:23676291:T:TC	8.90734e-10	-2.1903e-10	-1.15567
23676411	chr18:23676411:C:A	8.45742e-10	-2.1903e-10	-1.2075
23676541	chr18:23676541:C:T	8.48377e-10	-2.1903e-10	-1.20439
23676713	chr18:23676713:T:C	1.88181e-09	-2.1903e-10	-0.407724
23677223	chr18:23677223:A:G	8.44786e-10	-2.1903e-10	-1.20863
23677439	chr18:23677439:T:C	1.68805e-09	-2.1903e-10	-0.516385
23677531	chr18:23677531:C:A	2.68708e-10	-1.16907	-1.18502
23677624	chr18:23677624:T:C	2.11063e-10	-1.38314	-1.21242
23677671	chr18:23677671:T:C	2.35017e-10	-1.4037	-1.08435
23678335	chr18:23678335:T:C	2.10499e-10	-1.3863	-1.21193
23678668	chr18:23678668:G:A	8.44878e-10	-2.1903e-10	-1.20852
23678860	chr18:23678860:G:A	2.24662e-09	-2.1903e-10	-0.230532
23679173	chr18:23679173:A:G	9.48709e-10	-2.1903e-10	-1.09261
23680046	chr18:23680046:T:C	2.70971e-10	-1.16107	-1.18463
23680219	chr18:23680219:T:C	2.50103e-10	-1.22243	-1.20341
23680703	chr18:23680703:G:A	8.43501e-10	-2.1903e-10	-1.21015
23680764	chr18:23680764:G:T	8.49693e-10	-2.1903e-10	-1.20284
23682053	chr18:23682053:A:G	1.73373e-09	-1.5239	1.03422
23682289	chr18:23682289:G:T	2.25417e-09	-0.227175	-2.58223e-10
23682464	chr18:23682464:A:G	1.27706e-09	-2.1903e-10	-0.795394
23682503	chr18:23682503:T:C	1.87099e-09	-2.1903e-10	-0.413491
23682861	chr18:23682861:T:C	1.18609e-09	-2.1903e-10	-0.869299
23682940	chr18:23682940:G:A	6.83704e-10	-0.453317	-0.966871
23683249	chr18:23683249:G:A	8.41804e-10	-2.1903e-10	-1.21216
23683372	chr18:23683372:C:T	9.40627e-10	-2.1903e-10	-1.10117
23683926	chr18:23683926:C:T	1.34664e-09	-2.1903e-10	-0.742342
23684659	chr18:23684659:G:C	1.96555e-08	1.9384	-2.58223e-10
23685001	chr18:23685001:G:T	4.32674e-10	-1.30881	-0.568916
23685075	chr18:23685075:G:A	3.29612e-10	-1.09143	-1.05836
23685307	chr18:23685307:C:T	1.60777e-09	-2.1903e-10	-0.565108
23685403	chr18:23685403:T:G	6.23758e-10	-1.51195	-2.58223e-10
23685476	chr18:23685476:C:T	8.60365e-10	-2.1903e-10	-1.19036
23685600	chr18:23685600:G:C	9.37822e-10	-2.1903e-10	-1.10415
23685867	chr18:23685867:G:A	1.623e-09	-0.555679	-2.58223e-10
23687281	chr18:23687281:T:C	2.12768e-10	-1.66417	-0.923338
23687368	chr18:23687368:G:A	9.07233e-10	-2.1903e-10	-1.13731
23687382	chr18:23687382:TTTC:T	1.8973e-09	-2.1903e-10	-0.399524
23687416	chr18:23687416:A:T	2.14749e-10	-1.68298	-0.895261
23687475	chr18:23687475:G:C	1.26778e-09	-2.1903e-10	-0.802689
23688093	chr18:23688093:A:G	2.10857e-10	-1.67016	-0.926374
23688236	chr18:23688236:C:T	2.41314e-10	-1.64707	-0.814542
23689762	chr18:23689762:C:A	1.3763e-09	-2.1903e-10	-0.720562
23690024	chr18:23690024:G:T	1.84541e-09	-2.1903e-10	-0.427256
23690160	chr18:23690160:A:G	1.03747e-09	-2.1903e-10	-1.00317
23690470	chr18:23690470:C:A	2.57926e-10	-1.4224	-0.972642
23690756	chr18:23690756:G:A	9.14283e-10	-2.1903e-10	-1.12957
23691560	chr18:23691560:C:T	8.57327e-10	-2.1903e-10	-1.19389
23691710	chr18:23691710:T:C	1.5129e-09	-2.1903e-10	-0.625926
23692590	chr18:23692590:A:G	1.12459e-09	-2.1903e-10	-0.922537
23692607	chr18:23692607:C:T	3.4069e-10	-1.8324	-0.284335
23692708	chr18:23692708:A:G	1.92446e-09	-2.1903e-10	-0.385314
23692874	chr18:23692874:A:C	1.49237e-10	-1.87383	-1.06834
23693058	chr18:23693058:A:T	1.60028e-09	-2.1903e-10	-0.56978
23693997	chr18:23693997:CT:C	1.23629e-09	-2.1903e-10	-0.827843
23694408	chr18:23694408:G:C	1.53725e-09	-2.1903e-10	-0.609959
23694775	chr18:23694775:A:T	1.64048e-10	-1.82371	-1.02384
23695207	chr18:23695207:T:C	1.69919e-10	-1.81769	-0.994705
23695479	chr18:23695479:T:A	1.49348e-09	-2.1903e-10	-0.638848
23696523	chr18:23696523:C:T	2.21637e-09	-2.1903e-10	-0.244088
23696569	chr18:23696569:C:T	1.57555e-10	-1.87028	-1.01766
23697161	chr18:23697161:C:A	1.22413e-09	-2.1903e-10	-0.837723
23697630	chr18:23697630:C:T	8.41643e-10	-2.1903e-10	-1.21236
23697880	chr18:23697880:A:G	1.43353e-09	-2.1903e-10	-0.679816
23697927	chr18:23697927:C:T	2.64067e-09	-2.1903e-10	-0.0689238
23697973	chr18:23697973:A:G	9.18965e-10	-2.1903e-10	-1.12446
23698639	chr18:23698639:T:A	9.09769e-10	-2.1903e-10	-1.13452
23698686	chr18:23698686:C:A	2.11602e-09	-2.1903e-10	-0.290422
23698687	chr18:23698687:T:G	2.11602e-09	-2.1903e-10	-0.290422
23698832	chr18:23698832:C:T	1.35693e-09	-2.1903e-10	-0.734735
23699115	chr18:23699115:T:C	1.65267e-10	-1.86402	-0.976132
23699325	chr18:23699325:AC:A	1.16191e-09	-2.1903e-10	-0.889895
23699926	chr18:23699926:T:C	1.8025e-10	-1.79325	-0.960121
23701097	chr18:23701097:C:T	1.54657e-10	-1.87416	-1.03235
23701204	chr18:23701204:T:C	1.79008e-10	-1.79329	-0.966998
23702718	chr18:23702718:C:CTG	1.47103e-10	-1.78505	-1.17153
23702825	chr18:23702825:C:T	3.0051e-09	-2.1903e-10	0.0603522
23703820	chr18:23703820:A:C	5.21321e-09	-2.1903e-10	0.611239
23704304	chr18:23704304:A:G	8.72048e-10	-2.1903e-10	-1.17687
23705170	chr18:23705170:C:T	5.44409e-10	-1.64801	-2.58223e-10
23706522	chr18:23706522:G:T	1.40269e-09	-2.1903e-10	-0.701563
23706711	chr18:23706711:G:A	1.1682e-09	-2.1903e-10	-0.884495
23706806	chr18:23706806:C:T	2.00093e-09	-2.1903e-10	-0.346347
23706984	chr18:23706984:A:T	1.51628e-10	-1.87961	-1.04668
23707095	chr18:23707095:A:G	9.06659e-10	-2.1903e-10	-1.13795
23707144	chr18:23707144:T:G	1.38228e-10	-1.85117	-1.16764
23707682	chr18:23707682:G:A	1.78338e-09	-2.1903e-10	-0.461448
23707725	chr18:23707725:C:A	3.35669e-09	-2.1903e-10	0.170998
23707786	chr18:23707786:G:A	7.76439e-10	-0.265057	-1.02794
23708226	chr18:23708226:C:T	3.29998e-09	-2.1903e-10	0.153959
23708402	chr18:23708402:T:C	1.57467e-10	-1.87676	-1.01174
23708557	chr18:23708557:G:T	1.16672e-09	-2.1903e-10	-0.885764
23708691	chr18:23708691:T:C	3.77015e-10	-1.12013	-0.895297
23709020	chr18:23709020:G:T	2.10067e-09	-2.1903e-10	-0.297703
23709315	chr18:23709315:T:C	1.48632e-10	-1.76582	-1.18042
23709670	chr18:23709670:C:T	3.17156e-09	-2.1903e-10	0.114266
23710115	chr18:23710115:T:G	1.30952e-09	-2.1903e-10	-0.770296
23710362	chr18:23710362:A:G	1.38219e-10	-1.85151	-1.16736
23710383	chr18:23710383:GC:G	1.51628e-10	-1.87401	-1.05227
23710525	chr18:23710525:A:G	8.43456e-10	-2.1903e-10	-1.2102
23710723	chr18:23710723:G:A	1.34303e-10	-1.88356	-1.16405
23711392	chr18:23711392:T:C	6.21655e-10	-1.51533	-2.58223e-10
23711441	chr18:23711441:C:G	1.64598e-10	-1.63377	-1.21043
23711548	chr18:23711548:A:G	1.54371e-09	-2.1903e-10	-0.605771
23712058	chr18:23712058:G:A	1.64792e-10	-1.70505	-1.13798
23713820	chr18:23713820:T:TGTTTG	1.59556e-09	-2.1903e-10	-0.572736
23714058	chr18:23714058:T:C	1.22041e-09	-2.1903e-10	-0.840766
23714381	chr18:23714381:G:A	3.5984e-10	-1.10163	-0.960421
23714903	chr18:23714903:A:G	1.84168e-09	-2.1903e-10	-0.42928
23715215	chr18:23715215:G:A	8.7554e-10	-2.1903e-10	-1.17287
23715912	chr18:23715912:C:T	1.5273e-10	-1.87322	-1.04582
23716401	chr18:23716401:C:T	1.32246e-10	-1.88326	-1.17979
23716465	chr18:23716465:G:A	3.15184e-09	-2.1903e-10	0.108031
23716527	chr18:23716527:C:A	1.40038e-09	-2.1903e-10	-0.703217
23716598	chr18:23716598:C:A	9.01844e-10	-2.1903e-10	-1.14327
23716812	chr18:23716812:T:A	1.61212e-10	-1.85837	-1.00662
23717764	chr18:23717764:T:G	5.95395e-10	-1.55849	-2.58223e-10
23717906	chr18:23717906:C:T	1.67579e-10	-1.8534	-0.972856
23718286	chr18:23718286:T:C	1.39331e-10	-1.83089	-1.17997
23718526	chr18:23718526:C:A	4.11098e-09	-2.1903e-10	0.373703
23718783	chr18:23718783:C:T	2.43846e-09	-2.1903e-10	-0.14859
23718785	chr18:23718785:T:G	8.73354e-10	-2.1903e-10	-1.17537
23719218	chr18:23719218:G:A	1.09636e-09	-0.947962	-2.58223e-10
23720548	chr18:23720548:G:A	2.48172e-09	-2.1903e-10	-0.131007
23721346	chr18:23721346:G:A	8.83918e-10	-2.1903e-10	-1.16335
23722047	chr18:23722047:C:T	1.24041e-09	-2.1903e-10	-0.824514
23722127	chr18:23722127:A:G	1.43189e-10	-1.80042	-1.18313
23722490	chr18:23722490:T:C	1.26969e-09	-2.1903e-10	-0.801183
23722581	chr18:23722581:A:G	8.50384e-10	-2.1903e-10	-1.20202
23722758	chr18:23722758:C:T	1.88595e-09	-2.1903e-10	-0.405524
23723472	chr18:23723472:A:T	1.77359e-09	-0.46695	-2.58223e-10
23723728	chr18:23723728:G:T	1.51164e-10	-1.84494	-1.08441
23723882	chr18:23723882:A:T	1.0477e-09	-2.1903e-10	-0.993362
23723883	chr18:23723883:A:T	4.22852e-09	-2.1903e-10	0.401896
23723975	chr18:23723975:C:T	2.40059e-09	-2.1903e-10	-0.164244
23724246	chr18:23724246:T:C	1.14225e-09	-2.1903e-10	-0.906958
23724815	chr18:23724815:G:A	1.29965e-09	-2.1903e-10	-0.777861
23725040	chr18:23725040:A:C	2.29238e-09	-2.1903e-10	-0.210367
23725402	chr18:23725402:C:T	1.58886e-10	-1.85035	-1.02917
23725561	chr18:23725561:G:T	8.84453e-10	-2.1903e-10	-1.16274
23726092	chr18:23726092:C:T	1.80441e-09	-2.1903e-10	-0.449725
23726168	chr18:23726168:A:G	1.80195e-10	-1.7794	-0.974269
23726608	chr18:23726608:A:C	4.43961e-09	-2.1903e-10	0.450609
23726951	chr18:23726951:T:C	8.43408e-10	-2.1903e-10	-1.21026
23727069	chr18:23727069:G:A	6.09624e-10	-1.53487	-2.58223e-10
23727468	chr18:23727468:G:A	1.58073e-10	-1.85204	-1.03261
23727838	chr18:23727838:T:G	8.41761e-10	-2.1903e-10	-1.21222
23728003	chr18:23728003:G:A	9.51163e-10	-2.1903e-10	-1.09003
23728014	chr18:23728014:G:A	9.34923e-10	-2.1903e-10	-1.10725
23729562	chr18:23729562:C:T	1.76791e-09	-2.1903e-10	-0.470161
23729747	chr18:23729747:G:A	8.50923e-10	-2.1903e-10	-1.20139
23730609	chr18:23730609:C:T	3.68044e-09	-2.1903e-10	0.263075
23730684	chr18:23730684:A:T	3.98139e-09	-2.1903e-10	0.341673
23731793	chr18:23731793:G:A	2.47795e-10	-1.70119	-0.733923
23731797	chr18:23731797:A:G	1.39462e-10	-1.84835	-1.16157
23731985	chr18:23731985:A:C	4.8561e-10	-1.76231	-2.58223e-10
23732088	chr18:23732088:G:A	1.79691e-10	-1.78554	-0.970938
23732178	chr18:23732178:A:G	2.36291e-09	0.54761	-0.727674
23732356	chr18:23732356:C:T	1.55644e-09	-2.1903e-10	-0.597559
23732544	chr18:23732544:G:A	1.35385e-10	-1.84655	-1.19304
23732755	chr18:23732755:T:C	5.27835e-10	-1.67893	-2.58223e-10
23732782	chr18:23732782:C:T	1.73672e-10	-1.81319	-0.977354
23733480	chr18:23733480:T:TACTC	1.5954e-10	-1.76895	-1.10646
23733499	chr18:23733499:C:T	9.2539e-10	-2.1903e-10	-1.1175
23733542	chr18:23733542:C:T	2.72247e-09	-2.1903e-10	-0.038416
23733912	chr18:23733912:A:C	4.32798e-10	-1.87744	-2.58223e-10
23734351	chr18:23734351:G:A	8.48914e-10	-2.1903e-10	-1.20375
23734466	chr18:23734466:G:A	9.88411e-10	-2.1903e-10	-1.05161
23734541	chr18:23734541:C:T	1.59861e-10	-1.86683	-1.00658
23735733	chr18:23735733:A:G	1.65734e-10	-1.76249	-1.07484
23735856	chr18:23735856:C:T	1.68408e-09	-2.1903e-10	-0.518737
23735988	chr18:23735988:G:C	1.29687e-09	-2.1903e-10	-0.780001
23736554	chr18:23736554:A:G	5.12148e-10	-1.83284	0.123738
23736858	chr18:23736858:G:A	8.44712e-10	-2.1903e-10	-1.20872
23736980	chr18:23736980:T:G	2.04035e-10	-1.71584	-0.91358
23737629	chr18:23737629:C:T	8.44388e-10	-2.1903e-10	-1.2091
23737774	chr18:23737774:T:C	8.41347e-10	-2.1903e-10	-1.21271
23738658	chr18:23738658:G:A	6.85561e-10	-1.41747	-2.58223e-10
23739463	chr18:23739463:G:A	6.03213e-10	-1.54544	-2.58223e-10
23739612	chr18:23739612:T:G	8.65032e-10	-2.1903e-10	-1.18495
23739979	chr18:23739979:G:A	1.4335e-10	-1.78478	-1.19764
23740656	chr18:23740656:G:C	8.46279e-10	-2.1903e-10	-1.20686
23740840	chr18:23740840:G:C	1.50981e-09	-2.1903e-10	-0.627973
23741019	chr18:23741019:C:T	8.93965e-10	-2.1903e-10	-1.15205
23741130	chr18:23741130:G:A	5.75133e-10	-1.59311	-2.58223e-10
23741167	chr18:23741167:G:A	1.62213e-09	-2.1903e-10	-0.55622
23741216	chr18:23741216:C:T	9.62717e-10	-2.1903e-10	-1.07795
23741359	chr18:23741359:C:A	1.81626e-09	-2.1903e-10	-0.443177
23741361	chr18:23741361:G:T	1.81347e-09	-2.1903e-10	-0.444717
23741364	chr18:23741364:T:TA	1.80946e-09	-2.1903e-10	-0.446931
23741721	chr18:23741721:G:A	1.42434e-09	-2.1903e-10	-0.686251
23741751	chr18:23741751:G:A	1.49229e-10	-1.73486	-1.20737
23741776	chr18:23741776:A:G	8.51385e-10	-2.1903e-10	-1.20085
23743843	chr18:23743843:T:A	1.4328e-09	-2.1903e-10	-0.68033
23744102	chr18:23744102:A:G	1.34865e-10	-1.83735	-1.20609
23744228	chr18:23744228:T:C	9.23615e-10	-2.1903e-10	-1.11942
23744570	chr18:23744570:A:G	9.77647e-10	-2.1903e-10	-1.06256
23744594	chr18:23744594:G:A	1.33204e-10	-1.85005	-1.20578
23744711	chr18:23744711:G:A	1.53092e-09	-2.1903e-10	-0.614091
23744930	chr18:23744930:A:G	9.8045e-10	-2.1903e-10	-1.0597
23745092	chr18:23745092:C:T	1.87426e-09	-2.1903e-10	-0.411744
23745274	chr18:23745274:G:A	1.35082e-10	-1.83592	-1.20591
23745326	chr18:23745326:T:C	1.36139e-09	-2.1903e-10	-0.73145
23745798	chr18:23745798:T:C	8.48365e-10	-2.1903e-10	-1.2044
23745940	chr18:23745940:T:C	1.51404e-09	-2.1903e-10	-0.625179
23746764	chr18:23746764:T:A	1.24086e-09	-0.824149	-2.58223e-10
23747123	chr18:23747123:T:G	1.53963e-09	-2.1903e-10	-0.608417
23747680	chr18:23747680:CATA:C	1.50024e-09	-2.1903e-10	-0.634333
23747744	chr18:23747744:A:G	1.62425e-09	-2.1903e-10	-0.55491
23748124	chr18:23748124:G:T	2.6151e-09	0.794394	-0.873048
23748189	chr18:23748189:A:G	1.64673e-09	-2.1903e-10	-0.541163
23748473	chr18:23748473:G:C	8.54142e-10	-2.1903e-10	-1.19761
23748570	chr18:23748570:G:A	8.4143e-10	-2.1903e-10	-1.21261
23748707	chr18:23748707:A:G	4.25368e-10	-1.89476	-2.58223e-10
23748938	chr18:23748938:G:A	1.97954e-09	0.654122	-1.01121
23750282	chr18:23750282:G:A	9.69044e-10	-2.1903e-10	-1.0714
23750591	chr18:23750591:G:A	3.66565e-09	0.259048	-2.58223e-10
23750851	chr18:23750851:A:T	9.54748e-10	-2.1903e-10	-1.08627
23750891	chr18:23750891:C:T	8.61608e-10	-2.1903e-10	-1.18891
23751365	chr18:23751365:C:T	1.51404e-09	-2.1903e-10	-0.625179
23751546	chr18:23751546:C:A	2.92776e-09	0.655015	-0.620734
23752253	chr18:23752253:G:A	8.58592e-10	-2.1903e-10	-1.19242
23752396	chr18:23752396:A:G	1.51473e-09	-2.1903e-10	-0.624719
23752782	chr18:23752782:T:G	8.89545e-10	-2.1903e-10	-1.157
23752857	chr18:23752857:C:T	8.55057e-10	-2.1903e-10	-1.19654
23753554	chr18:23753554:T:C	4.26328e-09	0.98654	-0.576459
23754352	chr18:23754352:T:C	1.45507e-09	-2.1903e-10	-0.664901
23754468	chr18:23754468:C:T	9.0277e-10	-2.1903e-10	-1.14224
23754686	chr18:23754686:A:G	1.3414e-09	-2.1903e-10	-0.746244
23755828	chr18:23755828:G:A	8.42951e-10	-2.1903e-10	-1.2108
23756034	chr18:23756034:T:G	9.70346e-10	-2.1903e-10	-1.07006
23756371	chr18:23756371:AT:A	1.58639e-09	-2.1903e-10	-0.578493
23757306	chr18:23757306:G:C	1.25298e-09	-2.1903e-10	-0.814429
23757838	chr18:23757838:T:G	5.53834e-10	-1.63085	-2.58223e-10
23758099	chr18:23758099:G:A	6.4706e-10	-1.47527	-2.58223e-10
23758259	chr18:23758259:G:T	1.14232e-09	-2.1903e-10	-0.906898
23758312	chr18:23758312:C:T	9.28779e-10	-0.293971	-0.819871
23759346	chr18:23759346:A:G	6.82759e-10	-1.42157	-2.58223e-10
23759505	chr18:23759505:C:T	1.11396e-09	-2.1903e-10	-0.93204
23759700	chr18:23759700:G:C	9.83805e-10	-2.1903e-10	-1.05628
23759798	chr18:23759798:T:C	8.41735e-10	-2.1903e-10	-1.21225
23759974	chr18:23759974:A:G	1.30336e-09	-2.1903e-10	-0.775009
23760077	chr18:23760077:C:T	1.45692e-09	0.275946	-0.939579
23760149	chr18:23760149:A:G	1.4362e-09	-2.1903e-10	-0.677954
23761286	chr18:23761286:G:A	1.41388e-09	0.400756	-1.09437
23761423	chr18:23761423:G:A	9.05513e-10	-2.1903e-10	-1.13921
23762679	chr18:23762679:A:G	8.53651e-10	-2.1903e-10	-1.19819
23762743	chr18:23762743:G:A	1.23282e-09	-2.1903e-10	-0.830652
23762865	chr18:23762865:T:A	1.66383e-10	-1.75558	-1.07784
23763175	chr18:23763175:A:T	3.83412e-09	0.838919	-0.534936
23764952	chr18:23764952:A:G	8.58645e-10	-2.1903e-10	-1.19236
23765132	chr18:23765132:G:A	1.08159e-09	-2.1903e-10	-0.961521
23765353	chr18:23765353:G:A	9.91221e-10	-2.1903e-10	-1.04877
23765449	chr18:23765449:T:C	1.08166e-09	-2.1903e-10	-0.961457
23765960	chr18:23765960:G:T	5.72406e-09	0.992981	-0.28826
23766840	chr18:23766840:G:A	1.55215e-09	0.291245	-0.891563
23766912	chr18:23766912:C:G	1.56152e-09	0.334439	-0.928735
23767676	chr18:23767676:T:C	1.41712e-09	0.34109	-1.03242
23767727	chr18:23767727:T:C	1.5005e-09	0.408204	-1.04236
23767881	chr18:23767881:T:A	1.42115e-09	0.476285	-1.16478
23768071	chr18:23768071:C:T	9.57442e-10	-2.1903e-10	-1.08345
23768072	chr18:23768072:G:A	8.44403e-10	-2.1903e-10	-1.20908
23768548	chr18:23768548:A:T	1.25071e-09	0.369894	-1.18614
23769007	chr18:23769007:C:T	3.92066e-09	-0.785031	1.11133
23769087	chr18:23769087:G:A	9.02553e-10	-2.1903e-10	-1.14248
23769867	chr18:23769867:T:C	1.45923e-09	-2.1903e-10	-0.662051
23769939	chr18:23769939:A:C	8.99328e-10	-2.1903e-10	-1.14606
23770471	chr18:23770471:G:A	7.14473e-10	-1.73194	0.355774
23770748	chr18:23770748:G:A	2.74906e-09	-1.5207	1.492
23771802	chr18:23771802:G:C	2.22543e-09	-0.387448	0.147441
23772110	chr18:23772110:C:T	1.65566e-09	-2.1903e-10	-0.535755
23772479	chr18:23772479:A:C	8.51749e-10	-2.1903e-10	-1.20042
23772924	chr18:23772924:C:G	8.79146e-10	-2.1903e-10	-1.16876
23773387	chr18:23773387:C:T	1.03953e-08	1.16322	0.138176
23773404	chr18:23773404:A:G	1.38964e-09	-2.1903e-10	-0.710911
23773713	chr18:23773713:C:T	1.06871e-09	-2.1903e-10	-0.973509
23775008	chr18:23775008:T:TA	8.46881e-10	-2.1903e-10	-1.20615
23775036	chr18:23775036:A:G	8.4644e-10	-2.1903e-10	-1.20667
23775212	chr18:23775212:A:G	9.11706e-09	1.12447	0.0457174
23775620	chr18:23775620:C:T	1.34785e-09	-2.1903e-10	-0.741444
23776748	chr18:23776748:T:G	8.42218e-10	-2.1903e-10	-1.21167
23777134	chr18:23777134:T:C	1.30566e-09	-2.1903e-10	-0.773245
23777210	chr18:23777210:A:G	1.11008e-09	-2.1903e-10	-0.935527
23777254	chr18:23777254:A:C	1.30905e-09	-2.1903e-10	-0.770653
23777726	chr18:23777726:G:A	1.33162e-09	-2.1903e-10	-0.753561
23777748	chr18:23777748:G:T	1.42194e-09	-2.1903e-10	-0.687936
23777946	chr18:23777946:C:A	8.57656e-10	-2.1903e-10	-1.19351
23778149	chr18:23778149:G:T	5.22785e-10	-1.68854	-2.58223e-10
23778709	chr18:23778709:A:G	8.6132e-10	-2.1903e-10	-1.18925
23779338	chr18:23779338:A:C	8.45857e-10	-2.1903e-10	-1.20736
23779434	chr18:23779434:G:A	1.38527e-09	-2.1903e-10	-0.714065
23779444	chr18:23779444:A:G	2.47413e-09	-2.1903e-10	-0.134069
23779757	chr18:23779757:T:C	3.409e-09	-2.1903e-10	0.186461
23779970	chr18:23779970:C:T	1.41133e-09	-2.1903e-10	-0.695425
23780776	chr18:23780776:A:G	1.84489e-09	-2.1903e-10	-0.427538
23781060	chr18:23781060:A:G	1.24026e-09	-2.1903e-10	-0.824634
23781575	chr18:23781575:G:A	8.42139e-10	-2.1903e-10	-1.21177
23781715	chr18:23781715:G:A	8.51044e-10	-2.1903e-10	-1.20125
23782972	chr18:23782972:C:T	4.552e-10	-1.82698	-2.58223e-10
23783385	chr18:23783385:G:A	8.69017e-10	-2.1903e-10	-1.18035
23785219	chr18:23785219:A:G	9.16924e-10	-2.1903e-10	-1.12669
23785457	chr18:23785457:C:T	2.54786e-09	-1.49027	1.38557
23785889	chr18:23785889:A:G	1.47033e-10	-1.81486	-1.14219
23786027	chr18:23786027:T:C	5.41163e-10	-1.65399	-2.58223e-10
23786084	chr18:23786084:T:C	8.59605e-09	-2.1903e-10	1.11135
23786389	chr18:23786389:G:A	8.52283e-10	-2.1903e-10	-1.19979
23786617	chr18:23786617:G:C	4.25383e-10	-1.89472	-2.58223e-10
23787668	chr18:23787668:G:A	1.62339e-09	0.0483006	-0.603742
23788665	chr18:23788665:T:G	8.88013e-10	-2.1903e-10	-1.15873
23788943	chr18:23788943:C:T	1.3484e-09	-1.58645	0.845415
23788959	chr18:23788959:T:C	1.45992e-09	-2.1903e-10	-0.661573
23789010	chr18:23789010:T:C	1.07027e-09	-2.1903e-10	-0.972048
23789417	chr18:23789417:C:G	8.8235e-10	-2.1903e-10	-1.16512
23790151	chr18:23790151:G:C	2.65119e-09	0.638885	-0.703835
23791002	chr18:23791002:T:C	1.72377e-09	-2.1903e-10	-0.495443
23791088	chr18:23791088:C:T	1.86762e-10	-1.52155	-1.19633
23791458	chr18:23791458:A:G	1.55551e-09	-2.1903e-10	-0.598156
23791842	chr18:23791842:C:T	1.77899e-09	-2.1903e-10	-0.463909
23791852	chr18:23791852:G:A	2.01217e-09	-2.1903e-10	-0.340743
23791868	chr18:23791868:ACTT:A	5.00999e-10	-1.73111	-2.58223e-10
23791895	chr18:23791895:G:T	1.34556e-09	-2.1903e-10	-0.743149
23792985	chr18:23792985:C:T	5.08012e-10	-1.71721	-2.58223e-10
23793063	chr18:23793063:G:A	9.3256e-10	-2.1903e-10	-1.10978
23793331	chr18:23793331:T:C	2.26417e-09	0.780322	-1.00307
23794381	chr18:23794381:C:T	1.00655e-09	-2.1903e-10	-1.03342
23794463	chr18:23794463:T:C	8.513e-10	-2.1903e-10	-1.20095
23794945	chr18:23794945:A:G	9.85722e-10	-2.1903e-10	-1.05434
23795028	chr18:23795028:T:TA	1.91965e-09	-2.1903e-10	-0.387815
23795164	chr18:23795164:T:C	1.19601e-09	-2.1903e-10	-0.860963
23795722	chr18:23795722:A:T	4.49067e-09	1.02858	-0.566534
23795724	chr18:23795724:A:T	1.96753e-09	0.451414	-0.81459
23796449	chr18:23796449:G:A	1.63591e-09	-0.547758	-2.58223e-10
23796988	chr18:23796988:G:A	9.24428e-10	-2.1903e-10	-1.11854
23797785	chr18:23797785:T:G	8.96897e-10	-2.1903e-10	-1.14877
23797786	chr18:23797786:G:A	8.86591e-10	-2.1903e-10	-1.16033
23798267	chr18:23798267:T:A	1.09081e-09	-2.1903e-10	-0.953034
23799025	chr18:23799025:C:T	9.10124e-10	-0.437875	-0.696257
23799570	chr18:23799570:A:G	1.79096e-09	-2.1903e-10	-0.457205
23799740	chr18:23799740:A:C	8.80352e-10	-2.1903e-10	-1.16739
23800281	chr18:23800281:G:A	8.756e-10	-2.1903e-10	-1.1728
23800511	chr18:23800511:C:T	8.41484e-10	-2.1903e-10	-1.21255
23800695	chr18:23800695:T:C	1.79198e-09	-2.1903e-10	-0.456638
23800696	chr18:23800696:G:A	1.20945e-09	-2.1903e-10	-0.849795
23800894	chr18:23800894:T:C	1.05921e-09	-2.1903e-10	-0.982431
23801863	chr18:23801863:C:G	8.44629e-10	-2.1903e-10	-1.20882
23801871	chr18:23801871:C:T	2.21244e-09	0.355024	-0.600886
23802590	chr18:23802590:G:A	2.78334e-09	-0.825924	0.809619
23803180	chr18:23803180:A:G	2.15797e-09	-2.1903e-10	-0.270791
23803280	chr18:23803280:A:G	1.57908e-09	-2.1903e-10	-0.583113
23803619	chr18:23803619:C:T	1.60149e-09	-2.1903e-10	-0.56902
23803686	chr18:23803686:C:A	1.45373e-09	-2.1903e-10	-0.665822
23803808	chr18:23803808:A:G	2.59905e-09	0.578641	-0.663453
23804360	chr18:23804360:G:A	1.38172e-09	-2.1903e-10	-0.716628
23804578	chr18:23804578:T:C	1.91285e-09	-2.1903e-10	-0.391362
23805137	chr18:23805137:C:G	8.62145e-10	-2.1903e-10	-1.18829
23805185	chr18:23805185:T:C	1.30678e-09	-2.1903e-10	-0.772394
23806321	chr18:23806321:A:C	1.88671e-09	-2.1903e-10	-0.405123
23806366	chr18:23806366:C:G	4.45262e-10	-1.84905	-2.58223e-10
23806551	chr18:23806551:G:C	8.50112e-10	-2.1903e-10	-1.20234
23806862	chr18:23806862:G:A	8.69346e-10	-2.1903e-10	-1.17997
23806902	chr18:23806902:C:T	8.46982e-10	-2.1903e-10	-1.20603
23807068	chr18:23807068:G:A	8.64064e-10	-2.1903e-10	-1.18607
23807164	chr18:23807164:A:G	1.36981e-09	-2.1903e-10	-0.725283
23807981	chr18:23807981:G:A	1.20702e-09	-2.1903e-10	-0.851799
23808039	chr18:23808039:G:A	8.52943e-10	-2.1903e-10	-1.19902
23808141	chr18:23808141:C:T	4.54406e-10	-1.82872	-2.58223e-10
23808302	chr18:23808302:AATAC:A	8.41385e-10	-2.1903e-10	-1.21266
23809877	chr18:23809877:A:G	8.45408e-10	-2.1903e-10	-1.20789
23810229	chr18:23810229:C:T	6.79583e-10	-1.42623	-2.58223e-10
23810865	chr18:23810865:T:C	8.46614e-10	-2.1903e-10	-1.20647
23811070	chr18:23811070:G:T	8.42241e-10	-2.1903e-10	-1.21165
23811660	chr18:23811660:G:A	1.4235e-09	-2.1903e-10	-0.68684
23812090	chr18:23812090:A:G	1.17726e-09	-2.1903e-10	-0.876771
23812160	chr18:23812160:A:T	1.0097e-09	-2.1903e-10	-1.03031
23812603	chr18:23812603:A:G	1.35488e-10	-1.83645	-1.20238
23812714	chr18:23812714:G:A	1.88906e-09	0.125082	-0.52896
23813122	chr18:23813122:G:C	4.71926e-10	-1.79089	-2.58223e-10
23814615	chr18:23814615:G:A	8.41284e-10	-2.1903e-10	-1.21278
23814751	chr18:23814751:T:G	9.06091e-10	0.0516979	-1.19027
23815101	chr18:23815101:G:A	8.41574e-10	-2.1903e-10	-1.21244
23816802	chr18:23816802:T:A	1.01101e-09	-2.1903e-10	-1.02901
23817361	chr18:23817361:T:C	1.12346e-09	-2.1903e-10	-0.923544
23818150	chr18:23818150:G:A	9.23466e-10	0.0751731	-1.19475
23819421	chr18:23819421:C:T	1.18128e-09	-2.1903e-10	-0.873356
23820035	chr18:23820035:G:A	3.46418e-10	-1.02788	-1.07219
23820041	chr18:23820041:A:C	1.33591e-10	-1.88092	-1.17201
23820064	chr18:23820064:G:T	1.01812e-09	-0.382535	-0.639467
23822334	chr18:23822334:C:A	1.17811e-09	-2.1903e-10	-0.876048
23822874	chr18:23822874:G:A	8.87224e-10	-2.1903e-10	-1.15961
23822920	chr18:23822920:G:A	1.33988e-10	-1.88502	-1.16494
23822998	chr18:23822998:G:A	9.88917e-10	0.132598	-1.1837
23823101	chr18:23823101:A:G	8.62207e-10	-2.1903e-10	-1.18822
23823416	chr18:23823416:G:A	1.28205e-10	-1.88285	-1.21123
23824370	chr18:23824370:A:G	9.6887e-10	0.138222	-1.2098
23824732	chr18:23824732:C:T	8.59663e-10	8.88866e-05	-1.19126
23824989	chr18:23824989:A:G	7.57287e-10	-1.31797	-2.58223e-10
23825589	chr18:23825589:A:G	1.02152e-09	-0.317541	-0.701123
23826062	chr18:23826062:C:T	9.85646e-10	0.129395	-1.18381
23826485	chr18:23826485:A:C	1.39098e-10	-1.88392	-1.12862
23828184	chr18:23828184:G:C	1.37014e-09	-2.1903e-10	-0.725043
23828212	chr18:23828212:G:A	6.06466e-10	-1.54006	-2.58223e-10
23828362	chr18:23828362:G:A	1.40209e-09	-0.701993	-2.58223e-10
23828784	chr18:23828784:A:G	9.71513e-10	0.142394	-1.21125
23828815	chr18:23828815:T:C	5.75552e-10	-0.382385	-1.21
23829100	chr18:23829100:A:G	6.18798e-10	-0.311933	-1.208
23829777	chr18:23829777:C:T	1.61565e-09	-2.1903e-10	-0.560221
23829811	chr18:23829811:A:G	5.48117e-10	-0.678507	-0.962717
23829982	chr18:23829982:C:T	8.41505e-10	-2.1903e-10	-1.21252
23829992	chr18:23829992:G:A	8.41771e-10	-2.1903e-10	-1.2122
23831042	chr18:23831042:A:G	5.81845e-10	-1.58151	-2.58223e-10
23831262	chr18:23831262:A:T	1.46119e-10	-1.86209	-1.1012
23831440	chr18:23831440:T:G	5.71868e-10	-0.392379	-1.20643
23831968	chr18:23831968:T:C	1.36392e-09	-0.336125	-0.393471
23832275	chr18:23832275:G:A	1.41258e-10	-1.86008	-1.13705
23832366	chr18:23832366:C:G	1.49725e-09	-2.1903e-10	-0.636325
23832531	chr18:23832531:C:T	8.45318e-10	-2.1903e-10	-1.208
23832684	chr18:23832684:T:A	4.78153e-10	-1.77778	-2.58223e-10
23833176	chr18:23833176:G:T	1.10764e-09	0.274504	-1.21223
23833340	chr18:23833340:G:A	1.47249e-09	-2.1903e-10	-0.652999
23833905	chr18:23833905:T:C	5.43789e-10	-0.43948	-1.20967
23834136	chr18:23834136:G:A	1.40668e-10	-1.867	-1.1343
23835623	chr18:23835623:T:A	9.03185e-10	-2.1903e-10	-1.14179
23835624	chr18:23835624:G:C	9.61892e-10	-2.1903e-10	-1.07881
23835810	chr18:23835810:C:T	8.4455e-10	-0.000277417	-1.20863
23836194	chr18:23836194:C:T	9.28836e-10	-2.1903e-10	-1.11378
23836395	chr18:23836395:A:G	3.92082e-09	-2.1903e-10	0.326343
23836428	chr18:23836428:C:A	8.64878e-10	-2.1903e-10	-1.18512
23836766	chr18:23836766:C:T	9.11641e-10	-2.1903e-10	-1.13247
23837730	chr18:23837730:T:G	8.94126e-10	-2.1903e-10	-1.15187
23837904	chr18:23837904:G:C	9.41517e-10	-2.1903e-10	-1.10022
23838659	chr18:23838659:C:T	9.83612e-10	-2.1903e-10	-1.05648
23839237	chr18:23839237:C:A	1.22416e-09	-2.1903e-10	-0.8377
23839350	chr18:23839350:A:G	1.50688e-09	-0.18239	-0.447523
23840003	chr18:23840003:A:C	8.52356e-10	-2.1903e-10	-1.19971
23840380	chr18:23840380:TC:T	1.80762e-09	-0.447944	-2.58223e-10
23840500	chr18:23840500:G:A	1.51845e-08	1.68032	-2.58223e-10
23840536	chr18:23840536:C:T	8.5843e-10	-2.1903e-10	-1.19261
23841805	chr18:23841805:G:A	5.98883e-10	-1.55265	-2.58223e-10
23843018	chr18:23843018:C:G	1.02925e-09	0.045382	-1.05651
23843152	chr18:23843152:G:A	9.40214e-10	-2.1903e-10	-1.10161
23843332	chr18:23843332:A:G	8.49532e-10	-2.1903e-10	-1.20303
23843636	chr18:23843636:G:A	1.18929e-09	-2.1903e-10	-0.8666
23844641	chr18:23844641:T:C	9.82142e-10	-2.1903e-10	-1.05798
23844690	chr18:23844690:A:G	8.45472e-10	-2.1903e-10	-1.20782
23845022	chr18:23845022:T:C	8.41545e-10	-2.1903e-10	-1.21247
23845027	chr18:23845027:C:A	2.26511e-10	-1.638	-0.886924
23845888	chr18:23845888:T:C	1.86008e-10	-1.87613	-0.845791
23845926	chr18:23845926:C:T	1.67175e-09	-2.1903e-10	-0.526085
23845972	chr18:23845972:G:A	1.37351e-10	-1.86659	-1.15858
23847089	chr18:23847089:C:A	1.3251e-09	-2.1903e-10	-0.758467
23847585	chr18:23847585:C:T	8.44512e-10	-2.1903e-10	-1.20895
23848231	chr18:23848231:G:A	8.41663e-10	-2.1903e-10	-1.21233
23848740	chr18:23848740:C:T	9.23886e-10	-2.1903e-10	-1.11912
23849253	chr18:23849253:C:A	8.91579e-10	-2.1903e-10	-1.15472
23849607	chr18:23849607:G:A	1.05759e-09	-0.642602	-0.341363
23850020	chr18:23850020:T:TA	9.88067e-10	-2.1903e-10	-1.05196
23850198	chr18:23850198:C:T	1.29041e-10	-1.88695	-1.20064
23850302	chr18:23850302:CT:C	8.80592e-10	-2.1903e-10	-1.16712
23850899	chr18:23850899:G:A	9.74309e-10	-2.1903e-10	-1.06598
23851282	chr18:23851282:C:T	6.02686e-09	-2.1903e-10	0.75627
23851563	chr18:23851563:C:G	1.01279e-09	-2.1903e-10	-1.02725
23852485	chr18:23852485:A:C	1.54812e-10	-1.891	-1.01449
23853002	chr18:23853002:T:A	1.297e-10	-1.88151	-1.20098
23853232	chr18:23853232:T:A	1.28422e-10	-1.8801	-1.21229
23853278	chr18:23853278:A:T	9.60983e-10	-2.1903e-10	-1.07976
23853360	chr18:23853360:G:A	1.28288e-09	0.412026	-1.20288
23853505	chr18:23853505:T:C	1.77528e-10	-1.63748	-1.1311
23854046	chr18:23854046:C:T	8.42998e-10	-2.1903e-10	-1.21075
23854173	chr18:23854173:G:A	1.97424e-09	-2.1903e-10	-0.359772
23854408	chr18:23854408:A:G	9.60126e-10	-2.1903e-10	-1.08065
23854542	chr18:23854542:G:A	5.61667e-10	-1.6168	-2.58223e-10
23854780	chr18:23854780:G:A	1.16568e-09	-2.1903e-10	-0.886657
23854811	chr18:23854811:G:A	1.31676e-10	-1.88713	-1.18024
23855000	chr18:23855000:AAAAT:A	1.43646e-10	-1.89306	-1.0873
23855492	chr18:23855492:G:A	9.31657e-10	-2.1903e-10	-1.11075
23855714	chr18:23855714:T:C	3.50687e-10	-1.03204	-1.05578
23856386	chr18:23856386:G:A	8.81696e-10	-2.1903e-10	-1.16586
23856442	chr18:23856442:A:G	1.19403e-09	-2.1903e-10	-0.862619
23856448	chr18:23856448:G:T	1.35747e-10	-1.8865	-1.15041
23856657	chr18:23856657:G:A	4.78369e-10	-1.77733	-2.58223e-10
23856770	chr18:23856770:T:C	8.4424e-10	-2.1903e-10	-1.20928
23857192	chr18:23857192:C:G	9.49783e-10	-2.1903e-10	-1.09148
23857380	chr18:23857380:C:T	8.42973e-10	-2.1903e-10	-1.21078
23857504	chr18:23857504:G:A	8.45899e-10	-2.1903e-10	-1.20731
23857565	chr18:23857565:G:T	2.90011e-10	-1.61874	-0.65905
23857576	chr18:23857576:A:G	9.03009e-10	-2.1903e-10	-1.14198
23857645	chr18:23857645:C:T	6.91658e-10	-1.40862	-2.58223e-10
23857757	chr18:23857757:A:G	1.38696e-10	-1.85968	-1.15575
23858668	chr18:23858668:T:C	8.89327e-10	-2.1903e-10	-1.15725
23859123	chr18:23859123:A:G	9.34373e-10	-2.1903e-10	-1.10784
23860059	chr18:23860059:C:T	9.40752e-10	-2.1903e-10	-1.10103
23860177	chr18:23860177:C:T	8.72486e-10	-2.1903e-10	-1.17637
23861338	chr18:23861338:T:A	9.35649e-10	-1.10647	-2.58223e-10
23861497	chr18:23861497:G:A	8.82264e-10	-2.1903e-10	-1.16522
23861520	chr18:23861520:G:A	8.76281e-10	-2.1903e-10	-1.17203
23861738	chr18:23861738:T:C	2.566e-09	-0.0976079	-2.58223e-10
23864241	chr18:23864241:A:T	5.32512e-09	-2.1903e-10	0.632477
23864310	chr18:23864310:T:A	8.9637e-10	-2.1903e-10	-1.14936
23864638	chr18:23864638:C:T	1.72381e-10	-1.63273	-1.16528
23864676	chr18:23864676:G:A	8.44853e-10	-2.1903e-10	-1.20855
23865527	chr18:23865527:C:T	5.76326e-10	-1.59104	-2.58223e-10
23865649	chr18:23865649:G:C	2.24586e-09	-2.1903e-10	-0.230869
23865809	chr18:23865809:G:A	8.85386e-10	-2.1903e-10	-1.16169
23865943	chr18:23865943:T:C	8.85609e-10	-2.1903e-10	-1.16144
23866271	chr18:23866271:C:T	1.14833e-09	-2.1903e-10	-0.901647
23867650	chr18:23867650:G:T	1.23115e-09	-2.1903e-10	-0.832006
23867695	chr18:23867695:C:T	7.34764e-10	-1.34816	-2.58223e-10
23869438	chr18:23869438:C:T	1.21777e-09	-0.495535	-0.347405
23869480	chr18:23869480:T:A	1.21554e-09	-0.397107	-0.447658
23870087	chr18:23870087:G:A	5.88458e-10	-1.57021	-2.58223e-10
23870457	chr18:23870457:C:G	1.99741e-09	-2.1903e-10	-0.348106
23873939	chr18:23873939:T:A	8.83068e-10	-2.1903e-10	-1.16431
23874093	chr18:23874093:T:C	1.83423e-09	-2.1903e-10	-0.43333
23874344	chr18:23874344:C:T	8.62018e-10	-2.1903e-10	-1.18844
23874495	chr18:23874495:G:A	2.63741e-10	-1.47969	-0.893051
23875332	chr18:23875332:G:T	9.82813e-10	-2.1903e-10	-1.05729
23876068	chr18:23876068:C:T	5.22625e-10	-1.68885	-2.58223e-10
23876129	chr18:23876129:A:G	9.07628e-10	-2.1903e-10	-1.13688
23876307	chr18:23876307:G:T	1.44288e-09	-2.1903e-10	-0.673319
23878045	chr18:23878045:G:A	3.7528e-10	-0.888519	-1.13152
23878760	chr18:23878760:A:G	1.31257e-10	-1.86753	-1.20302
23879182	chr18:23879182:C:A	1.97424e-09	-2.1903e-10	-0.359772
23879524	chr18:23879524:G:A	8.41609e-10	-2.1903e-10	-1.2124
23880551	chr18:23880551:C:T	8.7364e-10	-2.1903e-10	-1.17504
23880606	chr18:23880606:C:T	1.38573e-09	-0.713728	-2.58223e-10
23880654	chr18:23880654:G:A	8.8954e-10	-2.1903e-10	-1.15701
23881078	chr18:23881078:T:G	1.22036e-09	-2.1903e-10	-0.840808
23882709	chr18:23882709:C:T	1.31197e-10	-1.86849	-1.20252
23882781	chr18:23882781:G:A	8.65465e-10	-2.1903e-10	-1.18445
23882932	chr18:23882932:A:C	9.18131e-10	-2.1903e-10	-1.12537
23883140	chr18:23883140:G:A	6.72192e-10	-1.43717	-2.58223e-10
23883216	chr18:23883216:T:A	5.51329e-10	-1.63538	-2.58223e-10
23883762	chr18:23883762:C:A	8.78157e-10	-2.1903e-10	-1.16989
23883970	chr18:23883970:A:G	9.03248e-10	-2.1903e-10	-1.14172
23884153	chr18:23884153:A:G	1.91232e-10	-1.79816	-0.896061
23884235	chr18:23884235:A:G	1.9715e-09	-2.1903e-10	-0.361162
23884388	chr18:23884388:T:G	1.39402e-10	-1.8076	-1.20275
23885705	chr18:23885705:A:G	1.47693e-10	-1.74128	-1.2113
23885775	chr18:23885775:C:T	1.13114e-09	-2.1903e-10	-0.916732
23886293	chr18:23886293:G:A	1.34738e-09	-2.1903e-10	-0.741794
23886351	chr18:23886351:T:G	1.49418e-10	-1.84846	-1.0925
23887653	chr18:23887653:A:G	8.52473e-10	-2.1903e-10	-1.19957
23887701	chr18:23887701:T:C	8.78103e-10	-2.1903e-10	-1.16995
23887729	chr18:23887729:A:G	1.50113e-10	-1.81833	-1.11799
23887754	chr18:23887754:G:A	8.4628e-10	-2.1903e-10	-1.20686
23888788	chr18:23888788:T:A	8.59682e-10	-2.1903e-10	-1.19115
23889281	chr18:23889281:A:G	9.00468e-10	-2.1903e-10	-1.1448
23890029	chr18:23890029:C:T	8.56957e-10	-2.1903e-10	-1.19432
23890190	chr18:23890190:C:T	8.44727e-10	-2.1903e-10	-1.2087
23890648	chr18:23890648:C:T	9.70825e-10	-2.1903e-10	-1.06957
23891679	chr18:23891679:T:C	5.91104e-10	-1.56572	-2.58223e-10
23891759	chr18:23891759:G:A	8.41523e-10	-2.1903e-10	-1.2125
23891804	chr18:23891804:C:T	8.72194e-10	-2.1903e-10	-1.1767
23892320	chr18:23892320:T:A	8.49933e-10	-2.1903e-10	-1.20255
23893155	chr18:23893155:T:C	9.23692e-10	-2.1903e-10	-1.11933
23893275	chr18:23893275:A:G	8.62228e-10	-2.1903e-10	-1.18819
23893803	chr18:23893803:T:C	1.19296e-09	-0.524567	-0.33895
23893913	chr18:23893913:C:T	8.90216e-10	-2.1903e-10	-1.15625
23893999	chr18:23893999:G:A	1.48662e-10	-1.8197	-1.12633
23894601	chr18:23894601:G:A	9.11265e-10	-2.1903e-10	-1.13288
23894796	chr18:23894796:C:T	8.83068e-10	-2.1903e-10	-1.16431
23894863	chr18:23894863:G:A	1.27266e-09	-0.488978	-0.30987
23895130	chr18:23895130:A:G	5.93851e-10	-1.56108	-2.58223e-10
23895189	chr18:23895189:G:A	1.59602e-10	-1.76408	-1.11094
23895680	chr18:23895680:G:A	1.28733e-09	-0.502896	-0.284493
23896470	chr18:23896470:T:A	1.84793e-09	-0.425893	-2.58223e-10
23896698	chr18:23896698:A:T	3.45455e-10	-1.56992	-0.532934
23896911	chr18:23896911:C:T	8.68287e-10	-2.1903e-10	-1.18119
23896916	chr18:23896916:C:T	8.83318e-10	-2.1903e-10	-1.16403
23896982	chr18:23896982:T:C	8.46241e-10	-2.1903e-10	-1.20691
23897269	chr18:23897269:GA:G	8.78103e-10	-2.1903e-10	-1.16995
23897408	chr18:23897408:A:G	1.46117e-09	-2.1903e-10	-0.660717
23897618	chr18:23897618:G:T	8.71635e-10	-2.1903e-10	-1.17734
23897736	chr18:23897736:A:G	4.00782e-09	0.348289	-2.58223e-10
23897760	chr18:23897760:A:C	2.27281e-09	-2.1903e-10	-0.218941
23897845	chr18:23897845:A:T	1.37823e-10	-1.83039	-1.19135
23898116	chr18:23898116:C:T	1.37695e-10	-1.83142	-1.19125
23900397	chr18:23900397:T:C	8.46661e-10	-2.1903e-10	-1.20641
23900510	chr18:23900510:G:A	8.62856e-10	-2.1903e-10	-1.18747
23901376	chr18:23901376:A:G	1.37284e-10	-1.87416	-1.1515
23901974	chr18:23901974:G:A	4.26027e-10	-1.89321	-2.58223e-10
23902088	chr18:23902088:C:CT	1.26744e-09	-2.1903e-10	-0.802961
23902167	chr18:23902167:T:A	1.28789e-09	-2.1903e-10	-0.786951
23903242	chr18:23903242:G:A	1.09967e-09	-0.540708	-0.404235
23903278	chr18:23903278:C:T	5.06597e-10	-1.72	-2.58223e-10
23903392	chr18:23903392:T:A	1.05487e-09	-0.986542	-2.58223e-10
23903471	chr18:23903471:C:G	8.4235e-10	-2.1903e-10	-1.21152
23903540	chr18:23903540:A:G	1.97289e-09	-2.1903e-10	-0.360459
23904280	chr18:23904280:G:A	6.35331e-10	-0.282323	-1.21124
23904303	chr18:23904303:G:A	8.47141e-10	-2.1903e-10	-1.20585
23904634	chr18:23904634:C:T	8.90118e-10	-2.1903e-10	-1.15636
23905875	chr18:23905875:C:T	9.02246e-10	-2.1903e-10	-1.14282
23905910	chr18:23905910:G:A	8.49168e-10	-2.1903e-10	-1.20346
23906049	chr18:23906049:G:A	1.47768e-10	-1.82292	-1.12915
23906452	chr18:23906452:A:T	8.47884e-10	-2.1903e-10	-1.20497
23906565	chr18:23906565:T:C	8.51976e-10	-2.1903e-10	-1.20015
23908402	chr18:23908402:C:T	4.43663e-10	-1.85265	-2.58223e-10
23908447	chr18:23908447:G:A	9.30091e-10	-2.1903e-10	-1.11243
23908585	chr18:23908585:A:G	2.93219e-09	-2.1903e-10	0.0357929
23908907	chr18:23908907:A:C	8.43565e-10	-2.1903e-10	-1.21008
23908925	chr18:23908925:G:A	4.92484e-10	-0.5774	-1.17085
23908983	chr18:23908983:G:A	3.73623e-10	-0.933158	-1.09131
23909922	chr18:23909922:T:C	3.34423e-10	-1.00291	-1.1324
23910070	chr18:23910070:C:T	8.41823e-10	-2.1903e-10	-1.21214
23910399	chr18:23910399:C:T	1.30122e-09	-2.1903e-10	-0.776656
23910400	chr18:23910400:G:A	1.39735e-10	-1.84219	-1.16577
23910419	chr18:23910419:A:G	8.41285e-10	-2.1903e-10	-1.21278
23911681	chr18:23911681:A:T	1.17493e-09	-2.1903e-10	-0.878748
23911833	chr18:23911833:A:G	8.80984e-10	-2.1903e-10	-1.16667
23911996	chr18:23911996:AT:A	8.41312e-10	-2.1903e-10	-1.21275
23912022	chr18:23912022:T:C	1.11871e-09	-2.1903e-10	-0.927785
23912235	chr18:23912235:G:C	9.1416e-10	-2.1903e-10	-1.12971
23912585	chr18:23912585:C:T	8.76265e-10	-2.1903e-10	-1.17204
23913070	chr18:23913070:T:C	1.03056e-09	-2.1903e-10	-1.00985
23913711	chr18:23913711:A:G	1.42625e-10	-1.8606	-1.1269
23913774	chr18:23913774:C:A	1.14087e-09	-0.454658	-0.453505
23913926	chr18:23913926:G:A	1.17094e-09	-0.430044	-0.452107
23914018	chr18:23914018:T:C	8.83325e-10	-2.1903e-10	-1.16402
23914254	chr18:23914254:A:G	8.60344e-10	-2.1903e-10	-1.19038
23915230	chr18:23915230:T:C	4.52274e-10	-1.09248	-0.74094
23915519	chr18:23915519:T:C	8.5593e-10	-2.1903e-10	-1.19552
23915828	chr18:23915828:A:G	8.47773e-10	-2.1903e-10	-1.2051
23916202	chr18:23916202:C:T	6.92809e-10	-0.198854	-1.2081
23916214	chr18:23916214:T:C	8.9119e-10	-2.1903e-10	-1.15515
23916260	chr18:23916260:A:T	8.53005e-10	-2.1903e-10	-1.19895
23916890	chr18:23916890:A:G	1.09697e-09	-0.5835	-0.363903
23919011	chr18:23919011:G:T	8.76041e-10	-2.1903e-10	-1.1723
23919268	chr18:23919268:A:T	9.63358e-10	-2.1903e-10	-1.07729
23919376	chr18:23919376:A:G	1.03077e-09	-1.00965	-2.58223e-10
23919917	chr18:23919917:C:T	8.43103e-10	-2.1903e-10	-1.21062
23920750	chr18:23920750:G:A	4.54832e-10	-1.82779	-2.58223e-10
23920759	chr18:23920759:A:G	5.65521e-10	-1.60997	-2.58223e-10
23921365	chr18:23921365:T:C	6.35282e-10	-1.71568	0.222041
23921512	chr18:23921512:A:G	9.8594e-10	-2.1903e-10	-1.05412
23922095	chr18:23922095:C:T	1.3403e-10	-1.837	-1.21264
23922173	chr18:23922173:A:G	1.17704e-09	-2.1903e-10	-0.87695
23922230	chr18:23922230:C:T	8.75081e-10	-2.1903e-10	-1.1734
23922412	chr18:23922412:G:T	4.13147e-10	-1.15234	-0.771571
23922785	chr18:23922785:C:T	8.80273e-10	-2.1903e-10	-1.16748
23922843	chr18:23922843:T:C	8.80998e-10	-2.1903e-10	-1.16666
23922884	chr18:23922884:G:T	9.84933e-10	-2.1903e-10	-1.05514
23922955	chr18:23922955:G:A	4.90605e-10	-1.75207	-2.58223e-10
23922982	chr18:23922982:C:T	8.45253e-10	-2.1903e-10	-1.20808
23923151	chr18:23923151:C:T	1.32822e-10	-1.84595	-1.21276
23923184	chr18:23923184:C:T	1.34723e-10	-1.88346	-1.16104
23923207	chr18:23923207:A:G	8.58962e-10	-2.1903e-10	-1.19199
23923394	chr18:23923394:A:G	1.13428e-09	-2.1903e-10	-0.913961
23923447	chr18:23923447:G:A	8.42656e-10	-2.1903e-10	-1.21115
23923530	chr18:23923530:C:T	9.18126e-10	-2.1903e-10	-1.12538
23924027	chr18:23924027:C:G	1.17139e-09	-2.1903e-10	-0.88177
23924513	chr18:23924513:G:A	8.59023e-10	-2.1903e-10	-1.19192
23925097	chr18:23925097:G:T	4.34847e-10	-1.87272	-2.58223e-10
23925261	chr18:23925261:T:C	4.30513e-10	-1.88273	-2.58223e-10
23925300	chr18:23925300:C:T	1.40582e-10	-1.80154	-1.20038
23925630	chr18:23925630:C:T	8.77735e-10	0.0325027	-1.20287
23926255	chr18:23926255:G:T	9.8999e-10	-2.1903e-10	-1.05002
23927361	chr18:23927361:T:G	8.9002e-10	-2.1903e-10	-1.15647
23927526	chr18:23927526:A:G	9.44188e-10	-2.1903e-10	-1.09739
23927593	chr18:23927593:G:A	8.46573e-10	-2.1903e-10	-1.20652
23927609	chr18:23927609:T:G	8.70614e-10	-2.1903e-10	-1.17851
23927639	chr18:23927639:T:C	1.16025e-09	-2.1903e-10	-0.891324
23928307	chr18:23928307:C:T	8.71478e-10	-2.1903e-10	-1.17752
23928364	chr18:23928364:A:G	8.42591e-10	-2.1903e-10	-1.21123
23929183	chr18:23929183:C:T	1.14397e-09	-2.1903e-10	-0.905455
23929910	chr18:23929910:C:T	9.83199e-10	-2.1903e-10	-1.0569
23930499	chr18:23930499:GCAC:G	1.08064e-09	-2.1903e-10	-0.962407
23930707	chr18:23930707:C:G	1.41069e-10	-1.78881	-1.20965
23932715	chr18:23932715:G:C	9.03565e-10	-2.1903e-10	-1.14136
23932771	chr18:23932771:T:G	8.50942e-10	-2.1903e-10	-1.20137
23932843	chr18:23932843:G:A	8.69977e-10	-2.1903e-10	-1.17925
23933031	chr18:23933031:G:A	1.30253e-10	-1.86638	-1.21185
23933389	chr18:23933389:A:T	8.52381e-10	-2.1903e-10	-1.19968
23933804	chr18:23933804:C:T	4.78179e-10	-1.1932	-0.584531
23934017	chr18:23934017:G:A	1.12778e-09	-2.1903e-10	-0.919705
23934396	chr18:23934396:T:C	1.36209e-10	-1.82285	-1.21067
23934616	chr18:23934616:A:T	1.43004e-09	-1.72552	1.04327
23935193	chr18:23935193:G:T	8.6084e-10	-2.1903e-10	-1.1898
23935225	chr18:23935225:G:A	3.40749e-10	-1.21667	-0.899898
23935427	chr18:23935427:G:A	9.37034e-10	-2.1903e-10	-1.10499
23935565	chr18:23935565:C:T	6.29612e-10	-1.50261	-2.58223e-10
23936185	chr18:23936185:ACT:A	9.24231e-10	-2.1903e-10	-1.11875
23937028	chr18:23937028:GC:G	8.64917e-10	-2.1903e-10	-1.18508
23937113	chr18:23937113:C:G	8.49539e-10	-2.1903e-10	-1.20302
23937132	chr18:23937132:A:G	8.74334e-10	-2.1903e-10	-1.17425
23937482	chr18:23937482:C:G	4.81905e-10	-1.76997	-2.58223e-10
23938137	chr18:23938137:G:A	8.78235e-10	-2.1903e-10	-1.1698
23938672	chr18:23938672:C:T	8.42893e-10	-2.1903e-10	-1.21087
23938731	chr18:23938731:G:A	8.42345e-10	-2.1903e-10	-1.21152
23940216	chr18:23940216:G:A	4.51253e-10	-1.17766	-0.658028
23940309	chr18:23940309:G:C	9.42165e-10	-2.1903e-10	-1.09953
23940690	chr18:23940690:A:G	6.61544e-10	-1.45314	-2.58223e-10
23940845	chr18:23940845:TC:T	1.27549e-10	-1.89462	-1.20459
23940858	chr18:23940858:C:T	9.63582e-10	-2.1903e-10	-1.07706
23940865	chr18:23940865:A:G	1.42294e-10	-1.77782	-1.21199
23940960	chr18:23940960:G:A	1.28179e-10	-1.89479	-1.1995
23942231	chr18:23942231:G:T	4.6909e-10	-1.79692	-2.58223e-10
23942876	chr18:23942876:C:T	8.53895e-10	-2.1903e-10	-1.1979
23943568	chr18:23943568:C:G	8.57681e-10	-2.1903e-10	-1.19348
23944586	chr18:23944586:A:T	8.82512e-10	0.0308735	-1.19581
23944675	chr18:23944675:G:A	5.15576e-10	-1.12014	-0.58229
23944796	chr18:23944796:G:A	1.35838e-10	-1.86317	-1.17308
23946001	chr18:23946001:G:A	9.60503e-10	-2.1903e-10	-1.08026
23946042	chr18:23946042:C:G	7.01207e-10	-1.39491	-2.58223e-10
23946123	chr18:23946123:C:T	1.3433e-10	-1.85106	-1.19636
23947291	chr18:23947291:G:T	1.32861e-09	-2.1903e-10	-0.755827
23947482	chr18:23947482:G:A	9.4318e-10	-2.1903e-10	-1.09845
23947486	chr18:23947486:G:A	9.42928e-10	-2.1903e-10	-1.09872
23947721	chr18:23947721:C:T	7.99594e-10	-0.052313	-1.2113
23947898	chr18:23947898:G:A	3.39289e-10	-1.43983	-0.681031
23948639	chr18:23948639:G:A	8.80847e-10	0.0340369	-1.20087
23948759	chr18:23948759:G:A	8.60499e-10	-2.1903e-10	-1.1902
23949043	chr18:23949043:A:G	8.88955e-10	-2.1903e-10	-1.15767
23949758	chr18:23949758:G:A	1.29202e-10	-1.87629	-1.21004
23949766	chr18:23949766:G:A	5.4637e-10	-1.64442	-2.58223e-10
23950702	chr18:23950702:T:A	8.45841e-10	0.00538809	-1.21277
23950786	chr18:23950786:G:A	8.87554e-10	-2.1903e-10	-1.15924
23951093	chr18:23951093:T:C	4.70667e-10	-1.79356	-2.58223e-10
23951195	chr18:23951195:C:T	9.49545e-10	-2.1903e-10	-1.09173
23951548	chr18:23951548:T:C	9.46342e-10	0.116508	-1.21162
23951558	chr18:23951558:A:G	4.93068e-10	-1.74707	-2.58223e-10
23951670	chr18:23951670:C:T	4.86513e-10	-1.76045	-2.58223e-10
23951942	chr18:23951942:C:T	1.38714e-10	-1.80314	-1.21216
23952469	chr18:23952469:C:T	4.83982e-10	-1.76566	-2.58223e-10
23952495	chr18:23952495:C:T	1.96755e-10	-1.5735	-1.09226
23953516	chr18:23953516:G:A	5.00936e-10	-1.73123	-2.58223e-10
23953734	chr18:23953734:G:T	8.82152e-10	-2.1903e-10	-1.16535
23954173	chr18:23954173:G:A	2.85446e-10	-1.67263	-0.621027
23954739	chr18:23954739:C:T	1.44918e-10	-1.82271	-1.14884
23954887	chr18:23954887:G:A	8.58066e-10	-1.19303	-2.58223e-10
23954963	chr18:23954963:T:TA	9.92016e-10	-2.1903e-10	-1.04797
23955043	chr18:23955043:A:T	4.32144e-10	-1.87895	-2.58223e-10
23955641	chr18:23955641:A:G	4.8481e-10	-1.76396	-2.58223e-10
23955801	chr18:23955801:A:G	3.41193e-10	-1.38318	-0.732088
23955853	chr18:23955853:C:T	1.63642e-10	-1.76494	-1.08509
23956887	chr18:23956887:C:T	4.43487e-10	-1.85304	-2.58223e-10
23957038	chr18:23957038:TAC:T	9.91566e-10	-2.1903e-10	-1.04843
23957998	chr18:23957998:C:T	8.59757e-10	-2.1903e-10	-1.19106
23958122	chr18:23958122:A:T	4.60534e-10	-1.3121	-0.503229
23958642	chr18:23958642:A:G	4.82322e-10	-1.7691	-2.58223e-10
23959096	chr18:23959096:G:A	1.43732e-10	-1.80766	-1.17211
23959125	chr18:23959125:G:A	9.01374e-10	-2.1903e-10	-1.14379
23959240	chr18:23959240:C:G	1.0749e-09	-2.1903e-10	-0.967728
23959924	chr18:23959924:G:A	4.92276e-10	-1.74867	-2.58223e-10
23959998	chr18:23959998:T:C	3.96292e-10	-1.25052	-0.715045
23960165	chr18:23960165:CTA:C	8.6129e-10	-2.1903e-10	-1.18928
23960226	chr18:23960226:A:G	3.12355e-10	-1.66175	-0.541825
23960708	chr18:23960708:G:A	1.70292e-10	-1.80445	-1.00575
23962171	chr18:23962171:A:T	9.13221e-10	-2.1903e-10	-1.13073
23962497	chr18:23962497:A:C	9.65176e-10	-2.1903e-10	-1.0754
23962644	chr18:23962644:G:A	1.34786e-10	-1.89466	-1.14937
23962658	chr18:23962658:A:G	8.79905e-10	-2.1903e-10	-1.1679
23962874	chr18:23962874:A:G	1.36214e-10	-1.89472	-1.13876
23962924	chr18:23962924:AAAGT:A	1.35933e-10	-1.89457	-1.14098
23962963	chr18:23962963:C:T	1.3577e-10	-1.89472	-1.14203
23963536	chr18:23963536:A:C	9.9253e-10	-2.1903e-10	-1.04745
23963824	chr18:23963824:A:G	4.11096e-10	-1.18146	-0.747423
23964052	chr18:23964052:G:A	4.17585e-10	-1.20699	-0.706235
23964167	chr18:23964167:G:T	8.41373e-10	-2.1903e-10	-1.21268
23964250	chr18:23964250:G:A	4.16641e-10	-1.20346	-0.712028
23964466	chr18:23964466:G:A	1.13296e-09	-2.1903e-10	-0.91512
23964829	chr18:23964829:G:A	8.80608e-10	-2.1903e-10	-1.1671
23965115	chr18:23965115:G:A	1.34698e-10	-1.88456	-1.16012
23967476	chr18:23967476:C:T	8.5402e-10	-2.1903e-10	-1.19776
23967901	chr18:23967901:T:C	1.34138e-10	-1.88798	-1.16086
23967999	chr18:23967999:C:T	1.3471e-10	-1.88684	-1.15776
23968099	chr18:23968099:G:A	1.13678e-09	-2.1903e-10	-0.911757
23968165	chr18:23968165:C:T	1.18668e-09	-2.1903e-10	-0.868796
23968210	chr18:23968210:C:A	1.48919e-09	-0.641726	-2.58223e-10
23968294	chr18:23968294:A:G	1.13972e-09	-2.1903e-10	-0.909172
23968343	chr18:23968343:A:G	9.50893e-10	-2.1903e-10	-1.09031
23968602	chr18:23968602:G:A	8.44142e-10	-2.1903e-10	-1.20939
23968828	chr18:23968828:T:C	1.1047e-09	-2.1903e-10	-0.940387
23968993	chr18:23968993:G:A	8.78906e-10	-2.1903e-10	-1.16903
23969713	chr18:23969713:T:G	1.44135e-10	-1.81058	-1.16638
23969796	chr18:23969796:G:A	8.47971e-10	-2.1903e-10	-1.20487
23970665	chr18:23970665:A:G	8.73963e-10	-2.1903e-10	-1.17467
23970760	chr18:23970760:T:C	1.11035e-09	-2.1903e-10	-0.935284
23971674	chr18:23971674:T:TA	8.59769e-10	-2.1903e-10	-1.19105
23971742	chr18:23971742:G:T	9.0499e-10	-2.1903e-10	-1.13979
23973278	chr18:23973278:T:TC	1.45669e-10	-1.77584	-1.19054
23973667	chr18:23973667:A:G	1.29785e-10	-1.87273	-1.20911
23973711	chr18:23973711:C:G	1.59978e-10	-1.68183	-1.19085
23973718	chr18:23973718:C:T	1.58308e-10	-1.68394	-1.19923
23974020	chr18:23974020:T:A	1.60971e-10	-1.65371	-1.21278
23974290	chr18:23974290:T:C	6.12515e-10	-1.53014	-2.58223e-10
23974385	chr18:23974385:T:C	1.02219e-09	-2.1903e-10	-1.01801
23975852	chr18:23975852:T:G	1.78765e-10	-1.71578	-1.04586
23976112	chr18:23976112:C:T	9.77005e-10	-2.1903e-10	-1.06322
23976412	chr18:23976412:C:T	8.90918e-10	-2.1903e-10	-1.15546
23976446	chr18:23976446:G:A	8.44812e-10	-2.1903e-10	-1.2086
23976626	chr18:23976626:C:T	1.73682e-10	-1.58863	-1.20186
23976658	chr18:23976658:A:G	3.02254e-09	-2.1903e-10	0.0661409
23976693	chr18:23976693:C:T	9.77873e-10	-2.1903e-10	-1.06233
23977202	chr18:23977202:C:T	2.69002e-10	-1.70257	-0.650422
23977860	chr18:23977860:C:T	8.90466e-10	-2.1903e-10	-1.15597
23977932	chr18:23977932:CCCCCAGCCT:C	8.84992e-10	-2.1903e-10	-1.16213
23978428	chr18:23978428:C:G	9.10417e-10	-2.1903e-10	-1.13381
23978659	chr18:23978659:C:A	9.28624e-10	-2.1903e-10	-1.11401
23978896	chr18:23978896:G:A	8.63774e-10	-2.1903e-10	-1.1864
23979262	chr18:23979262:G:A	8.96894e-10	-2.1903e-10	-1.14877
23980015	chr18:23980015:G:A	9.60833e-10	-2.1903e-10	-1.07991
23980147	chr18:23980147:C:T	2.73411e-10	-1.64953	-0.687209
23980535	chr18:23980535:C:T	8.56508e-10	-2.1903e-10	-1.19485
23981018	chr18:23981018:T:G	8.66211e-10	-2.1903e-10	-1.18358
23981169	chr18:23981169:T:C	8.78105e-10	-2.1903e-10	-1.16995
23981270	chr18:23981270:C:A	9.41068e-10	-2.1903e-10	-1.1007
23981536	chr18:23981536:C:T	1.75192e-10	-1.64353	-1.1383
23981573	chr18:23981573:C:T	8.42487e-10	-2.1903e-10	-1.21135
23981750	chr18:23981750:A:C	1.16254e-09	-2.1903e-10	-0.889348
23981826	chr18:23981826:G:A	1.5116e-10	-1.8413	-1.08807
23982046	chr18:23982046:AAG:A	9.50326e-10	-2.1903e-10	-1.09091
23982300	chr18:23982300:C:T	2.01828e-10	-1.48196	-1.15834
23983464	chr18:23983464:A:G	8.85641e-10	-2.1903e-10	-1.1614
23983617	chr18:23983617:C:T	1.11974e-09	-2.1903e-10	-0.926859
23983724	chr18:23983724:T:C	8.6701e-10	-2.1903e-10	-1.18266
23983907	chr18:23983907:A:T	8.44881e-10	-2.1903e-10	-1.20852
23983911	chr18:23983911:A:T	3.35478e-10	-1.36156	-0.770596
23984009	chr18:23984009:C:T	9.51977e-10	-2.1903e-10	-1.08917
23984565	chr18:23984565:C:T	8.5288e-10	-2.1903e-10	-1.19909
23984683	chr18:23984683:T:C	8.57382e-10	-2.1903e-10	-1.19383
23985713	chr18:23985713:C:T	4.27637e-10	-1.88944	-2.58223e-10
23986609	chr18:23986609:C:T	8.43462e-10	-2.1903e-10	-1.2102
23986796	chr18:23986796:T:C	8.4207e-10	-2.1903e-10	-1.21185
23986997	chr18:23986997:G:A	2.86024e-10	-1.25857	-1.03306
23987856	chr18:23987856:A:G	1.28158e-10	-1.88334	-1.2111
23988403	chr18:23988403:C:T	1.44786e-10	-1.82815	-1.14431
23988750	chr18:23988750:C:T	9.45356e-10	-2.1903e-10	-1.09615
23988825	chr18:23988825:C:T	8.41526e-10	-2.1903e-10	-1.2125
23989235	chr18:23989235:G:A	9.03778e-10	-2.1903e-10	-1.14113
23989291	chr18:23989291:T:A	8.42243e-10	-2.1903e-10	-1.21164
23989446	chr18:23989446:T:G	1.21516e-09	-0.328924	-0.516158
23989650	chr18:23989650:A:G	8.47202e-10	-2.1903e-10	-1.20577
23989838	chr18:23989838:G:A	9.09943e-10	-2.1903e-10	-1.13433
23990285	chr18:23990285:AG:A	2.48716e-10	-1.28611	-1.14529
23990646	chr18:23990646:G:A	8.61689e-10	-2.1903e-10	-1.18882
23991652	chr18:23991652:G:A	1.0791e-09	-2.1903e-10	-0.963832
23991782	chr18:23991782:C:T	1.17179e-09	-0.797729	-0.083692
23991888	chr18:23991888:C:T	3.8177e-10	-1.13386	-0.869036
23991960	chr18:23991960:A:G	9.21793e-10	-2.1903e-10	-1.12139
23992080	chr18:23992080:G:A	4.95834e-09	1.1108	-0.549684
23992176	chr18:23992176:G:A	1.97047e-10	-1.46387	-1.2004
23992431	chr18:23992431:T:C	1.29343e-09	-2.1903e-10	-0.782656
23992873	chr18:23992873:C:G	1.34086e-10	-1.85514	-1.19409
23993061	chr18:23993061:G:A	1.28426e-10	-1.88643	-1.20593
23994394	chr18:23994394:T:C	1.29503e-10	-1.89419	-1.18982
23994495	chr18:23994495:A:G	8.42184e-10	-2.1903e-10	-1.21171
23994506	chr18:23994506:C:T	6.90699e-09	-2.1903e-10	0.892576
23994560	chr18:23994560:C:T	1.19841e-09	-0.615803	-0.243157
23994571	chr18:23994571:C:T	8.70544e-10	-2.1903e-10	-1.17859
23994905	chr18:23994905:A:T	1.66841e-10	-1.86288	-0.967788
23995234	chr18:23995234:G:A	8.41464e-10	-2.1903e-10	-1.21257
23995280	chr18:23995280:T:C	8.43282e-10	-2.1903e-10	-1.21041
23996578	chr18:23996578:C:T	8.41697e-10	-2.1903e-10	-1.21229
23996827	chr18:23996827:T:A	1.88188e-09	-2.1903e-10	-0.407688
23997048	chr18:23997048:A:G	1.47526e-10	-1.89411	-1.0596
23997131	chr18:23997131:T:C	2.49791e-10	-1.59136	-0.835732
23998113	chr18:23998113:T:C	1.57538e-10	-1.85009	-1.03796
23998567	chr18:23998567:A:G	1.94624e-09	-2.1903e-10	-0.374057
23998812	chr18:23998812:T:TTCTAAATA	8.41584e-10	-2.1903e-10	-1.21243
23998882	chr18:23998882:G:A	1.75499e-10	-1.85353	-0.926554
23998959	chr18:23998959:TG:T	2.40417e-10	-1.73318	-0.732161
23999002	chr18:23999002:C:T	6.54432e-10	-0.537007	-0.926939
23999010	chr18:23999010:A:G	9.76591e-10	-2.1903e-10	-1.06364
23999204	chr18:23999204:C:G	7.13371e-10	-1.37771	-2.58223e-10
23999410	chr18:23999410:C:T	9.50596e-10	-2.1903e-10	-1.09062
23999605	chr18:23999605:G:A	2.6872e-10	-1.76468	-0.589361
23999608	chr18:23999608:CT:C	8.43149e-10	-2.1903e-10	-1.21057
24000207	chr18:24000207:C:T	8.41534e-10	-2.1903e-10	-1.21249
24000528	chr18:24000528:G:A	2.85022e-10	-1.67141	-0.623737
24001102	chr18:24001102:C:T	8.41884e-10	-2.1903e-10	-1.21207
24001236	chr18:24001236:A:C	2.81913e-10	-1.60306	-0.70305
24001348	chr18:24001348:C:T	1.19051e-09	-2.1903e-10	-0.865575
24001734	chr18:24001734:G:C	2.62082e-09	-2.1903e-10	-0.0764713
24001745	chr18:24001745:T:C	1.18739e-09	-2.1903e-10	-0.868198
24002089	chr18:24002089:T:C	9.07336e-10	-2.1903e-10	-1.1372
24002127	chr18:24002127:T:C	1.12194e-09	-2.1903e-10	-0.924899
24002310	chr18:24002310:A:G	8.41526e-10	-2.1903e-10	-1.2125
24002442	chr18:24002442:C:G	1.30542e-09	-2.1903e-10	-0.77343
24002481	chr18:24002481:A:G	1.0019e-09	-2.1903e-10	-1.03806
24002579	chr18:24002579:G:A	2.96122e-10	-1.67782	-0.579115
24002865	chr18:24002865:C:T	3.68446e-10	-0.93752	-1.1009
24003260	chr18:24003260:C:T	8.43171e-10	-2.1903e-10	-1.21054
24003691	chr18:24003691:CT:C	2.71843e-09	-2.1903e-10	-0.0399017
24004281	chr18:24004281:C:G	8.47632e-10	-2.1903e-10	-1.20527
24005109	chr18:24005109:A:G	2.45215e-09	-2.1903e-10	-0.142991
24005218	chr18:24005218:C:T	1.04062e-09	-2.1903e-10	-1.00014
24005758	chr18:24005758:C:T	9.33986e-10	-2.1903e-10	-1.10825
24007048	chr18:24007048:T:C	8.41288e-10	-2.1903e-10	-1.21278
24007126	chr18:24007126:C:T	8.52537e-10	-2.1903e-10	-1.1995
24007383	chr18:24007383:CTTTA:C	1.04666e-09	-2.1903e-10	-0.994351
24007458	chr18:24007458:G:A	9.50324e-10	-2.1903e-10	-1.09091
24007475	chr18:24007475:C:T	2.16904e-10	-1.38321	-1.18505
24007703	chr18:24007703:T:C	1.99083e-10	-1.44518	-1.20881
24007767	chr18:24007767:A:G	8.93528e-10	-2.1903e-10	-1.15253
24008108	chr18:24008108:C:T	8.70486e-10	-2.1903e-10	-1.17866
24008230	chr18:24008230:C:T	2.04211e-10	-1.41657	-1.21199
24008335	chr18:24008335:A:C	1.46922e-09	-2.1903e-10	-0.655225
24008734	chr18:24008734:G:A	9.65441e-10	-2.1903e-10	-1.07513
24008850	chr18:24008850:C:T	6.50977e-10	-1.46924	-2.58223e-10
24009380	chr18:24009380:G:A	8.4199e-10	-2.1903e-10	-1.21194
24010272	chr18:24010272:G:A	1.04139e-09	-2.1903e-10	-0.999402
24010362	chr18:24010362:A:G	9.32356e-10	-2.1903e-10	-1.11
24010406	chr18:24010406:C:T	8.82883e-10	-2.1903e-10	-1.16452
24010852	chr18:24010852:A:G	3.32088e-09	-2.1903e-10	0.160272
24010919	chr18:24010919:G:A	8.62767e-10	-2.1903e-10	-1.18757
24011058	chr18:24011058:C:T	1.32778e-10	-1.89451	-1.16452
24011098	chr18:24011098:A:G	8.41294e-10	-2.1903e-10	-1.21277
24011201	chr18:24011201:G:A	8.41354e-10	-2.1903e-10	-1.2127
24011640	chr18:24011640:C:T	9.79107e-10	-1.06107	-2.58223e-10
24012036	chr18:24012036:A:C	8.59217e-10	-2.1903e-10	-1.19169
24012115	chr18:24012115:C:T	8.65791e-10	-2.1903e-10	-1.18407
24012599	chr18:24012599:T:C	1.74834e-10	-1.8635	-0.920371
24012605	chr18:24012605:G:T	1.18688e-09	-2.1903e-10	-0.868631
24013125	chr18:24013125:A:G	8.68817e-10	-2.1903e-10	-1.18058
24013185	chr18:24013185:G:A	8.77655e-10	-2.1903e-10	-1.17046
24013427	chr18:24013427:C:A	1.09018e-09	-2.1903e-10	-0.953617
24013508	chr18:24013508:G:A	8.44607e-10	-2.1903e-10	-1.20884
24013592	chr18:24013592:C:T	2.57107e-10	-1.24452	-1.1537
24013734	chr18:24013734:A:C	9.23737e-10	-2.1903e-10	-1.11928
24013999	chr18:24013999:T:C	1.22293e-09	-2.1903e-10	-0.83871
24014009	chr18:24014009:C:A	1.57239e-10	-1.86954	-1.0204
24014113	chr18:24014113:G:A	1.02006e-09	-2.1903e-10	-1.02009
24014179	chr18:24014179:C:T	1.07094e-09	-2.1903e-10	-0.971421
24014494	chr18:24014494:G:A	2.31955e-10	-1.68573	-0.815444
24014538	chr18:24014538:G:A	8.74641e-10	-2.1903e-10	-1.1739
24014604	chr18:24014604:C:T	1.30153e-09	-2.1903e-10	-0.776416
24014836	chr18:24014836:A:G	8.74898e-10	-2.1903e-10	-1.17361
24015116	chr18:24015116:C:T	8.55804e-10	-2.1903e-10	-1.19567
24015358	chr18:24015358:T:C	2.22987e-09	-2.1903e-10	-0.238013
24015702	chr18:24015702:A:G	1.09737e-09	-2.1903e-10	-0.947042
24016031	chr18:24016031:C:A	9.66614e-10	-2.1903e-10	-1.07391
24017080	chr18:24017080:G:A	1.68206e-10	-1.61877	-1.20375
24017391	chr18:24017391:G:A	3.01027e-09	-2.1903e-10	0.0620724
24017469	chr18:24017469:A:G	1.6497e-10	-1.70564	-1.13631
24017478	chr18:24017478:A:G	2.61037e-09	-2.1903e-10	-0.080464
24017580	chr18:24017580:C:T	1.43573e-10	-1.86714	-1.11373
24017607	chr18:24017607:G:A	4.27048e-10	-1.89082	-2.58223e-10
24017697	chr18:24017697:G:A	3.51975e-09	-2.1903e-10	0.218433
24018072	chr18:24018072:T:C	1.49681e-09	-2.1903e-10	-0.636619
24018128	chr18:24018128:G:A	4.14566e-09	0.382105	-2.58223e-10
24018301	chr18:24018301:C:T	4.67216e-10	-1.89419	0.0932681
24018302	chr18:24018302:G:A	1.58387e-10	-1.71631	-1.16636
24018637	chr18:24018637:T:A	1.43944e-09	-2.1903e-10	-0.675706
24018893	chr18:24018893:A:G	9.61021e-10	-1.56729	0.487574
24019123	chr18:24019123:T:C	1.26994e-10	-1.89151	-1.21207
24019174	chr18:24019174:C:T	1.58746e-09	-2.1903e-10	-0.577822
24019581	chr18:24019581:A:G	1.11471e-09	-2.1903e-10	-0.931362
24020561	chr18:24020561:C:A	1.01719e-09	-1.02292	-2.58223e-10
24020655	chr18:24020655:G:C	1.98399e-10	-1.50288	-1.15455
24020664	chr18:24020664:A:G	9.93997e-10	-2.1903e-10	-1.04598
24020738	chr18:24020738:C:T	1.79397e-10	-1.59106	-1.16705
24020758	chr18:24020758:G:C	1.84185e-09	-2.1903e-10	-0.429184
24020787	chr18:24020787:C:T	1.61098e-08	-2.1903e-10	1.73947
24020848	chr18:24020848:C:A	2.01071e-10	-1.49118	-1.15288
24021040	chr18:24021040:T:C	1.885e-10	-1.72739	-0.981225
24021149	chr18:24021149:G:A	1.86012e-10	-1.75733	-0.964566
24021240	chr18:24021240:A:G	1.80398e-10	-1.74087	-1.01168
24021292	chr18:24021292:C:T	9.75445e-09	-2.1903e-10	1.23777
24022574	chr18:24022574:G:C	5.2681e-09	-2.1903e-10	0.621713
24022610	chr18:24022610:T:C	1.3149e-09	-2.1903e-10	-0.766198
24022835	chr18:24022835:G:A	1.33858e-09	-2.1903e-10	-0.74835
24022973	chr18:24022973:A:G	2.68234e-10	-1.6591	-0.696751
24022981	chr18:24022981:G:A	9.03214e-10	-2.1903e-10	-1.14175
24023166	chr18:24023166:G:A	8.49144e-10	-2.1903e-10	-1.20348
24023275	chr18:24023275:A:G	1.52151e-10	-1.81717	-1.10567
24023587	chr18:24023587:G:T	4.13963e-09	-2.1903e-10	0.380648
24024130	chr18:24024130:A:G	2.32178e-09	-2.1903e-10	-0.197624
24024143	chr18:24024143:G:T	1.88533e-10	-1.72599	-0.982446
24024169	chr18:24024169:C:T	2.22786e-10	-1.68076	-0.860741
24024213	chr18:24024213:A:G	1.34983e-10	-1.8879	-1.15467
24024504	chr18:24024504:T:C	8.5738e-10	-2.1903e-10	-1.19383
24024556	chr18:24024556:G:A	5.04819e-09	-2.1903e-10	0.579073
24024585	chr18:24024585:A:G	9.27149e-10	-2.1903e-10	-1.1156
24024862	chr18:24024862:G:T	1.38154e-10	-1.89131	-1.12804
24024880	chr18:24024880:T:C	1.30552e-10	-1.89319	-1.18275
24024972	chr18:24024972:G:A	1.04817e-09	-2.1903e-10	-0.992912
24025160	chr18:24025160:C:T	9.66662e-10	-2.1903e-10	-1.07386
24025413	chr18:24025413:A:G	1.8062e-10	-1.68539	-1.06593
24025543	chr18:24025543:CT:C	8.55814e-10	-2.1903e-10	-1.19566
24025653	chr18:24025653:G:A	8.59465e-10	-2.1903e-10	-1.1914
24025823	chr18:24025823:C:G	8.42273e-10	-2.1903e-10	-1.21161
24026145	chr18:24026145:G:A	1.34421e-10	-1.87796	-1.16877
24026596	chr18:24026596:A:G	1.31323e-10	-1.89392	-1.17613
24026757	chr18:24026757:A:G	8.88716e-10	-2.1903e-10	-1.15793
24027247	chr18:24027247:G:A	1.18036e-09	-2.1903e-10	-0.874135
24027249	chr18:24027249:G:A	1.81959e-09	-2.1903e-10	-0.441347
24027430	chr18:24027430:A:G	2.42549e-09	-2.1903e-10	-0.153923
24027701	chr18:24027701:G:A	1.66224e-10	-1.69539	-1.13899
24028359	chr18:24028359:TATAAG:T	8.4538e-10	-2.1903e-10	-1.20793
24028781	chr18:24028781:G:A	1.24445e-09	-2.1903e-10	-0.821266
24028869	chr18:24028869:C:T	1.57493e-10	-1.76622	-1.12211
24029115	chr18:24029115:TTG:T	1.80401e-10	-1.83071	-0.921817
24029579	chr18:24029579:A:G	2.68571e-10	-1.89194	-0.462658
24029582	chr18:24029582:C:T	2.67132e-10	-1.89093	-0.469044
24029635	chr18:24029635:T:C	1.41332e-10	-1.82185	-1.17475
24029685	chr18:24029685:T:G	4.93216e-10	-1.74676	-2.58223e-10
24029750	chr18:24029750:G:A	1.25016e-09	-2.1903e-10	-0.816689
24029775	chr18:24029775:C:T	2.80834e-10	-1.89437	-0.415579
24029790	chr18:24029790:G:A	2.80234e-10	-1.89402	-0.418066
24029799	chr18:24029799:C:T	2.22193e-10	-1.58543	-0.958741
24029906	chr18:24029906:A:T	1.5598e-10	-1.76415	-1.13383
24030192	chr18:24030192:T:A	3.89688e-10	-0.859396	-1.12297
24030472	chr18:24030472:A:T	9.89661e-10	-2.1903e-10	-1.05035
24030990	chr18:24030990:C:T	9.99259e-10	-2.1903e-10	-1.0407
24031261	chr18:24031261:G:A	3.04998e-09	-2.1903e-10	0.0751763
24031268	chr18:24031268:AG:A	3.25187e-10	-1.01552	-1.1478
24031554	chr18:24031554:A:G	2.78905e-10	-1.81991	-0.496932
24031570	chr18:24031570:A:G	9.93744e-10	-2.1903e-10	-1.04623
24031572	chr18:24031572:C:A	9.93744e-10	-2.1903e-10	-1.04623
24031621	chr18:24031621:A:G	9.48553e-10	-2.1903e-10	-1.09278
24031766	chr18:24031766:A:G	8.90029e-10	-2.1903e-10	-1.15646
24031940	chr18:24031940:A:G	8.44042e-10	-2.1903e-10	-1.20951
24032231	chr18:24032231:T:G	9.47435e-10	-2.1903e-10	-1.09395
24032485	chr18:24032485:T:G	7.7606e-10	-1.29348	-2.58223e-10
24032510	chr18:24032510:G:A	8.47869e-10	-2.1903e-10	-1.20499
24033421	chr18:24033421:C:T	2.15801e-10	-1.68894	-0.884417
24033726	chr18:24033726:G:A	9.81119e-10	-2.1903e-10	-1.05902
24033766	chr18:24033766:C:T	1.145e-09	-2.1903e-10	-0.904555
24034645	chr18:24034645:TC:T	3.63473e-10	-1.04432	-1.00769
24034758	chr18:24034758:C:G	3.62297e-10	-0.846402	-1.20885
24035064	chr18:24035064:C:G	1.11476e-09	-2.1903e-10	-0.931316
24035316	chr18:24035316:A:T	9.13869e-10	-2.1903e-10	-1.13003
24035685	chr18:24035685:A:T	4.82673e-09	-2.1903e-10	0.534211
24035692	chr18:24035692:G:A	8.49714e-10	-2.1903e-10	-1.20281
24036014	chr18:24036014:C:T	8.83148e-10	-2.1903e-10	-1.16422
24036243	chr18:24036243:A:G	1.1332e-09	-2.1903e-10	-0.914916
24036433	chr18:24036433:C:T	4.30624e-10	-0.669865	-1.21261
24036517	chr18:24036517:T:C	4.28487e-09	-2.1903e-10	0.415134
24036698	chr18:24036698:A:G	4.36881e-10	-1.05374	-0.814311
24036823	chr18:24036823:G:A	4.76712e-10	-1.7808	-2.58223e-10
24037004	chr18:24037004:A:G	1.00642e-09	-2.1903e-10	-1.03356
24037158	chr18:24037158:C:G	3.36825e-10	-1.87775	-0.250402
24037320	chr18:24037320:A:G	8.53198e-10	-2.1903e-10	-1.19872
24037364	chr18:24037364:T:C	8.45827e-10	-2.1903e-10	-1.2074
24037927	chr18:24037927:T:A	8.72691e-10	-2.1903e-10	-1.17613
24037940	chr18:24037940:A:G	1.19982e-09	-2.1903e-10	-0.857788
24038522	chr18:24038522:A:G	6.92563e-10	-1.40731	-2.58223e-10
24039022	chr18:24039022:C:T	2.25806e-10	-1.89412	-0.633919
24039484	chr18:24039484:G:A	2.37953e-10	-1.88698	-0.588654
24039538	chr18:24039538:C:T	9.11383e-10	-2.1903e-10	-1.13275
24039633	chr18:24039633:C:T	8.7002e-10	-2.1903e-10	-1.1792
24039933	chr18:24039933:T:C	9.80744e-10	-2.1903e-10	-1.0594
24039949	chr18:24039949:A:G	7.58e-08	3.28814	-2.58223e-10
24039967	chr18:24039967:A:G	5.59719e-10	-0.418553	-1.20172
24040096	chr18:24040096:C:T	1.2709e-10	-1.89171	-1.21111
24040101	chr18:24040101:G:A	3.5853e-10	-0.866414	-1.19929
24040239	chr18:24040239:G:A	2.20344e-09	-2.1903e-10	-0.249936
24041341	chr18:24041341:A:G	8.48937e-10	-0.257939	-0.945788
24041397	chr18:24041397:T:C	9.88824e-10	-0.0977171	-0.953479
24041526	chr18:24041526:T:C	5.13196e-10	-0.862594	-0.844461
24042001	chr18:24042001:G:A	8.45552e-10	-2.1903e-10	-1.20772
24042039	chr18:24042039:A:T	1.10632e-09	-1.71898	0.780062
24042086	chr18:24042086:G:A	7.95195e-10	-0.293417	-0.975709
24042200	chr18:24042200:A:G	8.97579e-10	-2.1903e-10	-1.14801
24042262	chr18:24042262:T:C	8.17681e-10	-0.290332	-0.950908
24042287	chr18:24042287:T:C	2.73873e-10	-1.40396	-0.931086
24042635	chr18:24042635:G:A	7.13235e-10	-0.397598	-0.980303
24042668	chr18:24042668:G:A	3.10773e-10	-1.15651	-1.05214
24042719	chr18:24042719:C:T	8.87435e-10	-2.1903e-10	-1.15938
24043030	chr18:24043030:A:G	2.06896e-10	-1.40434	-1.21115
24043388	chr18:24043388:A:G	1.00851e-09	-2.1903e-10	-1.03148
24043452	chr18:24043452:A:G	7.69317e-10	-0.34782	-0.954389
24043519	chr18:24043519:GAACC:G	5.12681e-09	-2.1903e-10	0.594526
24044202	chr18:24044202:CTCTT:C	1.3642e-09	-0.729386	-2.58223e-10
24044373	chr18:24044373:G:A	5.98259e-09	-2.1903e-10	0.748896
24044383	chr18:24044383:A:C	1.72267e-09	-2.1903e-10	-0.496082
24044499	chr18:24044499:T:C	2.21052e-09	-2.1903e-10	-0.246729
24044816	chr18:24044816:A:G	1.03271e-09	-2.1903e-10	-1.00777
24044996	chr18:24044996:C:T	1.79432e-09	0.756826	-1.21216
24045059	chr18:24045059:G:A	3.04159e-09	0.824108	-0.751684
24045508	chr18:24045508:T:C	1.0814e-09	-2.1903e-10	-0.961704
24045701	chr18:24045701:T:G	4.79542e-10	-1.53155	-0.243329
24045730	chr18:24045730:T:C	1.86529e-09	-2.1903e-10	-0.416539
24045734	chr18:24045734:A:G	1.89147e-09	-2.1903e-10	-0.402602
24045768	chr18:24045768:T:C	9.13499e-10	-2.1903e-10	-1.13043
24045810	chr18:24045810:G:A	4.9656e-10	-1.74001	-2.58223e-10
24045859	chr18:24045859:C:T	2.16101e-09	-0.269383	-2.58223e-10
24046063	chr18:24046063:C:T	1.44493e-10	-1.78072	-1.19377
24046083	chr18:24046083:C:T	8.50458e-10	-2.1903e-10	-1.20194
24046603	chr18:24046603:T:C	1.73835e-09	-2.1903e-10	-0.487019
24046671	chr18:24046671:C:A	1.87643e-10	-1.50332	-1.20985
24046713	chr18:24046713:T:C	1.30713e-09	-2.1903e-10	-0.772127
24046938	chr18:24046938:T:A	9.27868e-10	-2.1903e-10	-1.11482
24047051	chr18:24047051:T:C	1.57548e-10	-1.72032	-1.16766
24047246	chr18:24047246:A:C	8.62318e-10	-2.1903e-10	-1.18809
24047387	chr18:24047387:A:G	1.04278e-09	-2.1903e-10	-0.998063
24048023	chr18:24048023:G:A	1.05174e-09	-2.1903e-10	-0.989515
24048375	chr18:24048375:A:C	1.16009e-09	0.316161	-1.20762
24048580	chr18:24048580:T:G	3.54812e-09	-2.1903e-10	0.226461
24048720	chr18:24048720:TA:T	8.5797e-10	-2.1903e-10	-1.19314
24048808	chr18:24048808:A:G	8.48372e-10	-2.1903e-10	-1.20439
24049820	chr18:24049820:C:T	1.76197e-08	1.72672	0.102338
24049923	chr18:24049923:C:T	1.24499e-09	-1.78676	0.965937
24049947	chr18:24049947:T:C	8.4403e-10	-2.1903e-10	-1.20952
24050425	chr18:24050425:C:T	7.40375e-10	-0.771884	-0.568672
24050494	chr18:24050494:G:A	8.49661e-10	-2.1903e-10	-1.20287
24050664	chr18:24050664:G:A	9.7229e-10	-1.06806	-2.58223e-10
24050708	chr18:24050708:C:T	8.41549e-10	-2.1903e-10	-1.21247
24050730	chr18:24050730:G:A	1.14045e-09	-2.1903e-10	-0.908531
24050800	chr18:24050800:A:G	8.54834e-10	-2.1903e-10	-1.19681
24050929	chr18:24050929:T:G	4.68018e-09	0.503379	-2.58223e-10
24051092	chr18:24051092:G:A	8.52799e-10	-2.1903e-10	-1.19919
24051109	chr18:24051109:C:T	8.78502e-10	-0.672028	-0.497467
24051280	chr18:24051280:G:A	5.82037e-09	-0.645748	1.36716
24051895	chr18:24051895:G:A	8.53826e-10	-2.1903e-10	-1.19799
24052001	chr18:24052001:T:C	1.03917e-09	-2.1903e-10	-1.00153
24052285	chr18:24052285:A:T	1.65746e-10	-1.64593	-1.19132
24052490	chr18:24052490:A:G	8.55867e-10	-2.1903e-10	-1.1956
24052884	chr18:24052884:T:C	1.49442e-10	-1.73061	-1.2102
24053032	chr18:24053032:G:A	1.01474e-09	-0.439975	-0.585346
24053234	chr18:24053234:A:G	1.03044e-09	-0.376875	-0.6331
24053270	chr18:24053270:C:T	8.785e-10	-2.1903e-10	-1.1695
24053288	chr18:24053288:GAC:G	1.46928e-10	-1.80683	-1.15094
24053352	chr18:24053352:G:A	8.4136e-10	-2.1903e-10	-1.21269
24054026	chr18:24054026:A:G	8.45383e-10	-2.1903e-10	-1.20792
24054332	chr18:24054332:C:T	1.88754e-10	-1.84728	-0.859991
24054564	chr18:24054564:A:G	1.27306e-09	-0.798533	-2.58223e-10
24054814	chr18:24054814:T:C	1.15233e-09	-2.1903e-10	-0.898171
24055442	chr18:24055442:G:A	1.28096e-10	-1.88234	-1.21259
24055789	chr18:24055789:T:C	8.57812e-10	-2.1903e-10	-1.19333
24055968	chr18:24055968:G:A	8.63733e-10	-2.1903e-10	-1.18645
24056282	chr18:24056282:A:T	2.7855e-10	-1.24575	-1.07237
24056391	chr18:24056391:G:A	4.96523e-10	-1.74008	-2.58223e-10
24056520	chr18:24056520:G:A	8.63741e-10	-2.1903e-10	-1.18644
24056537	chr18:24056537:T:C	8.88961e-10	-2.1903e-10	-1.15766
24056917	chr18:24056917:A:G	8.51608e-10	-2.1903e-10	-1.20059
24057237	chr18:24057237:A:G	8.45426e-10	-2.1903e-10	-1.20787
24057252	chr18:24057252:A:G	8.71414e-10	-2.1903e-10	-1.1776
24057325	chr18:24057325:T:A	8.98216e-10	-2.1903e-10	-1.1473
24058002	chr18:24058002:C:A	1.28147e-10	-1.88803	-1.20651
24058051	chr18:24058051:A:G	1.11601e-09	-2.1903e-10	-0.930199
24058110	chr18:24058110:T:G	7.1791e-10	-1.07658	-0.294785
24058545	chr18:24058545:C:A	1.31757e-10	-1.85419	-1.21256
24058775	chr18:24058775:A:G	1.43907e-09	-2.1903e-10	-0.675958
24058826	chr18:24058826:G:A	8.4457e-10	-2.1903e-10	-1.20888
24058926	chr18:24058926:A:T	9.66515e-10	-2.1903e-10	-1.07402
24059248	chr18:24059248:G:A	1.23492e-09	-2.1903e-10	-0.828951
24059394	chr18:24059394:T:C	9.26706e-10	-1.11608	-2.58223e-10
24059461	chr18:24059461:C:T	1.72401e-10	-1.60265	-1.19524
24059698	chr18:24059698:C:A	9.35379e-10	-2.1903e-10	-1.10676
24059770	chr18:24059770:C:T	1.16491e-09	-2.1903e-10	-0.887313
24059826	chr18:24059826:T:G	2.00606e-10	-1.46534	-1.18103
24060092	chr18:24060092:A:G	1.01447e-09	-2.1903e-10	-1.02559
24060136	chr18:24060136:A:G	1.91107e-09	-2.1903e-10	-0.392293
24060551	chr18:24060551:G:A	1.64568e-10	-1.74334	-1.10104
24060600	chr18:24060600:G:A	1.66132e-10	-1.73257	-1.10236
24060692	chr18:24060692:T:C	1.54113e-10	-1.75293	-1.1571
24060853	chr18:24060853:C:T	1.64411e-10	-1.75273	-1.09262
24060965	chr18:24060965:A:G	3.55834e-10	-1.72624	-0.347005
24061240	chr18:24061240:A:T	4.37169e-10	-1.86739	-2.58223e-10
24061451	chr18:24061451:G:A	8.67896e-10	-2.1903e-10	-1.18164
24061630	chr18:24061630:G:A	5.39052e-10	-1.15104	-0.50686
24062033	chr18:24062033:C:T	1.65087e-10	-1.76555	-1.07569
24062314	chr18:24062314:T:C	8.67356e-10	-2.1903e-10	-1.18226
24062367	chr18:24062367:G:A	8.54072e-10	-2.1903e-10	-1.1977
24062619	chr18:24062619:C:CT	2.27483e-10	-1.32176	-1.19888
24062722	chr18:24062722:A:G	8.43068e-10	-2.1903e-10	-1.21066
24062766	chr18:24062766:G:C	1.3617e-10	-1.87076	-1.16304
24062886	chr18:24062886:A:G	1.29359e-09	-2.1903e-10	-0.782538
24063479	chr18:24063479:T:C	3.30129e-10	-0.963442	-1.18479
24063551	chr18:24063551:C:T	2.84592e-09	-1.82642	1.83235
24064094	chr18:24064094:G:A	1.40499e-09	-2.1903e-10	-0.699928
24064278	chr18:24064278:A:T	4.25358e-10	-1.89478	-2.58223e-10
24064633	chr18:24064633:T:A	1.00085e-09	-1.68094	0.641838
24064732	chr18:24064732:T:A	2.53977e-10	-1.69871	-0.711762
24064882	chr18:24064882:AG:A	8.41296e-10	-2.1903e-10	-1.21277
24064915	chr18:24064915:T:C	1.49866e-10	-1.87849	-1.05949
24065002	chr18:24065002:G:T	5.86997e-10	-0.398623	-1.17407
24065327	chr18:24065327:C:T	6.98172e-10	-1.88522	0.48597
24065679	chr18:24065679:G:A	9.22795e-10	-2.1903e-10	-1.12031
24065853	chr18:24065853:C:T	8.95228e-10	-2.1903e-10	-1.15063
24065913	chr18:24065913:AATTT:A	1.6664e-09	-2.1903e-10	-0.529292
24066125	chr18:24066125:T:C	1.51127e-09	-2.1903e-10	-0.627004
24066219	chr18:24066219:A:G	1.58196e-09	-2.1903e-10	-0.581292
24066403	chr18:24066403:C:T	4.53368e-10	-1.83101	-2.58223e-10
24066482	chr18:24066482:G:A	8.48225e-10	-2.1903e-10	-1.20457
24066938	chr18:24066938:A:G	2.09308e-10	-1.52282	-1.08109
24067239	chr18:24067239:C:T	4.29786e-10	-1.88442	-2.58223e-10
24067269	chr18:24067269:CTT:C	4.49158e-10	-1.84034	-2.58223e-10
24067363	chr18:24067363:G:C	9.73307e-10	-2.1903e-10	-1.06701
24067443	chr18:24067443:G:A	8.79604e-10	-2.1903e-10	-1.16824
24067823	chr18:24067823:A:G	1.52093e-09	-2.1903e-10	-0.620634
24068387	chr18:24068387:C:G	8.76615e-10	-2.1903e-10	-1.17165
24068601	chr18:24068601:A:G	1.68828e-10	-1.77193	-1.0469
24069367	chr18:24069367:C:A	1.04976e-09	-2.1903e-10	-0.991395
24070558	chr18:24070558:T:C	2.20922e-09	-0.24732	-2.58223e-10
24070571	chr18:24070571:G:A	2.87623e-10	-1.89476	-0.391307
24070697	chr18:24070697:A:T	9.52864e-10	-2.1903e-10	-1.08824
24070733	chr18:24070733:C:T	2.67091e-10	-1.27591	-1.08421
24071000	chr18:24071000:T:C	3.81754e-10	-1.15436	-0.848572
24071064	chr18:24071064:G:T	3.99449e-10	-0.747115	-1.21051
24071427	chr18:24071427:A:G	2.54807e-09	-2.1903e-10	-0.104621
24071544	chr18:24071544:T:C	1.04239e-09	-2.1903e-10	-0.99844
24071592	chr18:24071592:T:C	3.07483e-10	-1.8348	-0.384492
24071610	chr18:24071610:CT:C	9.13893e-10	-2.1903e-10	-1.13
24071673	chr18:24071673:G:A	9.14441e-10	-2.1903e-10	-1.1294
24071805	chr18:24071805:A:G	2.13253e-09	-2.1903e-10	-0.282649
24071821	chr18:24071821:G:A	1.85323e-09	-0.423028	-2.58223e-10
24072363	chr18:24072363:G:A	9.31454e-10	-2.1903e-10	-1.11097
24072379	chr18:24072379:A:G	1.27388e-10	-1.8889	-1.21158
24072955	chr18:24072955:C:T	4.50049e-10	-1.83836	-2.58223e-10
24073098	chr18:24073098:T:C	9.16391e-10	-2.1903e-10	-1.12727
24073200	chr18:24073200:A:G	2.14924e-10	-1.38423	-1.1932
24073929	chr18:24073929:A:G	1.15811e-09	-2.1903e-10	-0.893168
24074706	chr18:24074706:C:T	9.79778e-10	-2.1903e-10	-1.06039
24075042	chr18:24075042:A:G	1.65548e-10	-1.65286	-1.18559
24075817	chr18:24075817:C:G	1.48104e-10	-1.73767	-1.21213
24076327	chr18:24076327:G:A	1.70877e-10	-1.60894	-1.19782
24076653	chr18:24076653:A:G	1.83714e-10	-1.52288	-1.21145
24076935	chr18:24076935:A:G	1.77675e-10	-1.56232	-1.20544
24077156	chr18:24077156:G:A	1.41367e-09	-2.1903e-10	-0.693771
24077410	chr18:24077410:G:A	2.11542e-09	-0.290705	-2.58223e-10
24077747	chr18:24077747:T:C	1.8104e-10	-1.57052	-1.17847
24077802	chr18:24077802:C:T	1.75119e-10	-1.63246	-1.14979
24078419	chr18:24078419:G:A	1.65758e-10	-1.73026	-1.10693
24079300	chr18:24079300:C:G	1.49907e-10	-1.87693	-1.06077
24079544	chr18:24079544:T:G	2.49066e-10	-1.26562	-1.16437
24079575	chr18:24079575:G:A	2.45813e-10	-1.83881	-0.604331
24079695	chr18:24079695:A:G	2.07272e-10	-1.45659	-1.15709
24079932	chr18:24079932:GCTGGGACTACAGGTGTGCACTACCACA:G	2.2712e-10	-1.33047	-1.19176
24080529	chr18:24080529:GA:G	8.94589e-10	-2.1903e-10	-1.15135
24081148	chr18:24081148:G:A	1.93646e-10	-1.89471	-0.786974
24081182	chr18:24081182:C:T	2.13431e-10	-1.45432	-1.13008
24081244	chr18:24081244:G:T	1.57544e-10	-1.71062	-1.17739
24081273	chr18:24081273:C:A	1.34141e-10	-1.88159	-1.16723
24081659	chr18:24081659:G:A	4.20398e-10	-0.725373	-1.18114
24081740	chr18:24081740:A:G	1.55309e-10	-1.89461	-1.00769
24082761	chr18:24082761:A:AT	1.46902e-10	-1.89435	-1.0636
24082772	chr18:24082772:C:T	1.63426e-10	-1.64502	-1.20634
24082852	chr18:24082852:A:C	1.53199e-10	-1.71915	-1.19683
24083177	chr18:24083177:C:A	8.41864e-10	-2.1903e-10	-1.21209
24083675	chr18:24083675:A:G	1.69476e-09	-0.512417	-2.58223e-10
24083698	chr18:24083698:G:T	1.46839e-09	-0.655794	-2.58223e-10
24083720	chr18:24083720:A:G	1.80166e-09	-0.45125	-2.58223e-10
24083759	chr18:24083759:TCTC:T	2.51222e-10	-1.25857	-1.16281
24084035	chr18:24084035:T:G	3.68535e-10	-1.45309	-0.585083
24084142	chr18:24084142:T:C	2.97841e-10	-1.08571	-1.16544
24084249	chr18:24084249:T:G	1.72987e-09	-0.491913	-2.58223e-10
24084441	chr18:24084441:C:T	1.37196e-09	-2.1903e-10	-0.723718
24084471	chr18:24084471:T:C	3.17113e-10	-1.03473	-1.15372
24084484	chr18:24084484:CA:C	1.49004e-10	-1.87243	-1.07131
24084661	chr18:24084661:T:C	3.08083e-10	-1.09073	-1.12662
24084796	chr18:24084796:G:T	1.39156e-09	-2.1903e-10	-0.709533
24085195	chr18:24085195:G:A	8.44021e-10	-2.1903e-10	-1.20954
24085260	chr18:24085260:G:A	3.00937e-10	-1.11152	-1.12929
24085288	chr18:24085288:TTC:T	1.20381e-09	-2.1903e-10	-0.854466
24085494	chr18:24085494:C:T	4.33959e-10	-1.87476	-2.58223e-10
24085668	chr18:24085668:G:C	8.51802e-10	-2.1903e-10	-1.20036
24085715	chr18:24085715:T:C	8.42443e-10	-2.1903e-10	-1.21141
24085763	chr18:24085763:A:G	2.18507e-10	-1.36737	-1.19352
24085782	chr18:24085782:T:C	2.06424e-09	-2.1903e-10	-0.315197
24085973	chr18:24085973:C:G	1.2761e-10	-1.89477	-1.20397
24086044	chr18:24086044:G:T	2.65607e-10	-1.23511	-1.13059
24086206	chr18:24086206:A:T	1.40642e-10	-1.88616	-1.11533
24086258	chr18:24086258:A:G	3.01934e-10	-1.08972	-1.14778
24086426	chr18:24086426:G:A	2.96861e-10	-1.10602	-1.14843
24086596	chr18:24086596:C:T	1.4396e-10	-1.78269	-1.19548
24086832	chr18:24086832:C:T	8.80117e-10	-2.1903e-10	-1.16766
24086871	chr18:24086871:A:G	2.66203e-10	-1.19344	-1.17002
24087260	chr18:24087260:T:G	1.94837e-09	-2.1903e-10	-0.372963
24087281	chr18:24087281:A:G	1.47734e-10	-1.74001	-1.21228
24087450	chr18:24087450:T:C	1.64331e-09	-2.1903e-10	-0.543246
24087489	chr18:24087489:A:T	8.55275e-10	-2.1903e-10	-1.19629
24087805	chr18:24087805:A:G	9.72117e-10	-2.1903e-10	-1.06824
24088100	chr18:24088100:T:C	2.26538e-10	-1.34291	-1.18188
24088442	chr18:24088442:C:T	1.62092e-10	-1.69883	-1.16072
24088811	chr18:24088811:C:T	8.48768e-10	-2.1903e-10	-1.20393
24088867	chr18:24088867:T:TC	8.68839e-10	-2.1903e-10	-1.18055
24089818	chr18:24089818:G:A	1.12851e-09	-2.1903e-10	-0.919055
24089830	chr18:24089830:C:A	3.22232e-10	-1.04035	-1.13209
24090366	chr18:24090366:A:G	2.75049e-09	-2.1903e-10	-0.028179
24090460	chr18:24090460:G:A	1.07452e-09	-2.1903e-10	-0.968088
24090642	chr18:24090642:G:A	1.46131e-10	-1.78654	-1.17667
24091016	chr18:24091016:A:G	1.13802e-09	-2.1903e-10	-0.910671
24091338	chr18:24091338:A:G	1.99209e-09	-0.350772	-2.58223e-10
24091549	chr18:24091549:G:A	9.53524e-10	-2.1903e-10	-1.08755
24091781	chr18:24091781:A:G	1.66886e-09	-2.1903e-10	-0.527818
24091810	chr18:24091810:G:C	1.10281e-09	-2.1903e-10	-0.942096
24091860	chr18:24091860:C:T	3.21274e-10	-0.971184	-1.20423
24091949	chr18:24091949:CAG:C	1.10922e-09	-2.1903e-10	-0.936297
24092296	chr18:24092296:T:C	1.09487e-09	-2.1903e-10	-0.949319
24092456	chr18:24092456:A:G	1.01063e-09	-2.1903e-10	-1.02938
24092551	chr18:24092551:A:G	3.46724e-09	-2.1903e-10	0.203401
24092560	chr18:24092560:T:G	1.13744e-09	-2.1903e-10	-0.911178
24093222	chr18:24093222:A:G	2.47608e-09	-2.1903e-10	-0.133281
24093568	chr18:24093568:C:T	2.57231e-10	-1.86539	-0.532346
24093768	chr18:24093768:T:C	8.70041e-10	-2.1903e-10	-1.17917
24093800	chr18:24093800:A:G	1.47843e-09	-2.1903e-10	-0.648978
24093883	chr18:24093883:C:G	9.13027e-10	-2.1903e-10	-1.13095
24093963	chr18:24093963:C:T	1.28774e-10	-1.89194	-1.19771
24094096	chr18:24094096:C:G	1.35102e-10	-1.86335	-1.17834
24094643	chr18:24094643:C:T	1.38161e-10	-1.82101	-1.19828
24094872	chr18:24094872:T:G	4.41633e-10	-1.81265	-0.0445837
24095102	chr18:24095102:TC:T	1.21353e-09	-0.846424	-2.58223e-10
24095334	chr18:24095334:G:A	1.74765e-10	-1.58818	-1.19609
24095724	chr18:24095724:CT:C	9.01342e-10	-2.1903e-10	-1.14383
24095919	chr18:24095919:G:A	1.93484e-10	-1.66715	-1.01537
24096155	chr18:24096155:C:T	5.02824e-10	-1.72747	-2.58223e-10
24096260	chr18:24096260:A:G	1.40835e-10	-1.89191	-1.10821
24096957	chr18:24096957:C:CTGAAGAAAAAT	1.32796e-09	-2.1903e-10	-0.756316
24097040	chr18:24097040:G:A	1.52375e-10	-1.71062	-1.21075
24097522	chr18:24097522:T:C	9.37204e-10	-2.1903e-10	-1.10481
24097645	chr18:24097645:G:A	5.80497e-10	-1.58383	-2.58223e-10
24098887	chr18:24098887:C:A	9.83325e-10	-2.1903e-10	-1.05677
24099152	chr18:24099152:G:A	1.54293e-10	-1.87066	-1.0382
24099408	chr18:24099408:T:G	1.30396e-10	-1.87747	-1.19966
24099539	chr18:24099539:T:C	4.4696e-10	-1.82025	-0.0249968
24099986	chr18:24099986:C:T	1.43656e-10	-1.88448	-1.09581
24100233	chr18:24100233:A:G	1.14397e-09	-2.1903e-10	-0.905452
24100265	chr18:24100265:C:A	1.57708e-10	-1.86489	-1.02207
24100626	chr18:24100626:G:T	8.54269e-10	-2.1903e-10	-1.19747
24100771	chr18:24100771:G:A	1.39968e-10	-1.88665	-1.11965
24101005	chr18:24101005:T:C	1.56096e-10	-1.8613	-1.03594
24101114	chr18:24101114:A:T	4.04358e-10	-1.81524	-0.130173
24101119	chr18:24101119:G:C	4.04978e-10	-1.81663	-0.127249
24101130	chr18:24101130:T:C	5.96396e-10	-1.55681	-2.58223e-10
24101524	chr18:24101524:A:G	1.45391e-10	-1.75773	-1.21056
24101830	chr18:24101830:G:A	9.79339e-10	-2.1903e-10	-1.06083
24102065	chr18:24102065:G:C	8.76888e-10	-2.1903e-10	-1.17133
24102084	chr18:24102084:G:A	1.70942e-10	-1.59482	-1.21156
24102336	chr18:24102336:C:T	1.82885e-10	-1.53686	-1.20199
24102354	chr18:24102354:A:G	1.08758e-09	-2.1903e-10	-0.956002
24102367	chr18:24102367:C:A	3.29467e-10	-1.48893	-0.661305
24102554	chr18:24102554:T:C	1.25905e-09	-2.1903e-10	-0.809601
24102685	chr18:24102685:A:G	1.29496e-09	-0.799374	0.0178985
24103128	chr18:24103128:T:C	1.36785e-09	-2.1903e-10	-0.72672
24103371	chr18:24103371:T:C	1.0352e-09	-2.1903e-10	-1.00536
24103941	chr18:24103941:T:TG	4.86263e-09	-2.1903e-10	0.541622
24104896	chr18:24104896:A:G	9.80986e-10	-1.05915	-2.58223e-10
24104964	chr18:24104964:T:C	2.25388e-10	-1.88135	-0.648543
24105673	chr18:24105673:A:G	1.29285e-09	-2.1903e-10	-0.783104
24105746	chr18:24105746:C:T	1.88215e-09	-2.1903e-10	-0.40754
24105952	chr18:24105952:T:C	8.56283e-10	-2.1903e-10	-1.19511
24106190	chr18:24106190:A:G	3.51341e-10	-1.89198	-0.193973
24106874	chr18:24106874:G:A	3.25367e-10	-1.89264	-0.270122
24106975	chr18:24106975:G:A	9.03922e-10	-2.1903e-10	-1.14097
24107314	chr18:24107314:C:T	5.84215e-10	-0.5692	-1.00824
24107576	chr18:24107576:C:T	9.30183e-10	-2.1903e-10	-1.11233
24107649	chr18:24107649:A:G	8.46924e-10	-2.1903e-10	-1.2061
24107653	chr18:24107653:C:T	1.01941e-09	-2.1903e-10	-1.02074
24107698	chr18:24107698:C:T	9.93511e-10	-2.1903e-10	-1.04647
24108265	chr18:24108265:A:G	1.45633e-10	-1.765	-1.20162
24108343	chr18:24108343:C:T	1.28412e-10	-1.89325	-1.19922
24108614	chr18:24108614:T:A	2.54217e-10	-1.88561	-0.523913
24108774	chr18:24108774:A:T	8.76252e-10	-2.1903e-10	-1.17206
24108972	chr18:24108972:A:G	1.05423e-09	-2.1903e-10	-0.98715
24109349	chr18:24109349:ATTAAAC:A	8.68627e-10	-2.1903e-10	-1.1808
24109430	chr18:24109430:G:A	4.82209e-10	-0.887991	-0.881344
24109563	chr18:24109563:G:A	1.30854e-09	-2.1903e-10	-0.771047
24109583	chr18:24109583:T:C	1.0274e-09	-1.01292	-2.58223e-10
24109800	chr18:24109800:C:T	8.47212e-10	-2.1903e-10	-1.20576
24110151	chr18:24110151:C:T	3.24074e-09	-2.1903e-10	0.135845
24110696	chr18:24110696:T:G	1.32807e-09	-2.1903e-10	-0.756233
24110865	chr18:24110865:C:A	2.46583e-10	-1.23136	-1.20865
24110904	chr18:24110904:G:A	3.44257e-10	-1.87795	-0.22838
24111237	chr18:24111237:C:T	1.29245e-09	-2.1903e-10	-0.783417
24111370	chr18:24111370:A:G	1.21372e-09	-2.1903e-10	-0.846271
24111518	chr18:24111518:A:G	4.83211e-10	-0.705803	-1.06146
24111575	chr18:24111575:A:C	1.60127e-09	-2.1903e-10	-0.569159
24111932	chr18:24111932:G:A	4.6702e-10	-1.80134	-2.58223e-10
24112286	chr18:24112286:G:C	1.04719e-09	-2.1903e-10	-0.993843
24112918	chr18:24112918:C:A	6.00823e-10	-1.22128	-0.328138
24112942	chr18:24112942:G:A	9.71213e-10	-2.1903e-10	-1.06917
24112985	chr18:24112985:G:C	4.53286e-10	-1.83119	-2.58223e-10
24113707	chr18:24113707:G:A	8.41472e-10	-2.1903e-10	-1.21256
24113884	chr18:24113884:G:A	9.09338e-10	-0.512875	-0.622121
24113928	chr18:24113928:C:T	1.98339e-10	-1.72797	-0.929762
24114038	chr18:24114038:C:T	1.27764e-10	-1.88756	-1.20997
24114196	chr18:24114196:G:A	1.00873e-09	-0.474603	-0.556659
24114262	chr18:24114262:G:A	4.26456e-10	-1.8922	-2.58223e-10
24114267	chr18:24114267:T:C	6.09238e-10	-0.699552	-0.835952
24114899	chr18:24114899:A:G	8.4597e-10	-2.1903e-10	-1.20723
24114943	chr18:24114943:C:T	4.43225e-10	-1.85364	-2.58223e-10
24114957	chr18:24114957:A:G	1.66241e-10	-1.88545	-0.948828
24115024	chr18:24115024:A:G	1.67422e-10	-1.89362	-0.933572
24115611	chr18:24115611:A:G	8.65314e-10	-2.1903e-10	-1.18462
24115811	chr18:24115811:G:T	1.64151e-09	-2.1903e-10	-0.544338
24115923	chr18:24115923:G:A	8.74242e-10	-2.1903e-10	-1.17436
24115984	chr18:24115984:GCTTAGAAAT:G	5.52307e-10	-0.56631	-1.0673
24116175	chr18:24116175:T:C	5.95882e-10	-0.764576	-0.793094
24116236	chr18:24116236:T:C	6.82256e-10	-0.628076	-0.794232
24116371	chr18:24116371:C:T	1.61282e-09	-2.1903e-10	-0.561975
24116505	chr18:24116505:C:T	1.46504e-10	-1.86737	-1.09329
24117007	chr18:24117007:G:A	1.29554e-10	-1.8937	-1.18992
24117102	chr18:24117102:G:A	4.45362e-09	-2.1903e-10	0.453761
24117169	chr18:24117169:C:T	1.08658e-09	-2.1903e-10	-0.956924
24117335	chr18:24117335:T:C	4.15252e-10	-0.783101	-1.13573
24117495	chr18:24117495:A:C	2.47967e-10	-1.22635	-1.20806
24117631	chr18:24117631:A:G	1.01738e-09	-2.1903e-10	-1.02273
24117651	chr18:24117651:G:A	4.25375e-10	-1.89474	-2.58223e-10
24117973	chr18:24117973:A:C	1.06372e-09	-2.1903e-10	-0.978188
24118072	chr18:24118072:G:T	1.32906e-10	-1.86958	-1.18849
24118576	chr18:24118576:C:T	4.97024e-10	-0.819981	-0.919093
24118952	chr18:24118952:G:T	1.28869e-10	-1.88018	-1.20873
24119027	chr18:24119027:T:C	1.2008e-09	-2.1903e-10	-0.856969
24119224	chr18:24119224:G:T	8.84868e-10	-2.1903e-10	-1.16227
24119544	chr18:24119544:C:T	1.26634e-10	-1.89363	-1.21278
24119629	chr18:24119629:G:GT	8.34445e-10	-0.202649	-1.0183
24119634	chr18:24119634:C:G	1.3412e-09	-2.1903e-10	-0.746391
24120230	chr18:24120230:G:T	2.31852e-10	-1.57086	-0.930758
24120855	chr18:24120855:CAT:C	4.5784e-10	-0.816353	-1.00484
24121149	chr18:24121149:T:G	8.8324e-10	-2.1903e-10	-1.16412
24121226	chr18:24121226:A:G	1.49413e-09	-2.1903e-10	-0.638415
24121344	chr18:24121344:G:A	6.57783e-10	-0.678661	-0.780176
24121381	chr18:24121381:C:T	2.59904e-10	-1.42351	-0.963891
24121812	chr18:24121812:A:G	1.81677e-10	-1.65342	-1.09206
24122116	chr18:24122116:C:G	1.07964e-09	-2.1903e-10	-0.963329
24122898	chr18:24122898:T:G	3.57504e-10	-1.04636	-1.0222
24123032	chr18:24123032:A:G	4.284e-10	-1.88765	-2.58223e-10
24123230	chr18:24123230:T:C	1.58718e-09	-2.1903e-10	-0.578001
24123333	chr18:24123333:G:A	3.78537e-10	-0.975955	-1.03544
24123368	chr18:24123368:T:C	9.50193e-10	-2.1903e-10	-1.09105
24123633	chr18:24123633:C:T	5.34304e-10	-0.753631	-0.913116
24123717	chr18:24123717:T:C	4.60897e-09	-2.1903e-10	0.488047
24123795	chr18:24123795:T:C	1.1618e-09	-2.1903e-10	-0.88999
24124296	chr18:24124296:T:A	4.86173e-09	-2.1903e-10	0.541437
24124528	chr18:24124528:G:A	8.8985e-10	-2.1903e-10	-1.15666
24124594	chr18:24124594:A:T	1.49924e-09	-2.1903e-10	-0.634996
24125652	chr18:24125652:C:T	3.10749e-10	-1.17985	-1.02888
24125660	chr18:24125660:G:A	6.23293e-10	-0.496994	-1.0157
24125681	chr18:24125681:T:C	6.66915e-10	-0.457282	-0.987769
24125712	chr18:24125712:T:C	1.38117e-09	-2.1903e-10	-0.717027
24126214	chr18:24126214:A:C	2.81715e-10	-1.12447	-1.18235
24126702	chr18:24126702:C:T	4.4286e-10	-1.85446	-2.58223e-10
24126955	chr18:24126955:A:G	8.45906e-10	-2.1903e-10	-1.2073
24127299	chr18:24127299:A:C	8.4611e-10	-2.1903e-10	-1.20706
24127462	chr18:24127462:C:T	8.43294e-10	-2.1903e-10	-1.2104
24127601	chr18:24127601:C:T	1.08761e-09	-2.1903e-10	-0.955974
24127636	chr18:24127636:C:T	1.17477e-09	-0.878888	-2.58223e-10
24127651	chr18:24127651:G:A	9.39776e-10	-2.1903e-10	-1.10207
24127786	chr18:24127786:G:A	9.0417e-10	-2.1903e-10	-1.14069
24128673	chr18:24128673:C:A	8.50764e-10	-2.1903e-10	-1.20158
24129035	chr18:24129035:G:A	1.81829e-10	-1.54859	-1.19605
24129903	chr18:24129903:A:T	3.88481e-09	-2.1903e-10	0.317118
24130357	chr18:24130357:C:T	3.87663e-09	-2.1903e-10	0.31501
24130638	chr18:24130638:T:C	1.3911e-09	-2.1903e-10	-0.709863
24130823	chr18:24130823:C:T	2.03375e-10	-1.53423	-1.09843
24131450	chr18:24131450:T:C	1.12398e-09	-2.1903e-10	-0.923084
24131609	chr18:24131609:G:A	9.37632e-10	-2.1903e-10	-1.10435
24131836	chr18:24131836:G:A	1.60581e-09	-2.1903e-10	-0.566331
24132715	chr18:24132715:C:T	1.66867e-09	-2.1903e-10	-0.527931
24133172	chr18:24133172:G:T	2.64086e-10	-1.19487	-1.17657
24133349	chr18:24133349:T:C	5.77018e-09	-2.1903e-10	0.712746
24133492	chr18:24133492:T:C	1.80157e-10	-1.58754	-1.16634
24133732	chr18:24133732:A:C	3.05613e-10	-1.02192	-1.20348
24133745	chr18:24133745:G:C	1.29477e-10	-1.87149	-1.21272
24133838	chr18:24133838:T:C	7.07907e-10	-1.3854	-2.58223e-10
24134631	chr18:24134631:G:A	7.11401e-10	-1.38048	-2.58223e-10
24134769	chr18:24134769:CTAT:C	4.27968e-10	-1.88866	-2.58223e-10
24134861	chr18:24134861:A:G	1.28751e-10	-1.88015	-1.20968
24134970	chr18:24134970:C:T	6.51779e-10	-0.449627	-1.01838
24135198	chr18:24135198:C:T	5.41875e-10	-0.493235	-1.15944
24135676	chr18:24135676:A:G	1.64069e-10	-1.8493	-0.998123
24136019	chr18:24136019:G:A	5.24703e-10	-0.612207	-1.07267
24136428	chr18:24136428:C:T	1.56292e-09	-2.1903e-10	-0.593402
24136619	chr18:24136619:T:A	1.0903e-09	-2.1903e-10	-0.953501
24136683	chr18:24136683:G:T	8.42823e-10	-2.1903e-10	-1.21096
24136809	chr18:24136809:G:A	5.22224e-10	-0.647582	-1.04203
24136999	chr18:24136999:G:T	4.40977e-09	-2.1903e-10	0.443865
24137071	chr18:24137071:G:A	5.22965e-10	-0.603342	-1.08486
24137195	chr18:24137195:C:T	1.30296e-10	-1.87288	-1.20502
24137256	chr18:24137256:T:C	9.16123e-10	-2.1903e-10	-1.12756
24137491	chr18:24137491:A:T	1.1575e-09	-0.893698	-2.58223e-10
24137529	chr18:24137529:T:TATC	8.41292e-10	-2.1903e-10	-1.21277
24137666	chr18:24137666:T:C	1.32959e-10	-1.85801	-1.19966
24137943	chr18:24137943:C:G	8.50311e-10	-1.20211	-2.58223e-10
24138344	chr18:24138344:A:T	3.50953e-10	-1.12813	-0.958925
24138539	chr18:24138539:GAAAC:G	8.41872e-10	-2.1903e-10	-1.21208
24138836	chr18:24138836:A:G	4.26174e-10	-1.89286	-2.58223e-10
24138841	chr18:24138841:T:A	1.86159e-10	-1.85908	-0.862033
24139036	chr18:24139036:A:T	2.49643e-09	-2.1903e-10	-0.125097
24139363	chr18:24139363:C:T	5.61114e-10	-0.460199	-1.15759
24139478	chr18:24139478:C:T	5.39494e-10	-0.471044	-1.18604
24139625	chr18:24139625:G:A	6.23746e-09	-2.1903e-10	0.790616
24139793	chr18:24139793:G:C	1.96989e-10	-1.89284	-0.771725
24140089	chr18:24140089:C:G	4.43007e-10	-1.85413	-2.58223e-10
24140472	chr18:24140472:T:C	1.57471e-10	-1.88876	-0.999716
24140510	chr18:24140510:T:TGTG	9.57279e-10	-2.1903e-10	-1.08362
24141307	chr18:24141307:A:G	5.31481e-09	-2.1903e-10	0.63054
24141382	chr18:24141382:T:C	7.07887e-09	-2.1903e-10	0.917158
24142338	chr18:24142338:C:T	7.75744e-09	-2.1903e-10	1.0087
24142389	chr18:24142389:CT:C	1.33472e-10	-1.89099	-1.16284
24142734	chr18:24142734:G:A	2.78376e-10	-1.14905	-1.16969
24143038	chr18:24143038:A:C	8.42655e-10	-2.1903e-10	-1.21116
24143039	chr18:24143039:A:C	4.61462e-10	-0.647726	-1.16559
24143105	chr18:24143105:T:A	9.02333e-10	-2.1903e-10	-1.14273
24143558	chr18:24143558:TA:T	2.06331e-09	0.433847	-0.749494
24143637	chr18:24143637:ATCC:A	9.86251e-10	-2.1903e-10	-1.0538
24143812	chr18:24143812:C:T	1.75463e-09	-2.1903e-10	-0.477698
24143958	chr18:24143958:C:T	9.23448e-10	-2.1903e-10	-1.1196
24144094	chr18:24144094:T:C	1.35327e-10	-1.83997	-1.20004
24144098	chr18:24144098:G:A	4.89505e-10	-0.593833	-1.16048
24144281	chr18:24144281:A:G	1.48262e-10	-1.81183	-1.1369
24144380	chr18:24144380:G:A	1.30802e-09	-2.1903e-10	-0.771446
24144381	chr18:24144381:A:G	1.30802e-09	-2.1903e-10	-0.771446
24144520	chr18:24144520:T:G	9.66283e-10	-2.1903e-10	-1.07426
24145369	chr18:24145369:G:A	8.41618e-10	-2.1903e-10	-1.21239
24145926	chr18:24145926:T:A	1.2741e-09	-2.1903e-10	-0.79772
24146025	chr18:24146025:T:C	1.96384e-10	-1.89377	-0.773866
24146134	chr18:24146134:A:AT	2.38864e-10	-1.35487	-1.11695
24146561	chr18:24146561:CTA:C	8.42034e-10	-2.1903e-10	-1.21189
24146660	chr18:24146660:G:A	3.14635e-09	-2.1903e-10	0.106285
24147084	chr18:24147084:G:A	1.23468e-09	-2.1903e-10	-0.829146
24147468	chr18:24147468:A:C	8.64626e-10	-2.1903e-10	-1.18542
24147487	chr18:24147487:A:T	4.54337e-10	-0.692954	-1.13592
24147932	chr18:24147932:T:G	1.3303e-09	-2.1903e-10	-0.754552
24148080	chr18:24148080:T:C	4.59899e-09	-2.1903e-10	0.48588
24148482	chr18:24148482:A:G	8.57132e-10	-2.1903e-10	-1.19412
24148684	chr18:24148684:C:T	8.41315e-10	-2.1903e-10	-1.21275
24148685	chr18:24148685:G:A	1.30166e-09	-2.1903e-10	-0.776316
24148788	chr18:24148788:G:A	1.05293e-09	-2.1903e-10	-0.988376
24149365	chr18:24149365:G:A	6.23162e-10	-1.38392	-0.128987
24149586	chr18:24149586:G:T	8.63196e-10	-2.1903e-10	-1.18707
24149651	chr18:24149651:G:A	8.48553e-10	-2.1903e-10	-1.20418
24149670	chr18:24149670:G:A	5.69144e-10	-1.41781	-0.185773
24149787	chr18:24149787:A:G	4.29241e-10	-0.724671	-1.16102
24149999	chr18:24149999:C:T	1.07471e-09	-2.1903e-10	-0.967906
24150143	chr18:24150143:G:A	8.62793e-10	-2.1903e-10	-1.18754
24150248	chr18:24150248:G:C	4.2651e-10	-0.753896	-1.13818
24150617	chr18:24150617:A:G	4.36621e-10	-1.86865	-2.58223e-10
24150694	chr18:24150694:A:G	1.82106e-09	-2.1903e-10	-0.440539
24150804	chr18:24150804:G:A	1.35226e-10	-1.89476	-1.14601
24150873	chr18:24150873:G:A	9.88265e-10	-2.1903e-10	-1.05176
24150894	chr18:24150894:C:T	1.9396e-09	-2.1903e-10	-0.377477
24152060	chr18:24152060:T:C	9.51742e-10	-2.1903e-10	-1.08942
24152454	chr18:24152454:A:G	8.41682e-10	-2.1903e-10	-1.21231
24152480	chr18:24152480:A:G	4.58128e-10	-0.683845	-1.13672
24152582	chr18:24152582:TC:T	3.70958e-09	-2.1903e-10	0.270961
24152589	chr18:24152589:A:G	8.43455e-10	-2.1903e-10	-1.21021
24152662	chr18:24152662:C:T	1.3649e-09	-2.1903e-10	-0.728879
24152905	chr18:24152905:C:T	6.78458e-10	-1.42789	-2.58223e-10
24153108	chr18:24153108:T:C	9.77063e-10	-2.1903e-10	-1.06316
24153221	chr18:24153221:G:A	2.01452e-09	-2.1903e-10	-0.339574
24153345	chr18:24153345:T:C	9.28018e-10	-2.1903e-10	-1.11466
24153437	chr18:24153437:T:A	8.91502e-10	-2.1903e-10	-1.1548
24153972	chr18:24153972:A:G	9.38617e-10	-2.1903e-10	-1.1033
24154215	chr18:24154215:T:C	1.38995e-09	-2.1903e-10	-0.710693
24154426	chr18:24154426:T:C	4.60685e-10	-0.678947	-1.13605
24154497	chr18:24154497:G:A	4.42913e-09	-2.1903e-10	0.448245
24154802	chr18:24154802:T:C	1.35621e-09	-2.1903e-10	-0.735267
24155014	chr18:24155014:T:G	4.67285e-10	-0.633066	-1.16771
24155269	chr18:24155269:T:C	1.49279e-09	-2.1903e-10	-0.639312
24155299	chr18:24155299:T:C	8.9027e-10	-2.1903e-10	-1.15619
24155311	chr18:24155311:T:C	3.44136e-10	-1.34139	-0.765284
24155459	chr18:24155459:A:AT	8.71706e-10	-2.1903e-10	-1.17726
24155632	chr18:24155632:T:C	1.06189e-09	-2.1903e-10	-0.979909
24156522	chr18:24156522:CGAGT:TGAGT	2.13368e-09	-2.1903e-10	-0.282109
24156969	chr18:24156969:T:G	1.36962e-10	-1.82736	-1.20065
24157226	chr18:24157226:T:C	9.36007e-10	-2.1903e-10	-1.10609
24157654	chr18:24157654:G:C	1.35918e-09	-2.1903e-10	-0.733078
24158019	chr18:24158019:A:G	1.69417e-09	-2.1903e-10	-0.512761
24158253	chr18:24158253:A:C	7.25403e-09	-2.1903e-10	0.941599
24158501	chr18:24158501:A:G	2.66284e-10	-1.15296	-1.21019
24158679	chr18:24158679:G:A	9.23174e-10	-2.1903e-10	-1.11989
24158863	chr18:24158863:G:A	9.42563e-10	-2.1903e-10	-1.09911
24158958	chr18:24158958:C:T	1.76577e-09	-2.1903e-10	-0.471373
24159008	chr18:24159008:G:C	6.52502e-09	-2.1903e-10	0.835687
24159435	chr18:24159435:A:T	8.91371e-10	-2.1903e-10	-1.15495
24159569	chr18:24159569:G:A	4.52952e-09	-2.1903e-10	0.470658
24159761	chr18:24159761:T:C	2.2907e-10	-1.31799	-1.1957
24160039	chr18:24160039:A:G	8.90149e-10	-2.1903e-10	-1.15632
24160228	chr18:24160228:A:C	5.52667e-10	-0.908732	-0.724225
24160389	chr18:24160389:T:C	2.40732e-10	-1.26995	-1.19408
24160456	chr18:24160456:G:A	1.00793e-09	-2.1903e-10	-1.03206
24160528	chr18:24160528:A:C	4.27364e-10	-1.89008	-2.58223e-10
24161063	chr18:24161063:C:T	2.52861e-10	-1.89474	-0.520136
24161072	chr18:24161072:GGAAAACAGATTA:G	1.79454e-09	-2.1903e-10	-0.455208
24161188	chr18:24161188:T:G	4.25589e-10	-1.89424	-2.58223e-10
24161191	chr18:24161191:G:A	9.22571e-10	-2.1903e-10	-1.12055
24161465	chr18:24161465:C:T	1.1017e-09	-2.1903e-10	-0.943101
24161725	chr18:24161725:T:C	1.30148e-09	-2.1903e-10	-0.776453
24161881	chr18:24161881:A:G	9.22134e-10	-2.1903e-10	-1.12102
24162251	chr18:24162251:G:A	1.37302e-09	-2.1903e-10	-0.722943
24162358	chr18:24162358:T:C	4.90206e-10	-1.75289	-2.58223e-10
24162376	chr18:24162376:G:C	1.78401e-10	-1.57933	-1.18435
24163252	chr18:24163252:T:C	9.95831e-10	-1.04414	-2.58223e-10
24163401	chr18:24163401:C:G	9.00576e-10	-2.1903e-10	-1.14468
24163527	chr18:24163527:C:T	2.23427e-10	-1.39101	-1.14762
24163933	chr18:24163933:T:C	4.21088e-10	-1.02391	-0.880957
24164007	chr18:24164007:G:A	1.32306e-10	-1.89442	-1.16818
24164019	chr18:24164019:C:T	3.96e-10	-0.795731	-1.17057
24164078	chr18:24164078:C:G	9.07224e-10	-2.1903e-10	-1.13732
24164213	chr18:24164213:G:A	9.45858e-10	-2.1903e-10	-1.09562
24164309	chr18:24164309:T:C	2.6661e-10	-1.39665	-0.96527
24164359	chr18:24164359:A:T	1.01266e-09	-2.1903e-10	-1.02738
24164514	chr18:24164514:T:C	9.26149e-10	-2.1903e-10	-1.11668
24164580	chr18:24164580:C:G	1.17725e-09	-2.1903e-10	-0.876777
24164755	chr18:24164755:C:A	4.95432e-10	-0.538101	-1.20418
24164795	chr18:24164795:A:G	9.06473e-10	-2.1903e-10	-1.13815
24164826	chr18:24164826:T:A	9.96196e-10	-2.1903e-10	-1.04377
24165061	chr18:24165061:G:A	1.01542e-09	-2.1903e-10	-1.02465
24165747	chr18:24165747:G:C	8.42432e-10	-2.1903e-10	-1.21142
24166050	chr18:24166050:T:C	5.01936e-10	-1.76156	0.0323147
24166429	chr18:24166429:G:C	1.72728e-10	-1.77388	-1.02211
24166856	chr18:24166856:T:C	8.65163e-10	-2.1903e-10	-1.18479
24167638	chr18:24167638:C:G	5.25301e-10	-0.484629	-1.19911
24167814	chr18:24167814:C:G	8.41715e-10	-2.1903e-10	-1.21227
24167922	chr18:24167922:T:G	2.7855e-09	-2.1903e-10	-0.01553
24168001	chr18:24168001:G:A	3.00947e-09	-2.1903e-10	0.0618065
24168320	chr18:24168320:A:C	1.46893e-10	-1.89478	-1.06322
24168332	chr18:24168332:G:T	2.35209e-10	-1.34162	-1.14562
24168817	chr18:24168817:C:T	9.01021e-10	-2.1903e-10	-1.14418
24168884	chr18:24168884:A:G	8.49214e-10	-2.1903e-10	-1.2034
24168921	chr18:24168921:C:T	4.57031e-10	-0.612407	-1.21055
24168938	chr18:24168938:T:C	2.5544e-10	-1.86475	-0.539977
24169328	chr18:24169328:A:G	1.84001e-10	-1.65173	-1.08104
24169335	chr18:24169335:A:G	2.63905e-10	-1.16411	-1.20802
24169468	chr18:24169468:T:C	1.80515e-09	-2.1903e-10	-0.449312
24169595	chr18:24169595:C:T	8.68309e-10	-2.1903e-10	-1.18116
24169651	chr18:24169651:G:A	4.78414e-10	-1.89045	0.113212
24170024	chr18:24170024:G:A	8.73751e-10	-2.1903e-10	-1.17492
24170127	chr18:24170127:A:G	8.44805e-10	-2.1903e-10	-1.20861
24170245	chr18:24170245:C:A	3.76972e-09	-2.1903e-10	0.287045
24170934	chr18:24170934:CACTGT:C	1.85264e-10	-1.51407	-1.21186
24171422	chr18:24171422:T:C	4.0241e-09	-2.1903e-10	0.352345
24172402	chr18:24172402:A:G	4.9967e-10	-0.526949	-1.20681
24172451	chr18:24172451:G:A	4.47927e-10	-1.84308	-2.58223e-10
24172787	chr18:24172787:A:G	5.53831e-09	-2.1903e-10	0.671731
24172947	chr18:24172947:G:A	2.93532e-09	-2.1903e-10	0.0368585
24173019	chr18:24173019:T:C	2.65826e-10	-1.47767	-0.8872
24173488	chr18:24173488:T:C	5.45532e-09	-2.1903e-10	0.656634
24173566	chr18:24173566:C:T	2.64322e-10	-1.23524	-1.1353
24173918	chr18:24173918:C:A	3.13328e-10	-1.23895	-0.961511
24174067	chr18:24174067:G:A	3.11371e-10	-1.29921	-0.907513
24174152	chr18:24174152:T:C	2.78086e-10	-1.2342	-1.08559
24174178	chr18:24174178:C:T	4.5557e-09	-2.1903e-10	0.476422
24174509	chr18:24174509:T:C	9.88177e-10	-2.1903e-10	-1.05185
24174857	chr18:24174857:C:T	4.2849e-09	-2.1903e-10	0.415141
24174912	chr18:24174912:A:C	8.86612e-10	-2.1903e-10	-1.16031
24175305	chr18:24175305:C:G	3.69777e-10	-1.07481	-0.960002
24175421	chr18:24175421:C:T	4.32384e-10	-1.8784	-2.58223e-10
24175714	chr18:24175714:C:T	9.13677e-10	-2.1903e-10	-1.13024
24175720	chr18:24175720:C:T	5.38329e-09	-2.1903e-10	0.643342
24175815	chr18:24175815:G:A	1.65377e-09	-2.1903e-10	-0.5369
24176374	chr18:24176374:C:G	1.43631e-09	-2.1903e-10	-0.677882
24176468	chr18:24176468:A:G	1.01533e-09	-2.1903e-10	-1.02475
24176531	chr18:24176531:T:C	8.4279e-10	-2.1903e-10	-1.21099
24177009	chr18:24177009:C:A	6.11745e-09	-2.1903e-10	0.771189
24177741	chr18:24177741:A:G	3.36098e-09	-2.1903e-10	0.172276
24177866	chr18:24177866:T:A	1.14634e-09	-0.903385	-2.58223e-10
24177907	chr18:24177907:GTTTC:G	4.46374e-10	-1.84656	-2.58223e-10
24178224	chr18:24178224:A:G	4.35196e-10	-1.87192	-2.58223e-10
24178445	chr18:24178445:C:A	3.2359e-09	-2.1903e-10	0.134351
24178712	chr18:24178712:C:T	1.26323e-09	-0.806282	-2.58223e-10
24178717	chr18:24178717:A:T	9.64531e-10	-2.1903e-10	-1.07607
24179226	chr18:24179226:G:C	1.28722e-10	-1.89469	-1.19537
24179471	chr18:24179471:C:T	2.8828e-09	-2.1903e-10	0.0188036
24179567	chr18:24179567:T:C	1.24059e-09	-2.1903e-10	-0.824374
24179629	chr18:24179629:T:C	1.64148e-10	-1.66183	-1.18511
24180106	chr18:24180106:A:C	1.6084e-09	-2.1903e-10	-0.564716
24180764	chr18:24180764:C:T	1.41585e-09	-2.1903e-10	-0.692225
24180820	chr18:24180820:T:G	1.95261e-10	-1.55796	-1.11542
24180929	chr18:24180929:A:T	2.45098e-09	-2.1903e-10	-0.143469
24181357	chr18:24181357:C:T	4.50761e-10	-1.83678	-2.58223e-10
24181407	chr18:24181407:A:G	6.85241e-09	-2.1903e-10	0.884643
24181520	chr18:24181520:G:T	1.07469e-09	-2.1903e-10	-0.967929
24181530	chr18:24181530:C:T	1.60907e-09	-1.30967	0.745369
24181570	chr18:24181570:C:A	1.28072e-09	-2.1903e-10	-0.792536
24181820	chr18:24181820:T:C	1.94311e-10	-1.89452	-0.783735
24182462	chr18:24182462:G:A	4.31066e-10	-1.88145	-2.58223e-10
24182512	chr18:24182512:C:G	7.62142e-10	-1.39395	0.0823687
24182712	chr18:24182712:T:C	5.63853e-09	-2.1903e-10	0.689667
24182819	chr18:24182819:T:G	1.03559e-09	-2.1903e-10	-1.00498
24183091	chr18:24183091:G:A	1.14135e-09	-2.1903e-10	-0.907749
24183311	chr18:24183311:C:T	1.90183e-10	-1.49751	-1.20221
24183624	chr18:24183624:CG:C	1.49769e-10	-1.89449	-1.04413
24183782	chr18:24183782:C:T	5.46472e-09	-2.1903e-10	0.658357
24184214	chr18:24184214:T:A	6.16735e-09	-2.1903e-10	0.779312
24184248	chr18:24184248:C:CA	1.59485e-10	-1.67967	-1.19609
24184481	chr18:24184481:C:A	2.8252e-09	-2.1903e-10	-0.00137716
24184579	chr18:24184579:C:T	1.09073e-09	-2.1903e-10	-0.953113
24184975	chr18:24184975:A:G	2.65171e-09	-2.1903e-10	-0.0647512
24185254	chr18:24185254:A:T	1.68728e-10	-1.84886	-0.970565
24185455	chr18:24185455:G:C	2.20929e-10	-1.46002	-1.08985
24185545	chr18:24185545:T:C	8.45568e-10	-2.1903e-10	-1.2077
24185562	chr18:24185562:G:A	1.79515e-10	-1.89307	-0.864379
24185684	chr18:24185684:C:T	1.08828e-09	-2.1903e-10	-0.955363
24185744	chr18:24185744:C:A	2.35594e-09	-0.374255	0.191239
24185895	chr18:24185895:T:C	9.63706e-10	-2.1903e-10	-1.07693
24185983	chr18:24185983:G:T	8.41546e-10	-2.1903e-10	-1.21247
24186147	chr18:24186147:G:A	1.51257e-10	-1.72751	-1.20122
24186198	chr18:24186198:G:A	1.03907e-09	-2.1903e-10	-1.00163
24186493	chr18:24186493:T:C	8.45169e-10	-2.1903e-10	-1.20818
24186819	chr18:24186819:G:A	3.62207e-09	-2.1903e-10	0.247088
24186860	chr18:24186860:C:T	5.28492e-10	-1.54069	-0.136993
24187279	chr18:24187279:T:C	8.59002e-10	-2.1903e-10	-1.19194
24187471	chr18:24187471:C:T	8.9846e-10	-2.1903e-10	-1.14703
24187812	chr18:24187812:C:G	5.2306e-09	-1.23471	1.84928
24187868	chr18:24187868:C:T	5.79509e-10	-1.58553	-2.58223e-10
24188416	chr18:24188416:G:A	1.74342e-10	-1.87753	-0.909165
24188494	chr18:24188494:C:A	2.596e-09	-1.06899	0.983006
24188497	chr18:24188497:G:C	1.40375e-10	-1.79284	-1.21056
24188571	chr18:24188571:C:T	9.83467e-10	-2.1903e-10	-1.05663
24188642	chr18:24188642:C:T	3.35239e-09	-1.16447	1.33418
24188783	chr18:24188783:G:C	8.86084e-10	-2.1903e-10	-1.1609
24189119	chr18:24189119:A:G	4.70227e-10	-1.44143	-0.353072
24189406	chr18:24189406:C:T	1.55164e-10	-1.84273	-1.0605
24189450	chr18:24189450:C:T	1.50447e-10	-1.73504	-1.19906
24189545	chr18:24189545:A:G	5.65939e-10	-1.74296	0.133732
24189984	chr18:24189984:A:G	1.62095e-10	-1.80732	-1.05221
24190038	chr18:24190038:C:T	2.97493e-09	0.0502616	-2.58223e-10
24190095	chr18:24190095:A:G	1.53797e-10	-1.84839	-1.06368
24190717	chr18:24190717:T:C	8.49111e-10	-2.1903e-10	-1.20352
24190911	chr18:24190911:AG:A	9.18784e-10	-2.1903e-10	-1.12466
24191308	chr18:24191308:C:A	3.19968e-10	-1.88188	-0.297611
24191368	chr18:24191368:A:G	4.35581e-09	-2.1903e-10	0.431554
24191518	chr18:24191518:A:C	1.50312e-10	-1.7282	-1.2068
24192226	chr18:24192226:C:T	9.52967e-10	-2.1903e-10	-1.08813
24192490	chr18:24192490:A:G	4.5071e-10	-1.83689	-2.58223e-10
24192640	chr18:24192640:G:A	1.34138e-09	-2.1903e-10	-0.746256
24192756	chr18:24192756:G:C	6.30976e-10	-1.50044	-2.58223e-10
24193086	chr18:24193086:T:C	8.47173e-10	-2.1903e-10	-1.20581
24193091	chr18:24193091:G:A	8.41448e-10	-2.1903e-10	-1.21259
24193133	chr18:24193133:C:T	1.49461e-10	-1.89028	-1.0504
24193688	chr18:24193688:T:C	1.93962e-10	-1.729	-0.951053
24193771	chr18:24193771:G:C	8.57984e-10	-2.1903e-10	-1.19313
24193897	chr18:24193897:A:C	8.44245e-10	-2.1903e-10	-1.20927
24193922	chr18:24193922:C:T	5.27907e-10	-1.67879	-2.58223e-10
24193982	chr18:24193982:A:T	5.21419e-10	-1.69116	-2.58223e-10
24194080	chr18:24194080:A:G	4.65746e-10	-1.80407	-2.58223e-10
24194155	chr18:24194155:A:G	2.3879e-10	-1.63594	-0.836189
24194209	chr18:24194209:C:T	8.6243e-10	-2.1903e-10	-1.18796
24194676	chr18:24194676:C:T	1.02802e-09	-2.1903e-10	-1.01232
24194711	chr18:24194711:A:C	1.16031e-09	-2.1903e-10	-0.891272
24195239	chr18:24195239:T:C	1.08816e-09	-2.1903e-10	-0.955465
24195370	chr18:24195370:C:T	8.69993e-10	-2.1903e-10	-1.17923
24195798	chr18:24195798:T:C	8.43812e-10	-2.1903e-10	-1.20978
24195901	chr18:24195901:CTGTT:C	6.6286e-10	-1.45115	-2.58223e-10
24196075	chr18:24196075:T:C	1.69089e-08	-2.1903e-10	1.78788
24197073	chr18:24197073:T:C	6.99529e-10	-0.18887	-1.20843
24197290	chr18:24197290:T:C	2.86523e-10	-1.70011	-0.589789
24197596	chr18:24197596:A:G	1.11501e-09	-2.1903e-10	-0.931098
24198372	chr18:24198372:C:T	1.18257e-09	-2.1903e-10	-0.872264
24198664	chr18:24198664:C:T	5.3005e-10	-1.62682	-0.0479233
24199004	chr18:24199004:C:T	4.32461e-10	-1.87822	-2.58223e-10
24199011	chr18:24199011:C:T	3.75162e-10	-1.67339	-0.346964
24199397	chr18:24199397:A:C	1.07728e-09	-2.1903e-10	-0.965516
24199550	chr18:24199550:C:T	1.02736e-09	-2.1903e-10	-1.01296
24200176	chr18:24200176:TA:T	8.41575e-10	-2.1903e-10	-1.21244
24200178	chr18:24200178:C:G	8.41285e-10	-2.1903e-10	-1.21278
24200494	chr18:24200494:G:A	1.13763e-09	-1.89466	0.983649
24200524	chr18:24200524:T:C	1.8867e-09	-2.1903e-10	-0.405129
24200556	chr18:24200556:C:T	1.16275e-09	-2.1903e-10	-0.889171
24200604	chr18:24200604:G:A	4.48919e-10	-1.84087	-2.58223e-10
24200800	chr18:24200800:C:T	1.76872e-10	-1.86078	-0.9115
24201163	chr18:24201163:A:G	1.66922e-09	-2.1903e-10	-0.527601
24201339	chr18:24201339:A:G	1.68193e-09	-2.1903e-10	-0.520012
24201543	chr18:24201543:A:G	1.15566e-09	-2.1903e-10	-0.895285
24201829	chr18:24201829:G:C	2.27949e-10	-1.55798	-0.960614
24202661	chr18:24202661:T:C	9.33929e-10	-2.1903e-10	-1.10831
24202748	chr18:24202748:C:T	1.05582e-09	-2.1903e-10	-0.985641
24203038	chr18:24203038:C:T	9.13356e-10	-1.64583	0.515245
24203519	chr18:24203519:T:A	1.0418e-09	-2.1903e-10	-0.999006
24203712	chr18:24203712:A:G	4.26171e-10	-1.89287	-2.58223e-10
24203841	chr18:24203841:G:A	8.42132e-10	-2.1903e-10	-1.21178
24203845	chr18:24203845:AT:A	8.43217e-10	-2.1903e-10	-1.21049
24204066	chr18:24204066:C:T	1.71516e-09	-2.1903e-10	-0.50045
24204213	chr18:24204213:G:A	4.83309e-09	-2.1903e-10	0.535528
24204270	chr18:24204270:G:T	1.71024e-09	-2.1903e-10	-0.503326
24204371	chr18:24204371:G:A	1.43865e-09	-2.1903e-10	-0.676252
24204487	chr18:24204487:A:G	2.1204e-10	-1.38281	-1.20813
24204679	chr18:24204679:T:C	1.01692e-09	-2.1903e-10	-1.02318
24204849	chr18:24204849:G:A	1.36803e-10	-1.81656	-1.21261
24205592	chr18:24205592:A:C	3.47559e-09	-2.1903e-10	0.205806
24205780	chr18:24205780:C:T	3.81418e-10	-1.83533	-0.168488
24205782	chr18:24205782:T:C	1.88865e-09	-2.1903e-10	-0.404096
24205979	chr18:24205979:C:G	1.31345e-09	-2.1903e-10	-0.767302
24206162	chr18:24206162:A:C	1.09514e-09	-2.1903e-10	-0.949077
24206657	chr18:24206657:A:T	4.53387e-10	-1.83097	-2.58223e-10
24206690	chr18:24206690:T:C	9.912e-10	-2.1903e-10	-1.0488
24207404	chr18:24207404:T:C	2.0643e-09	-2.1903e-10	-0.315167
24207454	chr18:24207454:A:G	1.06105e-09	-2.1903e-10	-0.980701
24207573	chr18:24207573:A:G	4.42071e-10	-1.85624	-2.58223e-10
24207891	chr18:24207891:G:A	1.79975e-09	-2.1903e-10	-0.452311
24207998	chr18:24207998:G:A	4.27387e-10	-1.58465	-0.305371
24208210	chr18:24208210:TAAAATTATGTTAGAG:T	9.70863e-10	-2.1903e-10	-1.06953
24208332	chr18:24208332:G:A	2.85007e-10	-1.68309	-0.612113
24209233	chr18:24209233:A:G	8.47397e-10	-2.1903e-10	-1.20554
24209376	chr18:24209376:T:C	4.49821e-10	-1.83886	-2.58223e-10
24209429	chr18:24209429:G:A	4.9229e-10	-1.01356	-0.735085
24209549	chr18:24209549:T:G	1.93842e-10	-1.47746	-1.20321
24209643	chr18:24209643:G:A	8.64235e-10	-2.1903e-10	-1.18587
24210132	chr18:24210132:C:T	4.64341e-10	-0.614721	-1.19237
24210262	chr18:24210262:T:C	1.04018e-09	-2.1903e-10	-1.00056
24211010	chr18:24211010:C:G	1.01315e-09	-2.1903e-10	-1.02689
24211393	chr18:24211393:T:C	2.3835e-09	-2.1903e-10	-0.171389
24211555	chr18:24211555:CCCA:C	8.63495e-10	-2.1903e-10	-1.18672
24211705	chr18:24211705:T:C	4.59957e-10	-1.7448	-0.0717752
24212060	chr18:24212060:T:A	2.35492e-09	-2.1903e-10	-0.183449
24212108	chr18:24212108:G:A	4.95083e-10	-1.02427	-0.718721
24212212	chr18:24212212:C:T	1.33645e-09	-2.1903e-10	-0.749944
24212218	chr18:24212218:C:T	6.8529e-10	-1.41787	-2.58223e-10
24212343	chr18:24212343:A:C	4.69794e-10	-1.79542	-2.58223e-10
24212686	chr18:24212686:G:A	3.50673e-10	-1.53928	-0.54858
24212747	chr18:24212747:T:C	9.21787e-10	-2.1903e-10	-1.1214
24213092	chr18:24213092:G:A	4.4331e-10	-1.85344	-2.58223e-10
24213184	chr18:24213184:C:A	8.95728e-10	-2.1903e-10	-1.15008
24213281	chr18:24213281:G:A	2.62337e-09	-2.1903e-10	-0.075498
24213779	chr18:24213779:A:G	2.93886e-10	-1.28847	-0.976054
24213903	chr18:24213903:T:G	3.24213e-10	-1.1137	-1.05261
24214491	chr18:24214491:T:C	2.66279e-09	-2.1903e-10	-0.0605841
24214890	chr18:24214890:C:T	1.71342e-09	-0.501465	-2.58223e-10
24215138	chr18:24215138:T:C	1.00588e-09	-1.20282	0.168727
24215148	chr18:24215148:T:C	2.87145e-10	-1.13416	-1.15357
24215485	chr18:24215485:C:G	1.36172e-09	-2.1903e-10	-0.731211
24215927	chr18:24215927:T:C	4.28457e-10	-1.88752	-2.58223e-10
24216150	chr18:24216150:T:A	8.6708e-10	-2.1903e-10	-1.18258
24216277	chr18:24216277:G:A	3.58267e-10	-1.02948	-1.03696
24216534	chr18:24216534:T:C	8.42208e-10	-2.1903e-10	-1.21169
24217151	chr18:24217151:C:T	1.27015e-09	-2.1903e-10	-0.800821
24217219	chr18:24217219:T:C	5.01227e-10	-1.37759	-0.353061
24217315	chr18:24217315:T:C	2.97233e-10	-1.04156	-1.21164
24217318	chr18:24217318:T:A	8.62062e-10	-2.1903e-10	-1.18839
24217382	chr18:24217382:C:T	1.02263e-09	-2.1903e-10	-1.01758
24218183	chr18:24218183:T:C	1.042e-09	-2.1903e-10	-0.998815
24218347	chr18:24218347:A:G	8.42705e-10	-2.1903e-10	-1.2111
24218461	chr18:24218461:T:G	8.72233e-10	-2.1903e-10	-1.17666
24218886	chr18:24218886:G:A	1.21528e-09	-1.0363	0.191316
24218998	chr18:24218998:T:C	1.65268e-10	-1.79769	-1.04246
24219017	chr18:24219017:G:A	9.02406e-10	-2.1903e-10	-1.14265
24219306	chr18:24219306:A:G	9.41404e-10	-2.1903e-10	-1.10034
24219409	chr18:24219409:T:C	9.22932e-10	-2.1903e-10	-1.12016
24219960	chr18:24219960:C:T	8.42285e-10	-2.1903e-10	-1.21159
24220225	chr18:24220225:C:T	1.18027e-09	-2.1903e-10	-0.87421
24220335	chr18:24220335:A:G	1.75877e-10	-1.70007	-1.07786
24220645	chr18:24220645:A:G	1.07416e-09	-2.1903e-10	-0.968421
24220811	chr18:24220811:T:C	8.64541e-10	-2.1903e-10	-1.18551
24220921	chr18:24220921:C:T	1.21297e-09	-2.1903e-10	-0.846885
24221051	chr18:24221051:T:C	8.71042e-10	-2.1903e-10	-1.17802
24221085	chr18:24221085:G:A	5.81032e-10	-1.58291	-2.58223e-10
24221180	chr18:24221180:T:C	3.22782e-09	-2.1903e-10	0.131849
24221296	chr18:24221296:T:C	8.49988e-10	-2.1903e-10	-1.20249
24221540	chr18:24221540:A:C	8.55996e-10	-2.1903e-10	-1.19545
24221549	chr18:24221549:A:G	1.15841e-09	-0.892905	-2.58223e-10
24221576	chr18:24221576:C:T	2.30621e-10	-1.29791	-1.20903
24222168	chr18:24222168:G:GATTTGCTAATGTATGTATTGATC	9.71895e-10	-2.1903e-10	-1.06846
24222496	chr18:24222496:T:C	1.12788e-09	-2.1903e-10	-0.919619
24222506	chr18:24222506:G:A	9.76417e-10	-2.1903e-10	-1.06382
24222908	chr18:24222908:A:C	1.27902e-09	-2.1903e-10	-0.793863
24223420	chr18:24223420:T:C	2.50629e-10	-1.21311	-1.21063
24223617	chr18:24223617:A:G	3.86908e-10	-1.59608	-0.393452
24223672	chr18:24223672:A:G	1.95848e-09	-2.1903e-10	-0.36779
24224099	chr18:24224099:AGTTG:A	9.56893e-10	-2.1903e-10	-1.08402
24224220	chr18:24224220:G:A	3.43315e-10	-1.02703	-1.08204
24224869	chr18:24224869:C:T	9.22285e-10	-2.1903e-10	-1.12086
24224999	chr18:24224999:A:G	2.35037e-10	-1.38136	-1.1066
24225207	chr18:24225207:G:A	1.47087e-09	-2.1903e-10	-0.654105
24225434	chr18:24225434:C:T	3.46606e-10	-1.08391	-1.01561
24225691	chr18:24225691:G:C	8.67829e-10	-2.1903e-10	-1.18172
24226156	chr18:24226156:C:T	8.85319e-10	-2.1903e-10	-1.16176
24226736	chr18:24226736:T:C	3.25755e-10	-1.89479	-0.266775
24226921	chr18:24226921:C:T	2.66961e-10	-1.24264	-1.11797
24226989	chr18:24226989:T:A	8.68292e-10	-2.1903e-10	-1.18118
24227129	chr18:24227129:G:A	2.61044e-09	-2.1903e-10	-0.0804399
24227140	chr18:24227140:A:G	8.47961e-10	-2.1903e-10	-1.20488
24227586	chr18:24227586:T:C	9.69131e-10	-2.1903e-10	-1.07131
24227885	chr18:24227885:A:C	1.3042e-09	-2.1903e-10	-0.774366
24228257	chr18:24228257:C:T	8.43241e-10	-2.1903e-10	-1.21046
24228363	chr18:24228363:A:G	9.36854e-10	-2.1903e-10	-1.10518
24228557	chr18:24228557:C:T	8.61324e-10	-2.1903e-10	-1.18924
24228639	chr18:24228639:G:A	2.00826e-10	-1.44586	-1.19941
24228929	chr18:24228929:G:A	9.13452e-10	-2.1903e-10	-1.13048
24229322	chr18:24229322:G:A	9.03361e-10	-2.1903e-10	-1.14159
24229473	chr18:24229473:A:G	1.28852e-10	-1.89355	-1.1955
24229541	chr18:24229541:C:T	8.47771e-10	-2.1903e-10	-1.2051
24229591	chr18:24229591:C:A	8.58576e-10	-2.1903e-10	-1.19244
24229853	chr18:24229853:T:C	9.2412e-10	-2.1903e-10	-1.11887
24230409	chr18:24230409:T:C	1.32058e-10	-1.89344	-1.17103
24231193	chr18:24231193:T:C	1.34127e-09	-2.1903e-10	-0.746342
24231242	chr18:24231242:A:G	1.04836e-09	-2.1903e-10	-0.992729
24231298	chr18:24231298:G:A	9.79161e-10	-2.1903e-10	-1.06102
24231353	chr18:24231353:C:T	1.76249e-10	-1.66845	-1.10737
24231491	chr18:24231491:T:C	6.39127e-10	-1.07269	-0.414917
24231706	chr18:24231706:C:G	2.71985e-10	-1.68816	-0.653804
24231785	chr18:24231785:C:T	2.81909e-10	-1.61207	-0.694061
24231831	chr18:24231831:A:G	3.56693e-10	-1.00446	-1.06637
24231906	chr18:24231906:G:C	8.74526e-10	-2.1903e-10	-1.17403
24232570	chr18:24232570:G:A	8.41503e-10	-2.1903e-10	-1.21252
24233323	chr18:24233323:T:C	1.45608e-10	-1.75649	-1.2103
24233480	chr18:24233480:T:C	1.26579e-10	-1.89412	-1.21272
24233787	chr18:24233787:TA:T	9.6331e-10	-2.1903e-10	-1.07734
24234073	chr18:24234073:T:C	8.63698e-10	-2.1903e-10	-1.18649
24234150	chr18:24234150:G:A	9.91253e-10	-1.04874	-2.58223e-10
24234511	chr18:24234511:T:C	5.4331e-09	0.652552	-2.58223e-10
24234698	chr18:24234698:T:A	7.12373e-10	-1.37911	-2.58223e-10
24234920	chr18:24234920:A:T	3.63832e-10	-1.10863	-0.94239
24235233	chr18:24235233:G:A	9.40824e-10	-2.1903e-10	-1.10096
24235272	chr18:24235272:A:G	2.64628e-10	-1.8279	-0.541487
24235542	chr18:24235542:C:T	2.34935e-09	-2.1903e-10	-0.18582
24235550	chr18:24235550:T:C	1.31708e-09	-2.1903e-10	-0.764543
24235811	chr18:24235811:A:G	8.43289e-10	-2.1903e-10	-1.2104
24235881	chr18:24235881:T:C	6.75772e-10	-1.43186	-2.58223e-10
24236067	chr18:24236067:T:C	1.52101e-09	-2.1903e-10	-0.620582
24236385	chr18:24236385:A:G	1.73025e-10	-1.60876	-1.18551
24236678	chr18:24236678:T:C	1.599e-09	-2.1903e-10	-0.570577
24236997	chr18:24236997:C:T	9.75713e-10	-2.1903e-10	-1.06454
24237419	chr18:24237419:C:T	3.72764e-10	-1.15477	-0.871997
24237458	chr18:24237458:T:C	3.50942e-10	-1.1203	-0.966796
24237771	chr18:24237771:G:A	3.88614e-10	-1.06627	-0.918857
24237852	chr18:24237852:T:C	9.09794e-10	-2.1903e-10	-1.13449
24238143	chr18:24238143:T:C	9.10291e-10	-2.1903e-10	-1.13395
24238399	chr18:24238399:A:G	5.02737e-10	-1.72764	-2.58223e-10
24238425	chr18:24238425:G:T	8.49228e-10	-2.1903e-10	-1.20339
24238702	chr18:24238702:G:A	3.65796e-10	-1.10059	-0.945046
24239056	chr18:24239056:ACAC:A	9.66207e-10	-2.1903e-10	-1.07433
24239571	chr18:24239571:T:C	1.02137e-09	-1.01881	-2.58223e-10
24239851	chr18:24239851:A:G	3.88101e-10	-1.33393	-0.652517
24240415	chr18:24240415:C:G	2.001e-10	-1.68589	-0.963001
24240772	chr18:24240772:T:A	2.84986e-10	-1.61093	-0.684341
24241017	chr18:24241017:C:A	7.45498e-10	-1.21584	-0.117824
24241458	chr18:24241458:C:G	9.746e-10	-1.12448	0.0587908
24241608	chr18:24241608:T:C	1.18678e-09	-2.1903e-10	-0.868716
24241684	chr18:24241684:T:C	8.41592e-10	-2.1903e-10	-1.21242
24241796	chr18:24241796:A:G	8.55985e-10	-2.1903e-10	-1.19546
24242232	chr18:24242232:T:C	2.50395e-10	-1.26837	-1.15631
24242344	chr18:24242344:AAAAAG:A	1.68465e-09	-2.1903e-10	-0.5184
24242418	chr18:24242418:T:C	5.40289e-10	-1.00736	-0.648247
24242557	chr18:24242557:C:A	8.41747e-10	-2.1903e-10	-1.21223
24243152	chr18:24243152:T:A	1.78229e-10	-1.67644	-1.08821
24243185	chr18:24243185:C:T	9.32786e-10	-2.1903e-10	-1.10954
24243602	chr18:24243602:C:T	7.21711e-10	-1.11643	-0.24966
24243697	chr18:24243697:A:G	1.44904e-09	-2.1903e-10	-0.669053
24243798	chr18:24243798:G:A	1.44812e-09	-2.1903e-10	-0.669689
24243814	chr18:24243814:C:A	2.34675e-10	-1.70204	-0.78747
24243818	chr18:24243818:T:C	3.53378e-10	-1.26997	-0.810207
24244972	chr18:24244972:T:C	9.20934e-10	-2.1903e-10	-1.12232
24245049	chr18:24245049:C:T	2.17764e-09	-2.1903e-10	-0.261714
24245282	chr18:24245282:G:A	1.72197e-10	-1.69123	-1.10784
24246072	chr18:24246072:C:T	8.45617e-10	-2.1903e-10	-1.20765
24246716	chr18:24246716:G:A	1.68931e-10	-1.87693	-0.941291
24247732	chr18:24247732:A:G	2.49394e-10	-1.56586	-0.862823
24247841	chr18:24247841:A:G	1.73772e-10	-1.66071	-1.12926
24248097	chr18:24248097:T:C	1.01576e-09	-2.1903e-10	-1.02432
24248135	chr18:24248135:T:A	1.6322e-10	-1.64901	-1.2036
24248296	chr18:24248296:A:G	2.34549e-10	-1.42848	-1.06157
24248493	chr18:24248493:C:T	1.41131e-09	-2.1903e-10	-0.695437
24248871	chr18:24248871:C:T	2.59901e-10	-1.2028	-1.18461
24249000	chr18:24249000:C:T	1.61459e-09	-2.1903e-10	-0.560875
24249492	chr18:24249492:C:T	4.69579e-10	-1.79587	-2.58223e-10
24249511	chr18:24249511:G:A	6.70169e-09	-2.1903e-10	0.862402
24249659	chr18:24249659:G:A	4.58207e-10	-1.16964	-0.650753
24249784	chr18:24249784:G:A	1.88012e-10	-1.56318	-1.14803
24249806	chr18:24249806:T:C	1.87998e-10	-1.57261	-1.13868
24250035	chr18:24250035:A:G	8.41377e-10	-2.1903e-10	-1.21267
24250158	chr18:24250158:G:T	8.93027e-10	-2.1903e-10	-1.1531
24250215	chr18:24250215:C:T	1.10199e-09	-2.1903e-10	-0.942839
24250412	chr18:24250412:G:A	3.23918e-09	-2.1903e-10	0.135362
24250524	chr18:24250524:C:T	2.05415e-09	-2.1903e-10	-0.320094
24250632	chr18:24250632:G:A	2.39855e-10	-1.25708	-1.2106
24251255	chr18:24251255:T:C	4.15441e-10	-1.81561	-0.102759
24251389	chr18:24251389:C:G	2.74403e-10	-1.2746	-1.05852
24251573	chr18:24251573:A:G	1.14514e-09	-2.1903e-10	-0.904428
24251791	chr18:24251791:T:C	8.41294e-10	-2.1903e-10	-1.21277
24251968	chr18:24251968:G:A	8.41364e-10	-2.1903e-10	-1.21269
24252115	chr18:24252115:C:T	9.47856e-10	-1.09351	-2.58223e-10
24252398	chr18:24252398:A:G	2.04164e-10	-1.41744	-1.21134
24252448	chr18:24252448:C:G	2.73666e-10	-1.16558	-1.17022
24252546	chr18:24252546:CA:C	2.59558e-10	-1.21361	-1.17512
24252688	chr18:24252688:A:G	1.88732e-10	-1.54088	-1.1665
24252917	chr18:24252917:A:G	4.97259e-10	-1.7386	-2.58223e-10
24253017	chr18:24253017:A:C	1.95816e-10	-1.45786	-1.21267
24253392	chr18:24253392:T:C	3.34838e-10	-1.78415	-0.349915
24253547	chr18:24253547:G:A	1.52282e-09	-2.1903e-10	-0.619393
24253560	chr18:24253560:A:G	1.22513e-09	-2.1903e-10	-0.836914
24253622	chr18:24253622:G:A	1.66497e-10	-1.73938	-1.09336
24253736	chr18:24253736:G:A	1.22655e-09	-2.1903e-10	-0.835755
24254317	chr18:24254317:T:G	2.32167e-10	-1.86949	-0.630761
24254715	chr18:24254715:C:G	1.01316e-08	-2.1903e-10	1.2757
24254763	chr18:24254763:C:T	2.35438e-10	-1.31591	-1.17036
24255237	chr18:24255237:G:C	3.41924e-10	-1.77558	-0.337545
24255447	chr18:24255447:C:T	1.72072e-09	-2.1903e-10	-0.497212
24255540	chr18:24255540:C:T	1.94508e-10	-1.56795	-1.10929
24255567	chr18:24255567:G:A	1.63213e-10	-1.81195	-1.04071
24256299	chr18:24256299:T:C	1.67518e-09	-2.1903e-10	-0.524034
24256582	chr18:24256582:A:G	4.35019e-10	-1.87232	-2.58223e-10
24256617	chr18:24256617:C:T	1.35794e-10	-1.83144	-1.20514
24256747	chr18:24256747:A:T	1.4296e-10	-1.83761	-1.14754
24257478	chr18:24257478:T:G	1.93517e-10	-1.47699	-1.20536
24257541	chr18:24257541:A:G	2.7744e-10	-1.34272	-0.979386
24257782	chr18:24257782:G:GA	7.08913e-10	-1.38398	-2.58223e-10
24257902	chr18:24257902:T:C	1.93103e-10	-1.86015	-0.824338
24258031	chr18:24258031:T:C	4.51368e-10	-1.83543	-2.58223e-10
24258435	chr18:24258435:A:C	8.69532e-10	-2.1903e-10	-1.17976
24258722	chr18:24258722:C:T	8.53379e-10	-2.1903e-10	-1.19851
24258802	chr18:24258802:A:G	8.84098e-10	-2.1903e-10	-1.16314
24259007	chr18:24259007:G:A	5.19209e-10	-1.69541	-2.58223e-10
24259115	chr18:24259115:T:A	8.41828e-10	-2.1903e-10	-1.21214
24259188	chr18:24259188:A:T	3.68911e-10	-0.871422	-1.16573
24259366	chr18:24259366:C:T	1.10606e-09	-2.1903e-10	-0.939152
24259636	chr18:24259636:T:C	2.08255e-10	-1.85293	-0.756018
24259959	chr18:24259959:C:T	1.294e-09	-2.1903e-10	-0.782217
24260691	chr18:24260691:G:A	1.67061e-09	-2.1903e-10	-0.526771
24260863	chr18:24260863:G:C	9.39338e-10	-2.1903e-10	-1.10254
24261229	chr18:24261229:T:C	2.38361e-09	-2.1903e-10	-0.171341
24261572	chr18:24261572:C:G	1.58312e-09	-2.1903e-10	-0.580557
24261685	chr18:24261685:G:C	1.58606e-09	-2.1903e-10	-0.578707
24261690	chr18:24261690:G:A	1.6427e-09	-2.1903e-10	-0.543614
24261730	chr18:24261730:G:A	8.65819e-10	-2.1903e-10	-1.18404
24262114	chr18:24262114:C:T	1.75579e-10	-1.65458	-1.12504
24262174	chr18:24262174:A:G	1.19882e-09	-2.1903e-10	-0.858621
24262810	chr18:24262810:C:T	1.84805e-10	-1.68131	-1.0471
24262886	chr18:24262886:T:C	2.06315e-09	-2.1903e-10	-0.315722
24262980	chr18:24262980:G:A	8.59508e-10	-1.19135	-2.58223e-10
24263392	chr18:24263392:G:A	2.95243e-10	-1.62263	-0.637283
24263470	chr18:24263470:T:C	8.43022e-10	-2.1903e-10	-1.21072
24263758	chr18:24263758:C:T	8.44207e-10	-2.1903e-10	-1.20931
24263785	chr18:24263785:G:A	1.00677e-09	-2.1903e-10	-1.03321
24263802	chr18:24263802:A:AT	8.9257e-10	-2.1903e-10	-1.15361
24263879	chr18:24263879:C:T	2.35797e-09	-2.1903e-10	-0.182157
24263908	chr18:24263908:A:G	1.86642e-10	-1.86639	-0.85213
24264208	chr18:24264208:CAGAA:C	1.31982e-09	-2.1903e-10	-0.76246
24264700	chr18:24264700:T:C	3.39934e-09	-2.1903e-10	0.183624
24265034	chr18:24265034:C:T	2.73702e-09	-2.1903e-10	-0.0330882
24265044	chr18:24265044:C:T	2.49549e-09	-2.1903e-10	-0.125472
24265260	chr18:24265260:A:G	2.54912e-09	-2.1903e-10	-0.104208
24265471	chr18:24265471:C:T	1.92835e-10	-1.70561	-0.980268
24265682	chr18:24265682:C:T	1.60225e-09	-1.70649	1.13794
24265686	chr18:24265686:C:T	1.97642e-10	-1.69059	-0.970661
24266335	chr18:24266335:A:G	2.62964e-09	-2.1903e-10	-0.0731097
24266572	chr18:24266572:C:G	8.96953e-10	-2.1903e-10	-1.14871
24266789	chr18:24266789:T:C	1.48666e-10	-1.89478	-1.05123
24266892	chr18:24266892:TAATA:T	9.02295e-10	-2.1903e-10	-1.14277
24266976	chr18:24266976:A:G	2.4343e-10	-1.40609	-1.0468
24267504	chr18:24267504:T:C	2.5286e-10	-1.76638	-0.648495
24267534	chr18:24267534:T:C	3.47241e-09	-2.1903e-10	0.204891
24267652	chr18:24267652:T:TA	9.26988e-10	-2.1903e-10	-1.11577
24267860	chr18:24267860:A:T	4.67574e-09	-2.1903e-10	0.502431
24268166	chr18:24268166:A:G	2.92391e-09	-2.1903e-10	0.0329644
24268311	chr18:24268311:G:C	9.223e-10	-2.1903e-10	-1.12084
24268465	chr18:24268465:C:T	8.55625e-10	-2.1903e-10	-1.19588
24268739	chr18:24268739:A:C	8.90597e-10	-2.1903e-10	-1.15582
24268785	chr18:24268785:C:T	2.20595e-10	-1.55253	-0.998858
24269051	chr18:24269051:A:T	1.12434e-09	-2.1903e-10	-0.922765
24269056	chr18:24269056:T:G	1.60839e-09	-1.40413	0.839401
24269060	chr18:24269060:G:A	1.38184e-10	-1.83197	-1.18716
24270178	chr18:24270178:A:G	1.4822e-09	-2.1903e-10	-0.646427
24270322	chr18:24270322:C:T	1.41592e-10	-1.78211	-1.21265
24270357	chr18:24270357:G:A	1.30798e-10	-1.89284	-1.18122
24270653	chr18:24270653:G:C	1.33757e-10	-1.84347	-1.20822
24270822	chr18:24270822:C:T	8.41652e-10	-2.1903e-10	-1.21235
24271101	chr18:24271101:C:T	1.17749e-09	-2.1903e-10	-0.876572
24271140	chr18:24271140:C:T	1.11836e-09	-2.1903e-10	-0.928093
24271259	chr18:24271259:A:G	8.4323e-10	-2.1903e-10	-1.21047
24271316	chr18:24271316:T:C	1.2896e-10	-1.87636	-1.21185
24271375	chr18:24271375:G:C	1.84033e-09	-2.1903e-10	-0.430012
24271723	chr18:24271723:C:A	1.53158e-10	-1.70933	-1.20691
24272349	chr18:24272349:C:T	2.75648e-10	-1.13026	-1.19832
24272623	chr18:24272623:G:A	1.64624e-10	-1.63227	-1.21178
24272697	chr18:24272697:G:A	2.39709e-10	-1.77596	-0.692325
24273062	chr18:24273062:A:C	1.5614e-10	-1.68451	-1.21245
24273490	chr18:24273490:C:T	2.03349e-10	-1.44398	-1.18881
24273621	chr18:24273621:A:G	5.57156e-10	-1.62487	-2.58223e-10
24273921	chr18:24273921:T:C	1.03203e-09	-2.1903e-10	-1.00843
24274193	chr18:24274193:C:T	1.34199e-09	-2.1903e-10	-0.745804
24274725	chr18:24274725:C:T	1.74824e-10	-1.60893	-1.175
24274978	chr18:24274978:G:A	1.90656e-10	-1.744	-0.953243
24275459	chr18:24275459:G:A	8.49203e-10	-2.1903e-10	-1.20341
24276465	chr18:24276465:CAG:C	8.98928e-10	-2.1903e-10	-1.14651
24276567	chr18:24276567:T:C	3.28776e-10	-1.27679	-0.875552
24277107	chr18:24277107:G:A	2.70929e-10	-1.76699	-0.578868
24277228	chr18:24277228:C:A	1.53017e-09	-2.1903e-10	-0.61458
24277416	chr18:24277416:C:T	9.42445e-10	-2.1903e-10	-1.09924
24277470	chr18:24277470:G:A	1.07232e-09	-2.1903e-10	-0.970134
24277641	chr18:24277641:T:C	1.32318e-10	-1.84973	-1.21277
24277656	chr18:24277656:C:A	2.16824e-10	-1.36383	-1.20479
24277778	chr18:24277778:A:T	7.06242e-10	-1.38775	-2.58223e-10
24278719	chr18:24278719:C:G	2.7907e-10	-1.13865	-1.1776
24278824	chr18:24278824:A:G	2.72444e-10	-1.132	-1.20828
24278890	chr18:24278890:G:A	9.59211e-10	-2.1903e-10	-1.0816
24279138	chr18:24279138:G:A	8.43547e-10	-2.1903e-10	-1.2101
24279636	chr18:24279636:C:CAT	2.61901e-09	-2.1903e-10	-0.0771591
24280453	chr18:24280453:A:C	1.64678e-10	-1.86072	-0.983002
24280507	chr18:24280507:T:C	1.70568e-10	-1.5958	-1.21278
24281141	chr18:24281141:A:G	2.11086e-09	-2.1903e-10	-0.292864
24281325	chr18:24281325:C:T	8.99248e-10	-2.1903e-10	-1.14615
24281380	chr18:24281380:G:A	2.06375e-10	-1.43435	-1.18366
24281723	chr18:24281723:C:T	2.65098e-10	-1.42696	-0.940654
24281888	chr18:24281888:T:C	3.34487e-10	-1.00955	-1.12557
24281999	chr18:24281999:C:T	1.9935e-09	-2.1903e-10	-0.350067
24282085	chr18:24282085:C:A	8.4131e-10	-2.1903e-10	-1.21275
24282964	chr18:24282964:C:T	1.07917e-09	-2.1903e-10	-0.963766
24283731	chr18:24283731:A:C	1.71141e-09	-2.1903e-10	-0.502638
24284222	chr18:24284222:A:AT	1.674e-10	-1.84461	-0.982714
24284438	chr18:24284438:G:A	8.55002e-10	-2.1903e-10	-1.19661
24284773	chr18:24284773:C:CTGAA	1.23817e-09	-2.1903e-10	-0.826325
24284817	chr18:24284817:C:T	8.49446e-10	-1.40953	0.206398
24284912	chr18:24284912:C:T	1.19056e-09	-2.1903e-10	-0.865531
24285004	chr18:24285004:G:A	1.79152e-09	-2.1903e-10	-0.456892
24285291	chr18:24285291:C:A	1.78019e-09	-2.1903e-10	-0.46324
24285830	chr18:24285830:G:T	9.6464e-10	-2.1903e-10	-1.07596
24286055	chr18:24286055:G:A	2.92635e-10	-1.19106	-1.07773
24286215	chr18:24286215:A:G	1.9995e-10	-1.4962	-1.15345
24286450	chr18:24286450:A:G	1.02378e-09	-2.1903e-10	-1.01646
24286868	chr18:24286868:G:A	8.43592e-10	-2.1903e-10	-1.21004
24287172	chr18:24287172:T:C	9.05746e-10	-2.1903e-10	-1.13895
24287269	chr18:24287269:G:A	8.44203e-10	-2.1903e-10	-1.20932
24287306	chr18:24287306:G:A	2.06507e-10	-1.49183	-1.12555
24288293	chr18:24288293:T:G	2.8232e-10	-1.11521	-1.18946
24288630	chr18:24288630:T:G	1.10774e-09	-2.1903e-10	-0.937633
24289545	chr18:24289545:G:A	2.66179e-09	-2.1903e-10	-0.0609574
24289689	chr18:24289689:G:A	8.56269e-10	-2.1903e-10	-1.19513
24289960	chr18:24289960:C:G	8.53311e-10	-2.1903e-10	-1.19859
24290300	chr18:24290300:C:T	9.97729e-10	-2.1903e-10	-1.04223
24290494	chr18:24290494:G:A	3.38769e-10	-0.965839	-1.15655
24290614	chr18:24290614:C:T	5.85671e-10	-1.57495	-2.58223e-10
24290730	chr18:24290730:C:T	8.86507e-10	-2.1903e-10	-1.16042
24290823	chr18:24290823:C:A	1.51902e-10	-1.88663	-1.03785
24291457	chr18:24291457:T:A	1.72822e-10	-1.64436	-1.15109
24291837	chr18:24291837:G:A	1.9227e-10	-1.68117	-1.00765
24292479	chr18:24292479:G:C	2.44307e-09	-2.1903e-10	-0.146704
24294283	chr18:24294283:G:A	2.22703e-10	-1.89238	-0.649497
24294514	chr18:24294514:G:A	2.26659e-09	-2.1903e-10	-0.221681
24294571	chr18:24294571:C:T	8.67622e-10	-2.1903e-10	-1.18196
24295001	chr18:24295001:T:C	1.18644e-09	-0.868997	-2.58223e-10
24295188	chr18:24295188:T:C	7.88763e-10	-1.27725	-2.58223e-10
24295751	chr18:24295751:G:A	3.01166e-10	-1.86704	-0.373013
24296244	chr18:24296244:A:G	2.03262e-10	-1.42315	-1.21007
24296326	chr18:24296326:G:A	8.81825e-10	-2.1903e-10	-1.16572
24296515	chr18:24296515:T:C	1.45093e-09	-2.1903e-10	-0.66775
24296516	chr18:24296516:C:T	1.47286e-09	-2.1903e-10	-0.652752
24296684	chr18:24296684:G:C	1.818e-10	-1.89409	-0.850712
24297047	chr18:24297047:T:C	1.89275e-10	-1.89478	-0.809732
24297272	chr18:24297272:T:G	1.67237e-09	-2.1903e-10	-0.525714
24297507	chr18:24297507:C:T	4.93671e-10	-1.74584	-2.58223e-10
24297735	chr18:24297735:C:T	9.39413e-10	-2.1903e-10	-1.10246
24297836	chr18:24297836:C:T	4.72003e-10	-1.39916	-0.391566
24298386	chr18:24298386:A:G	3.15123e-10	-1.39962	-0.795127
24298580	chr18:24298580:C:T	1.75132e-09	-2.1903e-10	-0.479585
24298625	chr18:24298625:A:G	3.41112e-10	-1.66961	-0.445895
24299372	chr18:24299372:G:A	2.30599e-10	-1.31737	-1.18967
24299420	chr18:24299420:C:T	3.02186e-10	-1.38909	-0.847575
24299789	chr18:24299789:A:G	2.12663e-10	-1.57811	-1.00989
24299894	chr18:24299894:C:T	1.91848e-09	-2.1903e-10	-0.388425
24301126	chr18:24301126:C:T	1.55895e-10	-1.86516	-1.03337
24301354	chr18:24301354:T:C	9.22524e-10	-2.1903e-10	-1.1206
24301395	chr18:24301395:G:A	2.30161e-10	-1.34793	-1.16101
24301604	chr18:24301604:C:T	8.83246e-10	-2.1903e-10	-1.16411
24301824	chr18:24301824:A:T	9.59681e-10	-2.1903e-10	-1.08111
24302077	chr18:24302077:A:T	1.99445e-10	-1.51822	-1.13395
24302102	chr18:24302102:G:A	3.55071e-09	-2.1903e-10	0.227192
24302116	chr18:24302116:C:T	9.01075e-10	-2.1903e-10	-1.14412
24302787	chr18:24302787:C:T	9.11521e-10	-2.1903e-10	-1.1326
24302908	chr18:24302908:G:T	1.64253e-09	-2.1903e-10	-0.543718
24303059	chr18:24303059:G:A	1.88942e-10	-1.57167	-1.1346
24303209	chr18:24303209:A:G	1.90146e-10	-1.604	-1.09592
24303398	chr18:24303398:A:G	2.10058e-10	-1.60524	-0.995094
24303577	chr18:24303577:A:G	1.07643e-09	-2.1903e-10	-0.966307
24303588	chr18:24303588:G:A	1.41719e-10	-1.87958	-1.11429
24304033	chr18:24304033:G:T	1.04669e-09	-2.1903e-10	-0.994325
24304059	chr18:24304059:C:T	8.55199e-10	-2.1903e-10	-1.19638
24304710	chr18:24304710:A:C	8.7074e-10	-2.1903e-10	-1.17837
24304884	chr18:24304884:C:T	2.19878e-10	-1.56666	-0.987981
24304996	chr18:24304996:G:T	8.49342e-10	-2.1903e-10	-1.20325
24305557	chr18:24305557:T:C	2.06268e-10	-1.40789	-1.21064
24305977	chr18:24305977:T:G	4.59818e-10	-1.81688	-2.58223e-10
24306619	chr18:24306619:T:G	9.36134e-10	-2.1903e-10	-1.10595
24306910	chr18:24306910:G:A	2.14021e-10	-1.37235	-1.20929
24307059	chr18:24307059:C:A	8.7011e-10	-2.1903e-10	-1.17909
24307362	chr18:24307362:G:A	8.73621e-10	-2.1903e-10	-1.17507
24307369	chr18:24307369:A:G	8.48027e-10	-2.1903e-10	-1.2048
24307406	chr18:24307406:G:A	1.92126e-09	-2.1903e-10	-0.386976
24307623	chr18:24307623:T:C	1.44757e-10	-1.78226	-1.1904
24307951	chr18:24307951:T:G	1.38791e-10	-1.84752	-1.16722
24307952	chr18:24307952:T:G	1.37721e-10	-1.84623	-1.17626
24308033	chr18:24308033:G:A	2.48156e-09	-2.1903e-10	-0.131069
24308062	chr18:24308062:A:G	2.16906e-10	-1.38216	-1.18609
24308590	chr18:24308590:C:T	1.80591e-09	-2.1903e-10	-0.448894
24308692	chr18:24308692:G:A	3.16981e-09	-2.1903e-10	0.113716
24309289	chr18:24309289:T:C	1.89342e-10	-1.49505	-1.2091
24309517	chr18:24309517:A:G	1.67709e-10	-1.62711	-1.19837
24309939	chr18:24309939:C:G	7.43392e-10	-1.33649	-2.58223e-10
24309946	chr18:24309946:C:G	2.12827e-10	-1.38747	-1.19977
24309996	chr18:24309996:A:G	2.6192e-10	-1.2805	-1.09917
24310480	chr18:24310480:T:TA	1.41061e-10	-1.78926	-1.20926
24310491	chr18:24310491:A:G	9.0007e-10	-2.1903e-10	-1.14524
24310629	chr18:24310629:A:G	9.01648e-10	-2.1903e-10	-1.14349
24310730	chr18:24310730:GAT:G	2.60708e-10	-1.61645	-0.767868
24311137	chr18:24311137:C:CA	1.45693e-10	-1.75344	-1.21277
24311189	chr18:24311189:T:C	8.59786e-10	-2.1903e-10	-1.19103
24311484	chr18:24311484:C:T	8.5361e-10	-2.1903e-10	-1.19824
24311685	chr18:24311685:G:A	3.68145e-10	-1.1343	-0.904934
24311702	chr18:24311702:A:G	1.39469e-10	-1.80342	-1.20645
24311739	chr18:24311739:G:C	2.00976e-10	-1.43409	-1.21044
24311787	chr18:24311787:A:G	1.40045e-10	-1.79464	-1.2111
24312011	chr18:24312011:A:G	1.4428e-10	-1.76535	-1.21061
24312109	chr18:24312109:GA:G	8.46412e-10	-2.1903e-10	-1.20671
24312821	chr18:24312821:T:C	9.15271e-10	-2.1903e-10	-1.12849
24312917	chr18:24312917:T:C	1.28137e-10	-1.88876	-1.20586
24312984	chr18:24312984:C:T	8.59659e-10	-2.1903e-10	-1.19118
24313839	chr18:24313839:T:C	2.47474e-10	-1.28194	-1.15447
24313913	chr18:24313913:G:A	9.49441e-10	-2.1903e-10	-1.09184
24314022	chr18:24314022:C:T	8.46547e-10	-2.1903e-10	-1.20655
24314387	chr18:24314387:A:G	2.33755e-10	-1.28411	-1.20932
24314445	chr18:24314445:C:T	2.87415e-10	-1.22091	-1.06588
24314474	chr18:24314474:C:T	2.16405e-10	-1.37715	-1.19341
24314536	chr18:24314536:T:C	1.89419e-10	-1.54005	-1.1637
24314553	chr18:24314553:T:C	8.73684e-10	-2.1903e-10	-1.17499
24314803	chr18:24314803:TA:T	9.10546e-10	-2.1903e-10	-1.13367
24314979	chr18:24314979:G:A	8.41671e-10	-2.1903e-10	-1.21232
24315078	chr18:24315078:T:C	1.56144e-10	-1.86701	-1.02992
24315267	chr18:24315267:C:T	9.64041e-10	-2.1903e-10	-1.07658
24315968	chr18:24315968:C:T	8.44098e-10	-2.1903e-10	-1.20944
24316139	chr18:24316139:A:G	2.395e-10	-1.36215	-1.10701
24316234	chr18:24316234:C:A	8.42722e-10	-2.1903e-10	-1.21108
24316817	chr18:24316817:T:C	1.99969e-09	-2.1903e-10	-0.346963
24316928	chr18:24316928:A:C	1.05948e-09	-2.1903e-10	-0.982183
24317272	chr18:24317272:G:A	8.93311e-10	-2.1903e-10	-1.15278
24317864	chr18:24317864:T:C	2.73323e-10	-1.26565	-1.07141
24318212	chr18:24318212:A:G	2.80791e-10	-1.18758	-1.12252
24318317	chr18:24318317:G:A	8.42569e-10	-2.1903e-10	-1.21126
24318342	chr18:24318342:A:G	2.77408e-10	-1.19561	-1.12662
24318405	chr18:24318405:C:G	8.81407e-10	-2.1903e-10	-1.16619
24318592	chr18:24318592:T:C	2.68094e-10	-1.21105	-1.14533
24319211	chr18:24319211:C:G	8.49088e-10	-2.1903e-10	-1.20355
24319578	chr18:24319578:C:T	8.42473e-10	-2.1903e-10	-1.21137
24319618	chr18:24319618:T:C	3.01535e-10	-1.08326	-1.15557
24320201	chr18:24320201:A:T	9.84988e-10	-2.1903e-10	-1.05508
24320279	chr18:24320279:T:C	9.35453e-10	-2.1903e-10	-1.10668
24320451	chr18:24320451:G:C	9.48488e-10	-2.1903e-10	-1.09284
24320484	chr18:24320484:C:G	2.02714e-10	-1.42409	-1.21183
24320496	chr18:24320496:T:C	1.38994e-10	-1.89378	-1.1195
24320663	chr18:24320663:A:G	8.97386e-10	-2.1903e-10	-1.14823
24321163	chr18:24321163:T:C	2.84265e-10	-1.13556	-1.16225
24321339	chr18:24321339:T:C	9.05314e-10	-2.1903e-10	-1.13943
24321388	chr18:24321388:T:C	8.81907e-10	-2.1903e-10	-1.16563
24321597	chr18:24321597:A:G	9.3369e-10	-2.1903e-10	-1.10857
24321664	chr18:24321664:T:C	2.71381e-10	-1.16238	-1.18181
24321861	chr18:24321861:A:C	4.86091e-10	-0.882463	-0.878854
24321889	chr18:24321889:C:T	5.08751e-10	-1.71575	-2.58223e-10
24321951	chr18:24321951:T:C	2.63098e-10	-1.17646	-1.19872
24322078	chr18:24322078:C:A	8.5888e-10	-2.1903e-10	-1.19208
24322195	chr18:24322195:T:C	2.43125e-10	-1.2872	-1.16693
24322411	chr18:24322411:G:A	8.84415e-10	-2.1903e-10	-1.16279
24322561	chr18:24322561:T:G	9.25256e-10	-2.1903e-10	-1.11764
24322577	chr18:24322577:T:G	2.04885e-10	-1.41253	-1.21274
24322738	chr18:24322738:A:G	1.02742e-09	-2.1903e-10	-1.01291
24322967	chr18:24322967:A:G	9.47922e-10	-2.1903e-10	-1.09344
24323221	chr18:24323221:G:A	9.46454e-10	-2.1903e-10	-1.09499
24323378	chr18:24323378:T:C	2.23183e-10	-1.35159	-1.18813
24324847	chr18:24324847:A:G	3.72578e-10	-0.888283	-1.13898
24324957	chr18:24324957:G:A	8.77068e-10	-2.1903e-10	-1.17113
24325040	chr18:24325040:T:G	9.19069e-10	-0.730126	-0.394225
24325387	chr18:24325387:A:G	1.81401e-10	-1.67499	-1.07201
24325592	chr18:24325592:C:T	7.25854e-10	-0.244348	-1.11602
24325636	chr18:24325636:A:G	2.26135e-09	-2.1903e-10	-0.223994
24325761	chr18:24325761:G:A	1.05753e-09	-0.984022	-2.58223e-10
24325783	chr18:24325783:T:A	8.44187e-10	-2.1903e-10	-1.20934
24325890	chr18:24325890:T:A	1.05995e-09	-2.1903e-10	-0.981733
24326073	chr18:24326073:A:T	1.0065e-09	-2.1903e-10	-1.03348
24326177	chr18:24326177:A:T	9.40475e-10	-2.1903e-10	-1.10133
24326180	chr18:24326180:A:G	8.47544e-10	-2.1903e-10	-1.20537
24326252	chr18:24326252:A:G	2.90203e-10	-1.13721	-1.13992
24326496	chr18:24326496:T:C	1.36444e-10	-1.887	-1.14479
24326559	chr18:24326559:C:A	1.20274e-09	-2.1903e-10	-0.855354
24326636	chr18:24326636:T:A	1.26716e-10	-1.89479	-1.21098
24326639	chr18:24326639:G:T	1.26308e-09	-2.1903e-10	-0.806402
24326783	chr18:24326783:C:CT	1.20274e-09	-2.1903e-10	-0.855354
24326809	chr18:24326809:T:C	1.20274e-09	-2.1903e-10	-0.855354
24326821	chr18:24326821:A:G	1.20274e-09	-2.1903e-10	-0.855354
24326993	chr18:24326993:T:G	1.20471e-09	-2.1903e-10	-0.85372
24327079	chr18:24327079:T:C	2.01414e-10	-1.80962	-0.832728
24327259	chr18:24327259:C:T	8.4215e-10	-2.1903e-10	-1.21175
24327357	chr18:24327357:C:T	8.49651e-10	-2.1903e-10	-1.20289
24327387	chr18:24327387:C:T	1.20346e-09	-2.1903e-10	-0.854756
24327468	chr18:24327468:A:G	1.83777e-09	-2.1903e-10	-0.431404
24327570	chr18:24327570:C:T	1.82634e-10	-1.87862	-0.861606
24327659	chr18:24327659:T:G	9.63398e-10	-2.1903e-10	-1.07725
24327718	chr18:24327718:T:A	1.27148e-10	-1.89479	-1.20757
24328203	chr18:24328203:C:T	8.86241e-10	-2.1903e-10	-1.16072
24328376	chr18:24328376:A:T	2.22377e-09	0.969507	-1.21026
24328669	chr18:24328669:A:G	1.3003e-10	-1.87954	-1.20041
24328848	chr18:24328848:C:T	1.07656e-09	-2.1903e-10	-0.966183
24328851	chr18:24328851:T:A	8.6954e-10	-2.1903e-10	-1.17975
24329237	chr18:24329237:C:A	1.38595e-10	-1.83456	-1.1816
24329690	chr18:24329690:T:C	6.42626e-09	-2.1903e-10	0.820435
24329720	chr18:24329720:C:T	8.68583e-10	-2.1903e-10	-1.18085
24329812	chr18:24329812:A:C	1.00318e-09	-2.1903e-10	-1.03678
24329893	chr18:24329893:T:C	8.62802e-10	-2.1903e-10	-1.18753
24329997	chr18:24329997:T:C	8.62234e-10	-2.1903e-10	-1.18819
24330159	chr18:24330159:C:T	8.60924e-10	-2.1903e-10	-1.18971
24330745	chr18:24330745:T:A	1.01368e-09	-2.1903e-10	-1.02637
24330856	chr18:24330856:A:G	2.33736e-10	-1.83034	-0.663185
24331034	chr18:24331034:C:T	9.31076e-10	-2.1903e-10	-1.11137
24331045	chr18:24331045:G:A	8.51151e-10	-2.1903e-10	-1.20112
24331524	chr18:24331524:G:A	4.32912e-10	-1.87718	-2.58223e-10
24331551	chr18:24331551:C:T	8.46204e-10	-2.1903e-10	-1.20695
24331692	chr18:24331692:G:A	1.13424e-09	-2.1903e-10	-0.913994
24331695	chr18:24331695:G:A	1.40104e-10	-1.84546	-1.15987
24332106	chr18:24332106:T:G	8.80617e-10	-2.1903e-10	-1.16709
24332212	chr18:24332212:C:G	8.7591e-10	-2.1903e-10	-1.17245
24332232	chr18:24332232:G:T	1.28858e-09	-2.1903e-10	-0.786417
24332239	chr18:24332239:A:C	2.60714e-10	-1.82363	-0.560654
24332502	chr18:24332502:A:C	9.01067e-10	-2.1903e-10	-1.14413
24332586	chr18:24332586:A:G	8.77727e-10	-2.1903e-10	-1.17038
24333205	chr18:24333205:C:T	1.05482e-09	-2.1903e-10	-0.986586
24333240	chr18:24333240:C:G	2.85879e-10	-1.8199	-0.472246
24333869	chr18:24333869:T:G	8.75174e-10	-2.1903e-10	-1.17329
24334455	chr18:24334455:A:C	8.52363e-10	-2.1903e-10	-1.1997
24335733	chr18:24335733:A:T	8.80264e-10	-2.1903e-10	-1.16749
24335994	chr18:24335994:C:T	1.56043e-09	-2.1903e-10	-0.594994
24336115	chr18:24336115:G:T	1.42629e-09	-2.1903e-10	-0.684881
24336243	chr18:24336243:C:T	8.4167e-10	-2.1903e-10	-1.21233
24336371	chr18:24336371:T:G	8.41352e-10	-2.1903e-10	-1.2127
24336828	chr18:24336828:A:T	1.67781e-09	-2.1903e-10	-0.522471
24337155	chr18:24337155:A:G	8.42516e-10	-2.1903e-10	-1.21132
24337699	chr18:24337699:C:T	5.83464e-10	-1.57873	-2.58223e-10
24337870	chr18:24337870:C:T	1.3784e-09	-2.1903e-10	-0.719035
24338060	chr18:24338060:G:T	5.0101e-10	-1.53034	-0.200747
24338323	chr18:24338323:A:G	2.06715e-10	-1.70152	-0.914853
24338326	chr18:24338326:T:C	2.01861e-10	-1.77457	-0.865563
24338360	chr18:24338360:A:G	1.24826e-09	-1.61787	0.799655
24338869	chr18:24338869:G:A	8.76825e-10	-2.1903e-10	-1.1714
24338890	chr18:24338890:T:G	2.01913e-09	-2.1903e-10	-0.33729
24339129	chr18:24339129:G:A	8.41643e-10	-2.1903e-10	-1.21236
24339638	chr18:24339638:C:T	3.06392e-10	-1.34705	-0.875791
24339904	chr18:24339904:G:A	1.48893e-09	-0.641903	-2.58223e-10
24339933	chr18:24339933:C:T	8.49098e-10	-2.1903e-10	-1.20354
24340060	chr18:24340060:C:G	1.45618e-10	-1.81361	-1.15312
24340224	chr18:24340224:C:A	1.22578e-09	-1.124	0.287623
24340454	chr18:24340454:G:A	2.57202e-10	-1.40024	-0.997613
24340484	chr18:24340484:G:A	4.69692e-10	-1.79564	-2.58223e-10
24340584	chr18:24340584:C:A	2.58201e-10	-1.44314	-0.950837
24341303	chr18:24341303:A:G	8.42336e-10	-2.1903e-10	-1.21153
24341306	chr18:24341306:C:T	9.11124e-10	-2.1903e-10	-1.13303
24341451	chr18:24341451:CCT:C	3.41478e-10	-1.41834	-0.696089
24341539	chr18:24341539:A:G	9.03254e-10	-2.1903e-10	-1.14171
24341799	chr18:24341799:A:G	8.53228e-10	-2.1903e-10	-1.19869
24341933	chr18:24341933:G:A	1.27298e-09	-2.1903e-10	-0.798595
24342243	chr18:24342243:T:A	1.23705e-09	-2.1903e-10	-0.827228
24342491	chr18:24342491:T:C	8.47598e-10	-2.1903e-10	-1.20531
24342564	chr18:24342564:C:G	1.34868e-09	-2.1903e-10	-0.740832
24342772	chr18:24342772:C:T	6.18364e-10	-1.52064	-2.58223e-10
24344012	chr18:24344012:C:T	2.55055e-10	-1.33317	-1.07306
24344143	chr18:24344143:T:C	1.49224e-10	-1.74593	-1.19633
24344159	chr18:24344159:G:A	1.53365e-09	-2.1903e-10	-0.612307
24344224	chr18:24344224:C:T	8.59489e-10	-2.1903e-10	-1.19137
24344372	chr18:24344372:G:A	8.4806e-10	-2.1903e-10	-1.20476
24344694	chr18:24344694:T:A	1.28767e-10	-1.89017	-1.19954
24344739	chr18:24344739:G:A	1.28627e-10	-1.88275	-1.20805
24344809	chr18:24344809:TTTTTTG:T	8.80898e-10	-2.1903e-10	-1.16677
24345115	chr18:24345115:G:C	9.24507e-10	-2.1903e-10	-1.11845
24345327	chr18:24345327:G:GA	8.91691e-10	-2.1903e-10	-1.15459
24345392	chr18:24345392:A:G	1.00526e-09	-2.1903e-10	-1.03472
24345471	chr18:24345471:G:A	8.91806e-10	-2.1903e-10	-1.15446
24345515	chr18:24345515:G:A	2.83266e-10	-1.20484	-1.09649
24345645	chr18:24345645:T:C	2.83877e-10	-1.23705	-1.06212
24345646	chr18:24345646:G:A	8.5558e-10	-2.1903e-10	-1.19593
24345804	chr18:24345804:A:T	5.68129e-10	-1.60536	-2.58223e-10
24345848	chr18:24345848:A:G	6.50779e-10	-1.46954	-2.58223e-10
24345885	chr18:24345885:T:G	2.99488e-10	-1.5447	-0.700941
24346198	chr18:24346198:A:G	2.39096e-10	-1.38054	-1.09031
24346619	chr18:24346619:T:G	8.68914e-10	-2.1903e-10	-1.18047
24346646	chr18:24346646:T:C	8.43715e-10	-2.1903e-10	-1.2099
24346814	chr18:24346814:C:T	8.44587e-10	-2.1903e-10	-1.20886
24346956	chr18:24346956:C:T	8.41525e-10	-2.1903e-10	-1.2125
24347074	chr18:24347074:ATGC:A	1.04922e-09	-2.1903e-10	-0.99191
24347136	chr18:24347136:C:G	8.59737e-10	-2.1903e-10	-1.19109
24347308	chr18:24347308:C:T	1.35487e-09	-2.1903e-10	-0.736254
24347530	chr18:24347530:G:C	9.63893e-10	-2.1903e-10	-1.07673
24347828	chr18:24347828:C:T	8.6606e-10	-1.18376	-2.58223e-10
24348041	chr18:24348041:A:T	5.56463e-09	-2.1903e-10	0.676474
24348206	chr18:24348206:GATAAT:G	5.59145e-09	-2.1903e-10	0.681281
24348214	chr18:24348214:A:G	1.68349e-09	-2.1903e-10	-0.519089
24348295	chr18:24348295:TATA:T	5.11408e-10	-1.71054	-2.58223e-10
24348689	chr18:24348689:G:A	1.66939e-09	-2.1903e-10	-0.527497
24348956	chr18:24348956:G:A	2.56374e-09	-2.1903e-10	-0.098489
24349425	chr18:24349425:G:A	5.10238e-10	-1.71283	-2.58223e-10
24349432	chr18:24349432:C:T	2.78247e-10	-1.48937	-0.829837
24349447	chr18:24349447:A:T	1.00063e-09	-2.1903e-10	-1.03933
24349459	chr18:24349459:T:C	4.86059e-10	-1.76138	-2.58223e-10
24349893	chr18:24349893:T:C	1.83044e-10	-1.5809	-1.15709
24350125	chr18:24350125:G:A	1.09675e-09	-2.1903e-10	-0.94761
24350154	chr18:24350154:T:C	2.60325e-10	-1.36579	-1.01999
24350380	chr18:24350380:T:C	1.71723e-10	-1.89375	-0.908083
24350496	chr18:24350496:T:C	9.65432e-10	-2.1903e-10	-1.07514
24350617	chr18:24350617:C:T	9.11061e-10	-1.1331	-2.58223e-10
24350918	chr18:24350918:C:G	1.28557e-09	-2.1903e-10	-0.788752
24351744	chr18:24351744:C:T	2.42021e-10	-1.49786	-0.960823
24351836	chr18:24351836:A:C	2.62592e-10	-1.27314	-1.10397
24352000	chr18:24352000:T:C	2.02507e-09	-2.1903e-10	-0.334352
24352036	chr18:24352036:G:A	8.59048e-10	-2.1903e-10	-1.19189
24352265	chr18:24352265:G:A	9.91048e-10	-2.1903e-10	-1.04895
24352349	chr18:24352349:T:A	1.86249e-10	-1.88535	-0.83528
24352451	chr18:24352451:G:A	9.31708e-10	-2.1903e-10	-1.11069
24352537	chr18:24352537:C:A	2.84437e-10	-1.38751	-0.909692
24352552	chr18:24352552:C:T	2.90846e-10	-1.48648	-0.788438
24352557	chr18:24352557:A:G	2.48735e-10	-1.48148	-0.949843
24352584	chr18:24352584:C:T	9.52944e-10	-2.1903e-10	-1.08816
24352754	chr18:24352754:T:C	8.95662e-10	-2.1903e-10	-1.15015
24352882	chr18:24352882:G:T	1.14523e-09	-2.1903e-10	-0.904356
24353043	chr18:24353043:C:A	1.58551e-09	-2.1903e-10	-0.579052
24353070	chr18:24353070:A:G	8.53798e-10	-2.1903e-10	-1.19802
24353134	chr18:24353134:T:C	8.81964e-10	-2.1903e-10	-1.16556
24353149	chr18:24353149:G:A	4.895e-10	-0.734126	-1.0202
24353235	chr18:24353235:A:G	4.58588e-10	-0.793407	-1.02615
24353238	chr18:24353238:C:T	1.15018e-09	-2.1903e-10	-0.900035
24353293	chr18:24353293:C:T	2.70645e-10	-1.24001	-1.10689
24353327	chr18:24353327:T:A	8.67193e-10	-2.1903e-10	-1.18245
24353618	chr18:24353618:T:C	2.3162e-10	-1.29478	-1.20783
24353632	chr18:24353632:A:G	7.02352e-09	-2.1903e-10	0.909308
24354193	chr18:24354193:A:C	8.84613e-10	-2.1903e-10	-1.16256
24354557	chr18:24354557:G:A	4.74944e-10	-0.757699	-1.02682
24354592	chr18:24354592:T:C	2.15281e-10	-1.36334	-1.21242
24355016	chr18:24355016:C:T	8.60855e-10	-2.1903e-10	-1.18979
24355219	chr18:24355219:C:T	9.94735e-10	-2.1903e-10	-1.04524
24355261	chr18:24355261:T:C	2.73818e-10	-1.18542	-1.14983
24355326	chr18:24355326:AC:A	8.98656e-10	-2.1903e-10	-1.14681
24355433	chr18:24355433:G:A	8.81326e-10	-2.1903e-10	-1.16628
24355486	chr18:24355486:T:G	4.17679e-10	-0.857451	-1.05555
24355596	chr18:24355596:C:T	4.56697e-10	-1.82369	-2.58223e-10
24355839	chr18:24355839:G:A	2.24715e-10	-1.80833	-0.72455
24355858	chr18:24355858:G:A	2.88263e-10	-1.21262	-1.07121
24356283	chr18:24356283:T:G	2.35692e-09	-2.1903e-10	-0.182601
24356446	chr18:24356446:G:T	9.09272e-10	-2.1903e-10	-1.13507
24356617	chr18:24356617:T:G	8.52748e-10	-2.1903e-10	-1.19925
24357057	chr18:24357057:T:C	2.68585e-10	-1.37418	-0.980365
24357093	chr18:24357093:A:G	9.77525e-10	-2.1903e-10	-1.06269
24357131	chr18:24357131:A:T	1.18221e-09	-2.1903e-10	-0.872574
24357543	chr18:24357543:C:T	2.02916e-10	-1.63973	-0.995189
24358257	chr18:24358257:C:T	1.73835e-10	-1.8206	-0.969007
24358434	chr18:24358434:G:A	1.96102e-09	-2.1903e-10	-0.366493
24358449	chr18:24358449:G:A	5.52344e-10	-0.940258	-0.693283
24358688	chr18:24358688:G:A	8.65535e-10	-2.1903e-10	-1.18437
24358689	chr18:24358689:T:TGA	9.90743e-10	-2.1903e-10	-1.04926
24358714	chr18:24358714:C:T	3.13957e-10	-1.24155	-0.956909
24359173	chr18:24359173:G:A	1.9178e-10	-1.86496	-0.826401
24359208	chr18:24359208:A:T	1.95948e-10	-1.87184	-0.798026
24359384	chr18:24359384:G:A	1.13222e-09	-2.1903e-10	-0.915781
24359425	chr18:24359425:G:A	1.34236e-10	-1.85282	-1.1953
24359528	chr18:24359528:C:T	8.70693e-10	-2.1903e-10	-1.17842
24359552	chr18:24359552:G:A	6.66525e-10	-1.44563	-2.58223e-10
24359604	chr18:24359604:A:G	2.21452e-10	-1.86832	-0.679184
24360117	chr18:24360117:C:T	8.79695e-10	-2.1903e-10	-1.16814
24360261	chr18:24360261:G:A	8.4462e-10	-2.1903e-10	-1.20883
24360324	chr18:24360324:A:C	2.56572e-10	-1.21287	-1.18743
24360610	chr18:24360610:C:T	1.16015e-09	-2.1903e-10	-0.89141
24360625	chr18:24360625:T:C	2.2196e-10	-1.45299	-1.09223
24360711	chr18:24360711:C:T	8.62725e-10	-2.1903e-10	-1.18762
24361189	chr18:24361189:C:G	8.45275e-10	-2.1903e-10	-1.20805
24361509	chr18:24361509:T:C	1.98304e-10	-1.86338	-0.79453
24361856	chr18:24361856:C:T	2.30482e-10	-1.87115	-0.636391
24362280	chr18:24362280:A:G	5.47276e-10	-1.64276	-2.58223e-10
24362499	chr18:24362499:G:A	1.63683e-10	-1.89469	-0.955095
24362579	chr18:24362579:A:G	2.54182e-10	-1.85412	-0.55554
24362873	chr18:24362873:AC:A	9.46716e-10	-2.1903e-10	-1.09471
24362964	chr18:24362964:C:G	8.41962e-10	-2.1903e-10	-1.21198
24363017	chr18:24363017:G:A	1.61775e-10	-1.89339	-0.968118
24363318	chr18:24363318:G:A	9.50378e-10	-2.1903e-10	-1.09085
24363500	chr18:24363500:A:G	4.00397e-10	-0.923288	-1.03197
24363532	chr18:24363532:T:C	4.51687e-10	-0.957149	-0.877573
24363600	chr18:24363600:C:T	1.06415e-09	-2.1903e-10	-0.977785
24363642	chr18:24363642:TTCTA:T	1.31892e-09	-2.1903e-10	-0.763143
24363805	chr18:24363805:C:A	1.04502e-09	-0.995925	-2.58223e-10
24363811	chr18:24363811:T:C	3.28916e-10	-1.17495	-0.976962
24363866	chr18:24363866:G:A	8.41459e-10	-2.1903e-10	-1.21258
24363889	chr18:24363889:T:C	8.58056e-10	-2.1903e-10	-1.19304
24363945	chr18:24363945:C:T	2.96504e-10	-1.25733	-0.998317
24364259	chr18:24364259:T:C	5.92375e-10	-0.92915	-0.634422
24364713	chr18:24364713:T:C	1.71885e-09	-2.1903e-10	-0.498302
24365028	chr18:24365028:A:C	9.73216e-10	-2.1903e-10	-1.06711
24365313	chr18:24365313:G:A	3.70826e-09	-2.1903e-10	0.270605
24365485	chr18:24365485:A:G	3.6729e-10	-0.917289	-1.12427
24365565	chr18:24365565:CAG:C	8.5419e-10	-2.1903e-10	-1.19756
24365585	chr18:24365585:A:G	9.22004e-10	-2.1903e-10	-1.12116
24366022	chr18:24366022:C:T	8.92222e-10	-2.1903e-10	-1.154
24366023	chr18:24366023:C:A	9.45355e-10	-2.1903e-10	-1.09615
24366494	chr18:24366494:C:T	3.30605e-09	-2.1903e-10	0.155798
24366507	chr18:24366507:C:T	8.72527e-10	-2.1903e-10	-1.17632
24367170	chr18:24367170:G:C	9.21613e-10	-2.1903e-10	-1.12159
24367773	chr18:24367773:A:G	1.14745e-09	-2.1903e-10	-0.902413
24368175	chr18:24368175:T:C	8.49894e-10	-2.1903e-10	-1.2026
24368541	chr18:24368541:C:T	1.04217e-09	-2.1903e-10	-0.998654
24368712	chr18:24368712:A:C	8.4129e-10	-2.1903e-10	-1.21278
24369635	chr18:24369635:G:A	7.7734e-09	-2.1903e-10	1.01075
24369725	chr18:24369725:C:T	9.47872e-10	-2.1903e-10	-1.09349
24370303	chr18:24370303:C:G	9.21832e-10	-2.1903e-10	-1.12135
24370795	chr18:24370795:G:A	8.41725e-10	-2.1903e-10	-1.21226
24370956	chr18:24370956:A:G	8.49497e-10	-2.1903e-10	-1.20307
24371469	chr18:24371469:C:G	1.40868e-09	-2.1903e-10	-0.697303
24372105	chr18:24372105:T:G	9.09115e-10	-2.1903e-10	-1.13524
24372813	chr18:24372813:C:A	6.77222e-09	-2.1903e-10	0.872872
24372895	chr18:24372895:C:T	1.33605e-09	-2.1903e-10	-0.75024
24373471	chr18:24373471:C:T	8.42663e-10	-2.1903e-10	-1.21115
24373712	chr18:24373712:C:A	7.63537e-09	-2.1903e-10	0.992834
24373806	chr18:24373806:G:A	8.65132e-10	-2.1903e-10	-1.18483
24373977	chr18:24373977:T:C	8.62956e-10	-2.1903e-10	-1.18735
24374498	chr18:24374498:G:A	4.2587e-10	-1.89358	-2.58223e-10
24374690	chr18:24374690:C:A	3.55776e-10	-1.00633	-1.06708
24374788	chr18:24374788:C:T	9.68891e-10	-2.1903e-10	-1.07156
24374917	chr18:24374917:C:T	8.51274e-10	-2.1903e-10	-1.20098
24374988	chr18:24374988:G:A	2.00547e-09	-2.1903e-10	-0.344077
24375346	chr18:24375346:A:G	7.97924e-09	-2.1903e-10	1.03689
24375844	chr18:24375844:A:G	1.03064e-09	-2.1903e-10	-1.00978
24376038	chr18:24376038:T:C	1.03339e-09	-2.1903e-10	-1.00711
24376075	chr18:24376075:C:T	8.43816e-10	-2.1903e-10	-1.20978
24376082	chr18:24376082:C:CA	4.26273e-10	-1.89263	-2.58223e-10
24376154	chr18:24376154:G:T	8.45114e-10	-2.1903e-10	-1.20824
24376408	chr18:24376408:T:C	9.26921e-09	-2.1903e-10	1.18674
24376565	chr18:24376565:T:C	1.00038e-09	-2.1903e-10	-1.03958
24376695	chr18:24376695:T:C	5.49111e-10	-1.63941	-2.58223e-10
24376705	chr18:24376705:C:T	2.14497e-10	-1.54876	-1.03065
24376730	chr18:24376730:A:T	1.52059e-09	-2.1903e-10	-0.620858
24376903	chr18:24376903:C:G	9.23819e-10	-2.1903e-10	-1.1192
24376965	chr18:24376965:C:T	1.44244e-09	-2.1903e-10	-0.673623
24377029	chr18:24377029:C:G	1.20709e-09	-0.851748	-2.58223e-10
24377135	chr18:24377135:C:T	2.1478e-09	-2.1903e-10	-0.275512
24377383	chr18:24377383:A:G	1.05311e-09	-2.1903e-10	-0.988208
24377961	chr18:24377961:T:C	8.51905e-10	-2.1903e-10	-1.20024
24378443	chr18:24378443:C:T	8.96447e-10	-2.1903e-10	-1.14927
24378981	chr18:24378981:G:A	9.01108e-10	-2.1903e-10	-1.14409
24379330	chr18:24379330:G:T	9.99948e-10	-2.1903e-10	-1.04001
24379559	chr18:24379559:G:A	9.0917e-10	-2.1903e-10	-1.13518
24379578	chr18:24379578:G:A	1.11287e-09	-2.1903e-10	-0.933016
24379645	chr18:24379645:A:C	1.14386e-09	-2.1903e-10	-0.905546
24379681	chr18:24379681:C:T	1.32318e-09	-2.1903e-10	-0.759916
24379865	chr18:24379865:C:T	2.21956e-09	-2.1903e-10	-0.242646
24379913	chr18:24379913:A:G	8.99544e-10	-2.1903e-10	-1.14582
24379921	chr18:24379921:C:A	8.72724e-10	-2.1903e-10	-1.17609
24380451	chr18:24380451:C:T	1.06899e-09	-2.1903e-10	-0.973245
24380680	chr18:24380680:G:A	1.54766e-08	-2.1903e-10	1.69937
24381085	chr18:24381085:G:A	9.4275e-10	-2.1903e-10	-1.09891
24381571	chr18:24381571:A:G	7.98557e-10	-0.25933	-1.00558
24381623	chr18:24381623:T:C	8.45629e-10	-2.1903e-10	-1.20763
24382138	chr18:24382138:T:C	4.19852e-09	0.394774	-2.58223e-10
24382157	chr18:24382157:T:C	9.20445e-10	-2.1903e-10	-1.12286
24382643	chr18:24382643:C:T	8.41603e-10	-2.1903e-10	-1.2124
24382745	chr18:24382745:G:A	9.94372e-10	-2.1903e-10	-1.0456
24383071	chr18:24383071:G:A	9.48887e-10	-2.1903e-10	-1.09242
24383147	chr18:24383147:GT:G	2.30678e-10	-1.30644	-1.20025
24383646	chr18:24383646:C:T	9.18631e-10	-2.1903e-10	-1.12483
24383655	chr18:24383655:G:A	8.54433e-10	-2.1903e-10	-1.19727
24383710	chr18:24383710:T:C	1.02177e-09	-2.1903e-10	-1.01842
24383717	chr18:24383717:G:A	1.10867e-09	-2.1903e-10	-0.936796
24384065	chr18:24384065:G:A	6.30978e-10	-1.50044	-2.58223e-10
24384266	chr18:24384266:T:C	1.45983e-09	-2.1903e-10	-0.661634
24384324	chr18:24384324:G:A	1.27178e-09	-2.1903e-10	-0.79954
24384338	chr18:24384338:C:T	3.13775e-10	-1.18247	-1.01657
24384343	chr18:24384343:G:T	2.49826e-10	-1.51255	-0.914401
24384612	chr18:24384612:G:T	8.48701e-10	-2.1903e-10	-1.20401
24384909	chr18:24384909:T:C	1.02858e-09	-2.1903e-10	-1.01178
24384917	chr18:24384917:C:T	8.54321e-10	-2.1903e-10	-1.19741
24384950	chr18:24384950:G:T	8.93842e-10	-2.1903e-10	-1.15218
24385041	chr18:24385041:G:A	8.8179e-10	0.0206164	-1.18637
24385047	chr18:24385047:C:T	4.5611e-10	-0.629246	-1.19573
24385100	chr18:24385100:G:A	1.9768e-08	1.25683	0.687277
24385105	chr18:24385105:C:T	1.1173e-09	-2.1903e-10	-0.929046
24385131	chr18:24385131:T:C	1.17569e-09	-0.64484	-0.233261
24385145	chr18:24385145:A:G	9.0162e-10	-2.1903e-10	-1.14352
24385190	chr18:24385190:A:G	1.47212e-09	-2.1903e-10	-0.653257
24385197	chr18:24385197:G:A	1.06721e-09	0.0518922	-1.0268
24386172	chr18:24386172:G:T	8.83277e-10	-2.1903e-10	-1.16407
24386368	chr18:24386368:C:T	1.98224e-10	-1.52945	-1.12887
24386404	chr18:24386404:C:T	2.0298e-10	-1.50567	-1.12894
24386451	chr18:24386451:G:A	2.07599e-10	-1.47826	-1.13384
24386503	chr18:24386503:T:C	1.9811e-08	-2.1903e-10	1.94628
24386573	chr18:24386573:C:T	1.59122e-09	-2.1903e-10	-0.575454
24387280	chr18:24387280:C:G	1.29083e-10	-1.87677	-1.21049
24388153	chr18:24388153:C:T	8.51567e-10	-2.1903e-10	-1.20063
24388460	chr18:24388460:AAC:A	1.87935e-09	0.76704	-1.17607
24388475	chr18:24388475:CTAA:C	9.99207e-10	-2.1903e-10	-1.04075
24388934	chr18:24388934:T:C	1.02997e-09	-2.1903e-10	-1.01043
24389507	chr18:24389507:A:G	1.4753e-09	-2.1903e-10	-0.651096
24389704	chr18:24389704:G:T	1.83712e-10	-1.86062	-0.873726
24389716	chr18:24389716:A:G	2.03036e-09	-2.1903e-10	-0.331744
24390071	chr18:24390071:T:C	8.72396e-10	-2.1903e-10	-1.17647
24390091	chr18:24390091:A:T	1.74175e-10	-1.87612	-0.911536
24390489	chr18:24390489:C:T	1.93017e-09	-0.105413	-0.276938
24390532	chr18:24390532:T:G	1.56234e-09	-2.1903e-10	-0.593771
24390603	chr18:24390603:G:A	1.73164e-10	-1.74279	-1.05068
24390688	chr18:24390688:C:G	8.16191e-10	-1.24306	-2.58223e-10
24390981	chr18:24390981:T:C	2.39955e-09	-2.1903e-10	-0.164676
24391105	chr18:24391105:C:T	5.60005e-09	1.3786	-0.695785
24391274	chr18:24391274:G:A	5.27117e-10	-1.8935	0.213206
24391444	chr18:24391444:A:C	9.83501e-10	-2.1903e-10	-1.05659
24392255	chr18:24392255:G:C	8.76951e-10	-2.1903e-10	-1.17126
24392551	chr18:24392551:G:A	3.20963e-10	-1.18387	-0.992514
24392758	chr18:24392758:G:A	8.45257e-10	-2.1903e-10	-1.20807
24392917	chr18:24392917:C:T	8.87504e-10	-2.1903e-10	-1.1593
24392982	chr18:24392982:G:A	1.46161e-09	-2.1903e-10	-0.660418
24393149	chr18:24393149:C:A	1.34834e-09	-2.1903e-10	-0.741082
24393211	chr18:24393211:A:C	8.4671e-10	-2.1903e-10	-1.20635
24393385	chr18:24393385:A:C	5.51053e-10	-1.63588	-2.58223e-10
24393700	chr18:24393700:A:G	4.03813e-10	-0.840494	-1.10627
24393758	chr18:24393758:A:G	5.30653e-10	-1.6736	-2.58223e-10
24394099	chr18:24394099:G:A	8.41768e-10	-2.1903e-10	-1.21221
24394329	chr18:24394329:T:C	1.0181e-09	-2.1903e-10	-1.02202
24395013	chr18:24395013:G:A	8.63247e-10	-2.1903e-10	-1.18701
24395101	chr18:24395101:A:C	2.01499e-10	-1.60997	-1.03196
24395198	chr18:24395198:T:C	8.56963e-10	-2.1903e-10	-1.19432
24395212	chr18:24395212:T:C	8.46741e-10	-2.1903e-10	-1.20632
24395640	chr18:24395640:G:A	3.58673e-10	-1.72696	-0.338345
24395696	chr18:24395696:C:T	1.16684e-09	-2.1903e-10	-0.885661
24396242	chr18:24396242:GAC:G	1.14833e-09	-2.1903e-10	-0.901652
24396315	chr18:24396315:A:T	8.6506e-10	-2.1903e-10	-1.18491
24396318	chr18:24396318:GAGA:G	8.74773e-10	-2.1903e-10	-1.17375
24396474	chr18:24396474:C:A	1.06489e-09	-2.1903e-10	-0.977082
24396529	chr18:24396529:T:C	1.16264e-09	-2.1903e-10	-0.889263
24396551	chr18:24396551:T:C	1.24442e-09	-2.1903e-10	-0.821287
24397173	chr18:24397173:A:G	2.13146e-08	-2.1903e-10	2.01944
24397540	chr18:24397540:G:A	7.47036e-10	-1.3316	-2.58223e-10
24397549	chr18:24397549:AC:A	8.41754e-10	-2.1903e-10	-1.21223
24397606	chr18:24397606:G:A	9.68486e-10	-2.1903e-10	-1.07198
24398302	chr18:24398302:AC:A	9.47438e-10	-2.1903e-10	-1.09395
24398314	chr18:24398314:A:G	1.47048e-10	-1.74732	-1.20964
24398390	chr18:24398390:GA:G	1.31811e-09	-2.1903e-10	-0.763755
24398427	chr18:24398427:C:G	3.04274e-10	-1.8498	-0.37998
24398539	chr18:24398539:C:T	3.55923e-10	-1.55257	-0.520424
24398723	chr18:24398723:A:G	3.07242e-10	-1.83576	-0.384318
24398796	chr18:24398796:G:A	7.5311e-10	-1.14472	-0.178785
24399398	chr18:24399398:CTT:C	8.42142e-10	-2.1903e-10	-1.21176
24399563	chr18:24399563:C:T	1.58754e-09	-2.1903e-10	-0.577774
24399693	chr18:24399693:C:T	1.72205e-10	-1.59033	-1.20869
24400004	chr18:24400004:A:T	5.57731e-10	-1.62384	-2.58223e-10
24400515	chr18:24400515:A:C	2.32693e-10	-1.28607	-1.21192
24400868	chr18:24400868:TC:T	1.31347e-09	-2.1903e-10	-0.767281
24400999	chr18:24400999:T:A	1.61308e-10	-1.66896	-1.19544
24401060	chr18:24401060:G:A	1.67056e-10	-1.63101	-1.19837
24401209	chr18:24401209:G:A	1.80791e-10	-1.5574	-1.19297
24401402	chr18:24401402:C:T	9.41018e-10	-1.10075	-2.58223e-10
24401694	chr18:24401694:G:A	8.65181e-10	-2.1903e-10	-1.18477
24401838	chr18:24401838:C:A	8.80599e-10	-2.1903e-10	-1.16711
24402349	chr18:24402349:T:C	2.14158e-10	-1.60665	-0.974343
24402496	chr18:24402496:C:G	2.8994e-10	-1.8721	-0.405942
24403298	chr18:24403298:C:T	1.36132e-09	-2.1903e-10	-0.731504
```
