## Supplementary material for "Characterization of shared and ancestry-specific signals driving complex traits using multi-ancestry fine-mapping": susiex_nc2.cs80.cs

```
CS_ID	SNP	BP	REF_ALLELE	ALT_ALLELE	REF_FRQ	BETA	SE	-LOG10P	CS_PIP	OVRL_PIP
1	chr18:23136841:C:T	23136841	T,T	C,C	1,1	inf,inf	inf,inf	8.85616,0.212951	0.984546	0.984546
2	chr18:23138854:T:A	23138854	A,A	T,T	1,1	-inf,-inf	inf,inf	8.35952,1.34978	0.540379	0.540379
2	chr18:23138933:C:T	23138933	T,T	C,C	1,1	-inf,-inf	inf,inf	8.31783,1.34516	0.459621	0.459621
```
