## Supplementary material for "Characterization of shared and ancestry-specific signals driving complex traits using multi-ancestry fine-mapping": susiex_nc2.cs80.snp

```
BP	SNP	PIP(CS1)	LogBF(CS1,Pop1)	LogBF(CS1,Pop2)	PIP(CS2)	LogBF(CS2,Pop1)	LogBF(CS2,Pop2)
22641524	chr18:22641524:T:C	1.11983e-19	-1.60876	-0.887779	8.29667e-19	0.840904	-0.11508
22642405	chr18:22642405:A:C	4.31987e-19	-2.1903e-10	-1.14649	1.22116e-19	-2.1903e-10	-1.19023
22642593	chr18:22642593:G:C	6.44548e-19	-2.1903e-10	-0.746337	1.86497e-19	-2.1903e-10	-0.766786
22642613	chr18:22642613:T:A	5.55269e-19	-2.1903e-10	-0.895434	1.56715e-19	-2.1903e-10	-0.94077
22643123	chr18:22643123:A:G	1.77622e-18	-2.1903e-10	0.267357	4.06713e-19	-2.1903e-10	0.0129058
22643245	chr18:22643245:C:A	1.44289e-17	1.13708	1.22503	3.19336e-18	0.438664	1.63496
22643247	chr18:22643247:A:C	1.44396e-17	1.13782	1.22503	3.19462e-18	0.43906	1.63496
22643250	chr18:22643250:A:G	1.76107e-18	-2.1903e-10	0.258792	4.03637e-19	-2.1903e-10	0.00531418
22643268	chr18:22643268:C:T	1.21251e-19	-1.32431	-1.09271	5.8306e-20	-0.77276	-1.15673
22643488	chr18:22643488:C:T	8.98503e-20	-1.58889	-1.12785	5.49962e-19	0.910128	-0.595479
22643732	chr18:22643732:C:A	1.28014e-19	-1.62401	-0.738739	1.00931e-18	0.778646	0.143175
22643990	chr18:22643990:C:A	4.60106e-19	-2.1903e-10	-1.08343	1.36086e-19	-2.1903e-10	-1.08192
22644247	chr18:22644247:C:T	1.31825e-17	1.11735	1.1544	2.94088e-18	0.434801	1.55646
22644329	chr18:22644329:A:G	1.13843e-19	-1.6019	-0.878171	8.536e-19	0.852917	-0.098655
22644603	chr18:22644603:G:A	1.00307e-18	-2.1903e-10	-0.304065	2.98978e-19	-2.1903e-10	-0.294831
22644877	chr18:22644877:C:T	5.56164e-19	-2.1903e-10	-0.893822	1.9074e-19	-2.1903e-10	-0.744292
22645039	chr18:22645039:G:A	1.10565e-19	-1.58937	-0.919912	3.23365e-20	-1.89282	-0.626182
22645284	chr18:22645284:T:C	1.10028e-19	-1.63989	-0.874266	7.56962e-19	0.726523	-0.092411
22645426	chr18:22645426:A:T	6.27572e-20	-1.87485	-1.20077	2.51035e-20	-1.60504	-1.16715
22645815	chr18:22645815:G:A	4.04968e-19	-2.1903e-10	-1.21108	1.25412e-19	-2.1903e-10	-1.16359
22646063	chr18:22646063:T:C	1.07238e-18	-2.1903e-10	-0.237254	3.1975e-19	-2.1903e-10	-0.227661
22646153	chr18:22646153:G:C	9.10441e-20	-1.57395	-1.12959	5.73458e-19	0.95777	-0.601285
22646291	chr18:22646291:G:A	5.11371e-19	-2.1903e-10	-0.977791	1.68673e-19	-2.1903e-10	-0.86724
22646423	chr18:22646423:C:T	4.07762e-19	-2.1903e-10	-1.2042	1.21396e-19	-2.1903e-10	-1.19614
22646460	chr18:22646460:G:T	1.11572e-19	-1.61512	-0.88509	8.18666e-19	0.822223	-0.109747
22646639	chr18:22646639:C:T	4.59595e-19	-1.08454	-2.58223e-10	9.87951e-20	-1.40215	-2.58223e-10
22646704	chr18:22646704:G:A	9.37594e-20	-1.65537	-1.01878	5.1191e-20	-1.02359	-1.03604
22646845	chr18:22646845:A:G	4.87741e-19	-2.1903e-10	-1.0251	1.37286e-19	-2.1903e-10	-1.07314
22647696	chr18:22647696:C:T	4.24104e-19	-2.1903e-10	-1.16491	1.20883e-19	-2.1903e-10	-1.20038
22647729	chr18:22647729:G:C	6.75315e-19	-2.1903e-10	-0.699707	1.92428e-19	-2.1903e-10	-0.735481
22647850	chr18:22647850:A:G	5.25324e-19	-2.1903e-10	-0.950871	1.79264e-19	-2.1903e-10	-0.806343
22647881	chr18:22647881:T:C	9.67125e-19	-1.39336	1.0528	1.9657e-19	-0.838653	0.124472
22648167	chr18:22648167:G:C	1.14126e-17	1.12277	1.00482	2.44538e-18	0.405147	1.40161
22648837	chr18:22648837:T:G	5.17423e-19	-2.1903e-10	-0.966025	1.76148e-19	-2.1903e-10	-0.823878
22649529	chr18:22649529:A:T	5.32629e-19	-2.1903e-10	-0.937061	1.83103e-19	-2.1903e-10	-0.785155
22649584	chr18:22649584:C:T	1.60388e-18	-2.1903e-10	0.165298	4.04714e-19	-2.1903e-10	0.00797988
22649660	chr18:22649660:G:A	7.22318e-19	-1.36291	0.730491	1.68139e-19	-0.896496	0.0260842
22649706	chr18:22649706:C:T	1.09756e-19	-1.64904	-0.867587	7.57499e-19	0.713776	-0.0789541
22649909	chr18:22649909:G:A	1.76416e-18	-2.1903e-10	0.260543	4.0428e-19	-2.1903e-10	0.00690728
22650148	chr18:22650148:G:A	1.39726e-19	-1.40113	-0.87407	2.92911e-19	-0.170495	-0.144839
22650181	chr18:22650181:T:C	6.3988e-19	-2.1903e-10	-0.753606	1.85186e-19	-2.1903e-10	-0.773843
22650412	chr18:22650412:A:G	1.04347e-18	-2.1903e-10	-0.264579	3.1108e-19	-2.1903e-10	-0.25515
22650424	chr18:22650424:A:G	1.12835e-19	-1.62365	-0.865301	8.14701e-19	0.782968	-0.0753477
22650558	chr18:22650558:G:A	1.11925e-19	-1.61343	-0.883632	8.23695e-19	0.826921	-0.108322
22650569	chr18:22650569:T:C	5.84775e-19	-1.89375	1.05009	7.16397e-19	-1.4279	2.00693
22650573	chr18:22650573:A:T	5.88654e-19	-1.89459	1.05754	7.91043e-19	-1.33778	2.01594
22650862	chr18:22650862:T:C	1.2314e-18	-2.1903e-10	-0.0989785	3.71622e-19	-2.1903e-10	-0.077323
22651329	chr18:22651329:G:C	5.65648e-19	-0.876913	-2.58223e-10	6.71191e-20	-1.78873	-2.58223e-10
22651718	chr18:22651718:T:A	3.21866e-19	-1.44075	-2.58223e-10	6.32299e-20	-1.84842	-2.58223e-10
22651904	chr18:22651904:C:T	4.23857e-19	-2.1903e-10	-1.16549	1.2086e-19	-2.1903e-10	-1.20057
22651944	chr18:22651944:T:A	4.15754e-18	-2.1903e-10	1.11779	3.11089e-18	-2.1903e-10	2.04746
22651964	chr18:22651964:T:G	1.13079e-19	-1.66581	-0.82099	7.78273e-19	0.662141	-0.000264249
22652356	chr18:22652356:A:G	4.18451e-19	-2.1903e-10	-1.17833	1.33029e-19	-2.1903e-10	-1.10463
22652417	chr18:22652417:T:C	6.05382e-19	-2.1903e-10	-0.809026	1.68203e-19	-2.1903e-10	-0.870028
22652443	chr18:22652443:A:G	4.42107e-19	-2.1903e-10	-1.12333	1.23865e-19	-2.1903e-10	-1.176
22652532	chr18:22652532:T:C	6.19372e-19	-2.1903e-10	-0.78618	2.22276e-19	-2.1903e-10	-0.59128
22653302	chr18:22653302:A:G	1.37059e-19	-1.62651	-0.667972	1.13777e-18	0.780034	0.261587
22653364	chr18:22653364:T:G	4.86566e-19	-2.1903e-10	-1.02751	1.32686e-19	-2.1903e-10	-1.10722
22653415	chr18:22653415:T:A	1.86297e-18	-2.1903e-10	0.315039	4.38443e-19	-2.1903e-10	0.0880282
22653489	chr18:22653489:T:G	6.46317e-20	-1.85979	-1.1864	2.94675e-20	-1.45838	-1.15353
22653490	chr18:22653490:T:A	6.36508e-20	-1.87087	-1.1906	2.80714e-20	-1.50053	-1.15992
22653553	chr18:22653553:A:T	4.74034e-19	-2.1903e-10	-1.05361	1.40294e-19	-2.1903e-10	-1.05146
22653959	chr18:22653959:C:T	5.71774e-19	-2.1903e-10	-0.866142	1.56953e-19	-2.1903e-10	-0.939256
22654358	chr18:22654358:A:G	1.1617e-19	-1.66406	-0.795767	8.11333e-19	0.660514	0.0429643
22654402	chr18:22654402:G:T	4.15016e-19	-2.1903e-10	-1.18657	1.31051e-19	-2.1903e-10	-1.11961
22654837	chr18:22654837:T:C	5.30038e-19	-2.1903e-10	-0.941937	1.4317e-19	-2.1903e-10	-1.03117
22654999	chr18:22654999:A:G	9.89073e-20	-1.89103	-0.729672	4.1314e-20	-1.67164	-0.602364
22655171	chr18:22655171:C:T	4.23681e-19	-2.1903e-10	-1.1659	1.2092e-19	-2.1903e-10	-1.20007
22655241	chr18:22655241:A:G	4.16849e-19	-2.1903e-10	-1.18216	1.19836e-19	-2.1903e-10	-1.20908
22655466	chr18:22655466:T:G	9.91815e-19	-2.1903e-10	-0.31535	2.95681e-19	-2.1903e-10	-0.30592
22655718	chr18:22655718:G:A	1.10003e-19	-1.66055	-0.853828	7.47816e-19	0.679732	-0.0577758
22655835	chr18:22655835:A:T	4.99895e-19	-2.1903e-10	-1.00049	1.55488e-19	-2.1903e-10	-0.948633
22655945	chr18:22655945:G:C	2.01627e-18	-2.1903e-10	0.39412	4.59527e-19	-2.1903e-10	0.134996
22656274	chr18:22656274:C:T	4.54711e-19	-2.1903e-10	-1.09522	1.30541e-19	-2.1903e-10	-1.12351
22656810	chr18:22656810:C:T	4.10662e-19	-2.1903e-10	-1.19712	1.34954e-19	-2.1903e-10	-1.09027
22657164	chr18:22657164:A:C	1.04061e-19	-1.61547	-0.954438	3.44005e-20	-1.81648	-0.64065
22657302	chr18:22657302:G:A	1.03514e-18	-2.1903e-10	-0.272595	3.08655e-19	-2.1903e-10	-0.262978
22657351	chr18:22657351:C:T	4.04471e-19	-2.1903e-10	-1.21231	1.20778e-19	-2.1903e-10	-1.20125
22657464	chr18:22657464:A:C	4.0596e-19	-2.1903e-10	-1.20863	1.19896e-19	-2.1903e-10	-1.20858
22657804	chr18:22657804:T:C	1.23373e-18	-2.1903e-10	-0.0970892	3.72346e-19	-2.1903e-10	-0.0753771
22657963	chr18:22657963:T:C	3.10531e-19	-1.4766	-2.58223e-10	6.77637e-20	-1.77917	-2.58223e-10
22658245	chr18:22658245:C:T	1.69811e-18	-2.1903e-10	0.222385	4.28416e-19	-2.1903e-10	0.064893
22658369	chr18:22658369:G:A	4.40088e-19	-2.1903e-10	-1.12791	1.43548e-19	-2.1903e-10	-1.02853
22659688	chr18:22659688:C:T	5.2942e-19	-0.943104	-2.58223e-10	6.34429e-20	-1.84506	-2.58223e-10
22660047	chr18:22660047:A:C	5.45931e-19	-2.1903e-10	-0.912394	1.33225e-19	-2.1903e-10	-1.10316
22660466	chr18:22660466:G:A	8.3775e-19	-1.35781	0.873641	1.87675e-19	-0.886182	0.12569
22660871	chr18:22660871:G:A	1.58094e-18	-2.1903e-10	0.150892	5.04509e-19	-2.1903e-10	0.228385
22661018	chr18:22661018:G:A	1.49535e-18	-2.1903e-10	0.0952282	3.48087e-19	-2.1903e-10	-0.142749
22661120	chr18:22661120:T:C	5.22834e-19	-2.1903e-10	-0.955623	1.4008e-19	-2.1903e-10	-1.05299
22661172	chr18:22661172:C:T	8.22167e-20	-1.81007	-0.995462	4.61406e-20	-1.19826	-0.965244
22661388	chr18:22661388:A:G	1.20435e-19	-1.62103	-0.802748	9.10012e-19	0.784004	0.0342528
22661535	chr18:22661535:A:T	4.27362e-19	-2.1903e-10	-1.15725	1.21328e-19	-2.1903e-10	-1.1967
22661927	chr18:22661927:C:T	1.41207e-19	-1.879	-0.385657	1.36663e-19	-1.46962	0.391938
22661938	chr18:22661938:T:C	2.12e-19	-1.8583	-2.58223e-10	1.48213e-19	-0.99655	-2.58223e-10
22662032	chr18:22662032:C:T	2.05255e-18	-2.1903e-10	0.411954	5.08976e-19	-2.1903e-10	0.2372
22662221	chr18:22662221:C:G	8.22143e-19	-1.89502	1.39205	1.15369e-18	-1.34686	2.40237
22662701	chr18:22662701:A:G	1.66703e-19	-1.53081	-0.56786	6.19486e-20	-1.06834	-0.800555
22663531	chr18:22663531:C:G	1.91463e-19	-1.54981	-0.41038	6.79312e-20	-1.09787	-0.678837
22663691	chr18:22663691:C:T	1.54175e-18	-2.1903e-10	0.125785	4.81802e-19	-2.1903e-10	0.182332
22663811	chr18:22663811:A:T	9.18545e-20	-1.65105	-1.04363	5.25593e-19	0.649755	-0.380428
22663893	chr18:22663893:C:T	4.89964e-19	-2.1903e-10	-1.02055	1.31855e-19	-2.1903e-10	-1.11349
22663902	chr18:22663902:G:A	1.48131e-18	-2.1903e-10	0.0857982	3.08334e-19	-2.1903e-10	-0.264016
22664027	chr18:22664027:C:A	1.10832e-19	-1.63642	-0.870453	7.76242e-19	0.744965	-0.0857017
22664085	chr18:22664085:C:T	6.29875e-19	-1.89495	1.12558	8.06174e-19	-1.39433	2.09143
22664134	chr18:22664134:T:C	6.34113e-20	-1.86605	-1.19919	2.82356e-20	-1.48109	-1.17353
22664478	chr18:22664478:G:A	8.52015e-20	-1.65265	-1.11721	4.60079e-19	0.70376	-0.567563
22664703	chr18:22664703:T:C	1.38196e-19	-1.88513	-0.401082	1.38019e-19	-1.43675	0.368942
22665285	chr18:22665285:G:A	1.16765e-19	-1.6161	-0.838621	8.95337e-20	-0.682899	-0.817687
22666168	chr18:22666168:T:C	1.93885e-18	-2.1903e-10	0.354964	4.80572e-19	-2.1903e-10	0.179776
22666354	chr18:22666354:A:G	8.02575e-19	-2.1903e-10	-0.527061	2.12937e-19	-2.1903e-10	-0.634203
22666360	chr18:22666360:C:G	6.47519e-20	-1.86247	-1.18186	2.93381e-20	-1.46945	-1.14687
22667240	chr18:22667240:C:G	1.09521e-19	-1.69714	-0.821624	6.88829e-19	0.534879	0.00491265
22667548	chr18:22667548:G:C	6.73164e-19	-1.44053	0.737636	1.5248e-19	-0.996913	0.028748
22667917	chr18:22667917:C:G	2.21378e-19	-1.81502	-2.58223e-10	9.35583e-20	-1.45662	-2.58223e-10
22668034	chr18:22668034:G:A	7.65094e-20	-1.83018	-1.04729	1.90186e-20	-1.89495	-1.15483
22668325	chr18:22668325:T:C	8.43942e-20	-1.66286	-1.11653	4.3832e-19	0.659799	-0.572051
22668509	chr18:22668509:TG:T	2.13158e-19	-1.85285	-2.58223e-10	6.8739e-20	-1.76488	-2.58223e-10
22668835	chr18:22668835:C:A	6.89194e-20	-1.89432	-1.08763	5.96503e-20	-0.72393	-1.18277
22669236	chr18:22669236:T:C	1.47176e-18	-2.1903e-10	0.0793311	3.43088e-19	-2.1903e-10	-0.157213
22669377	chr18:22669377:G:A	1.16791e-18	-2.1903e-10	-0.151912	3.5141e-19	-2.1903e-10	-0.133248
22669386	chr18:22669386:C:T	2.17835e-19	-1.83115	-2.58223e-10	6.71319e-20	-1.78854	-2.58223e-10
22669400	chr18:22669400:G:A	1.06506e-18	-2.1903e-10	-0.244096	3.20166e-19	-2.1903e-10	-0.226361
22669516	chr18:22669516:C:T	2.047e-19	-1.89334	-2.58223e-10	2.41142e-19	-0.509817	-2.58223e-10
22669909	chr18:22669909:G:A	2.64951e-19	-1.87583	0.240483	3.77982e-19	-1.13799	1.07763
22669992	chr18:22669992:T:C	7.84152e-19	-2.1903e-10	-0.550283	2.22278e-19	-2.1903e-10	-0.591272
22670040	chr18:22670040:T:C	4.18637e-19	-2.1903e-10	-1.17788	1.20124e-19	-2.1903e-10	-1.20668
22670697	chr18:22670697:T:C	1.16894e-18	-2.1903e-10	-0.151034	3.51734e-19	-2.1903e-10	-0.132327
22671703	chr18:22671703:T:C	8.49801e-20	-1.66366	-1.10881	4.47631e-19	0.665033	-0.556266
22671789	chr18:22671789:C:A	8.67782e-20	-1.70214	-1.04939	4.6328e-19	0.557858	-0.414726
22672059	chr18:22672059:T:C	7.42972e-20	-1.83715	-1.06966	1.86223e-20	-1.89474	-1.1761
22672483	chr18:22672483:C:T	4.6197e-19	-2.1903e-10	-1.07939	1.27367e-19	-2.1903e-10	-1.14813
22672612	chr18:22672612:A:G	4.58027e-19	-2.1903e-10	-1.08796	1.21074e-19	-2.1903e-10	-1.1988
22672657	chr18:22672657:T:A	2.7747e-19	-1.78272	0.193543	7.73134e-20	-1.82551	0.178178
22672959	chr18:22672959:C:A	5.64162e-19	-2.1903e-10	-0.879545	1.57041e-19	-2.1903e-10	-0.938694
22673034	chr18:22673034:T:C	4.26347e-19	-2.1903e-10	-1.15963	1.22094e-19	-2.1903e-10	-1.19041
22673310	chr18:22673310:C:T	5.02149e-19	-1.59151	0.595516	2.92795e-18	0.350133	1.63672
22673414	chr18:22673414:A:G	4.20432e-19	-2.1903e-10	-1.1736	1.21036e-19	-2.1903e-10	-1.19911
22673652	chr18:22673652:A:G	3.03338e-19	-1.78023	0.280189	8.92209e-20	-1.83332	0.329232
22673723	chr18:22673723:G:A	5.05779e-19	-2.1903e-10	-0.988786	1.7021e-19	-2.1903e-10	-0.858169
22674073	chr18:22674073:T:A	8.87921e-20	-1.66355	-1.06504	5.1234e-19	0.694565	-0.450778
22674101	chr18:22674101:T:C	8.525e-20	-1.69051	-1.07878	4.61142e-20	-1.11909	-1.04499
22674325	chr18:22674325:T:C	5.04341e-19	-2.1903e-10	-0.991633	1.36112e-19	-2.1903e-10	-1.08172
22674915	chr18:22674915:A:G	3.25684e-19	-1.76101	0.332057	9.25566e-20	-1.84742	0.380036
22675029	chr18:22675029:A:G	8.39643e-20	-1.6959	-1.08859	4.43366e-20	-1.14682	-1.05657
22675100	chr18:22675100:T:C	4.18677e-19	-2.1903e-10	-1.17779	1.20752e-19	-2.1903e-10	-1.20147
22675168	chr18:22675168:T:C	4.69233e-19	-2.1903e-10	-1.06379	1.44805e-19	-2.1903e-10	-1.01982
22675212	chr18:22675212:A:C	1.40631e-17	-2.1903e-10	2.33642	3.49682e-18	-2.1903e-10	2.16441
22675363	chr18:22675363:T:C	4.94189e-19	-2.1903e-10	-1.01197	1.65348e-19	-2.1903e-10	-0.88715
22675844	chr18:22675844:A:G	3.13474e-19	-1.75825	0.29108	8.88457e-20	-1.8482	0.339904
22675916	chr18:22675916:T:C	5.33519e-19	-2.1903e-10	-0.935391	1.56871e-19	-2.1903e-10	-0.939779
22676100	chr18:22676100:C:T	3.16958e-19	-1.73684	0.280727	8.69698e-20	-1.85902	0.329384
22676231	chr18:22676231:G:A	4.1634e-19	-2.1903e-10	-1.18338	1.2038e-19	-2.1903e-10	-1.20455
22676467	chr18:22676467:TA:T	3.04003e-19	-1.75858	0.260734	8.61212e-20	-1.84803	0.308581
22676598	chr18:22676598:A:G	3.25835e-19	-1.71682	0.288327	8.69067e-20	-1.86747	0.337106
22676928	chr18:22676928:T:C	7.68945e-20	-1.66729	-1.20516	4.14197e-20	-1.07472	-1.19672
22677129	chr18:22677129:G:C	5.38384e-19	-2.1903e-10	-0.926314	1.32e-19	-2.1903e-10	-1.1124
22677237	chr18:22677237:C:T	5.03927e-19	-2.1903e-10	-0.992455	1.36029e-19	-2.1903e-10	-1.08233
22677259	chr18:22677259:C:A	3.51894e-19	-1.35156	-2.58223e-10	7.9391e-20	-1.62082	-2.58223e-10
22677522	chr18:22677522:G:C	4.1472e-19	-2.1903e-10	-1.18728	1.34076e-19	-2.1903e-10	-1.09679
22678519	chr18:22678519:A:T	2.64387e-19	-1.60046	-0.037012	6.2573e-20	-1.2448	-0.614073
22678701	chr18:22678701:A:G	3.11734e-19	-1.75453	0.281792	8.79404e-20	-1.85013	0.331584
22679248	chr18:22679248:G:A	4.54951e-19	-1.55046	0.455769	2.73718e-18	0.458671	1.46081
22679468	chr18:22679468:C:T	4.6595e-19	-2.1903e-10	-1.07081	1.46762e-19	-2.1903e-10	-1.00639
22679666	chr18:22679666:G:T	4.93624e-19	-2.1903e-10	-1.01311	1.34046e-19	-2.1903e-10	-1.09702
22679667	chr18:22679667:G:T	4.93624e-19	-2.1903e-10	-1.01311	1.34046e-19	-2.1903e-10	-1.09702
22679755	chr18:22679755:G:A	5.35129e-19	-2.1903e-10	-0.932378	1.79345e-19	-2.1903e-10	-0.805892
22680061	chr18:22680061:G:A	4.93624e-19	-2.1903e-10	-1.01311	1.34046e-19	-2.1903e-10	-1.09702
22680163	chr18:22680163:C:T	2.73042e-19	-1.601	-0.00425914	6.48041e-20	-1.21996	-0.603868
22680410	chr18:22680410:T:C	3.16232e-19	-1.74379	0.28538	8.77204e-20	-1.85588	0.334829
22680537	chr18:22680537:A:G	5.71497e-18	-2.1903e-10	1.43596	1.32426e-18	-2.1903e-10	1.19341
22681676	chr18:22681676:C:T	2.01832e-19	-1.72726	-0.180192	9.64153e-19	0.0754671	0.800582
22681739	chr18:22681739:A:G	4.86959e-19	-2.1903e-10	-1.02671	1.40858e-19	-2.1903e-10	-1.04745
22681842	chr18:22681842:G:T	2.42465e-18	0.682385	-0.103829	6.20582e-19	0.184785	0.250671
22681923	chr18:22681923:A:T	5.0415e-19	-1.64085	0.648841	2.7538e-18	0.224604	1.70093
22682216	chr18:22682216:G:A	1.65791e-19	-1.87671	-0.227454	6.0193e-20	-1.74171	-0.155935
22682321	chr18:22682321:C:A	1.75678e-19	-1.86421	-0.182021	6.14066e-20	-1.76893	-0.108754
22682331	chr18:22682331:A:G	7.16246e-20	-1.73682	-1.20663	3.5093e-20	-1.22494	-1.21226
22682363	chr18:22682363:T:C	1.97557e-18	-2.1903e-10	0.373728	6.25085e-19	-2.1903e-10	0.442687
22682405	chr18:22682405:T:C	1.86025e-18	-2.1903e-10	0.313579	4.39662e-19	-2.1903e-10	0.0908057
22683096	chr18:22683096:A:T	1.65874e-18	-2.1903e-10	0.198925	4.17321e-19	-2.1903e-10	0.0386548
22683386	chr18:22683386:A:T	1.62135e-17	0.885705	1.59301	3.46481e-18	0.145249	2.00996
22683591	chr18:22683591:A:G	1.47187e-18	-2.1903e-10	0.0794011	3.48978e-19	-2.1903e-10	-0.140193
22683595	chr18:22683595:C:T	8.09183e-19	-1.01967	0.500807	1.21912e-19	-1.72779	0.535893
22683688	chr18:22683688:C:T	7.21362e-20	-1.89504	-1.04129	3.80983e-20	-1.40493	-0.9501
22684025	chr18:22684025:T:C	4.64507e-19	-2.1903e-10	-1.07391	1.28795e-19	-2.1903e-10	-1.13698
22684180	chr18:22684180:A:G	3.21467e-19	-1.8817	0.439706	1.16756e-19	-1.72331	0.488192
22684213	chr18:22684213:G:A	6.34062e-19	-2.1903e-10	-0.762739	2.16127e-19	-2.1903e-10	-0.619334
22684222	chr18:22684222:G:A	8.74128e-20	-1.6845	-1.05975	4.37583e-19	0.528491	-0.442426
22684224	chr18:22684224:C:T	8.78023e-20	-1.6857	-1.0541	4.413e-19	0.524413	-0.42989
22684339	chr18:22684339:T:C	7.06234e-18	-2.1903e-10	1.64765	1.45738e-18	-2.1903e-10	1.28919
22684378	chr18:22684378:C:G	8.49469e-20	-1.71541	-1.05745	3.93105e-19	0.416283	-0.437407
22684678	chr18:22684678:T:G	2.08359e-19	-1.87562	-2.58223e-10	1.85695e-19	-0.771093	-2.58223e-10
22685137	chr18:22685137:C:T	1.27068e-19	-1.71918	-0.650991	5.59452e-20	-1.73682	-0.23401
22685232	chr18:22685232:T:C	4.08794e-19	-2.1903e-10	-1.20168	1.21367e-19	-2.1903e-10	-1.19638
22685567	chr18:22685567:C:G	9.25172e-20	-1.66264	-1.02485	5.08872e-19	0.602869	-0.365873
22685570	chr18:22685570:G:A	5.88297e-19	-2.1903e-10	-0.837654	1.62814e-19	-2.1903e-10	-0.902591
22685621	chr18:22685621:C:T	2.16955e-18	-2.1903e-10	0.467391	6.86857e-19	-2.1903e-10	0.536925
22685755	chr18:22685755:G:T	2.16424e-18	-2.1903e-10	0.464941	4.89217e-19	-2.1903e-10	0.197606
22685829	chr18:22685829:C:G	9.57397e-20	-1.77706	-0.876192	4.3053e-20	-1.68336	-0.549408
22685901	chr18:22685901:G:A	1.93881e-18	-2.1903e-10	0.354946	5.80713e-19	-2.1903e-10	0.369056
22686678	chr18:22686678:T:C	6.42448e-19	-0.749601	-2.58223e-10	6.473e-20	-1.82498	-2.58223e-10
22686828	chr18:22686828:G:A	2.04356e-19	-1.89502	-2.58223e-10	2.34928e-19	-0.53592	-2.58223e-10
22686843	chr18:22686843:A:G	3.04386e-19	-1.85256	0.35597	9.99246e-20	-1.79417	0.403385
22686856	chr18:22686856:T:C	1.99869e-17	0.981948	1.706	4.36514e-18	0.257454	2.12875
22687145	chr18:22687145:G:A	1.21971e-19	-1.78047	-0.630632	7.00412e-20	-1.24839	-0.497723
22687227	chr18:22687227:T:C	9.08035e-20	-1.6783	-1.02789	4.77718e-19	0.546341	-0.372521
22687498	chr18:22687498:C:T	3.09087e-19	-1.48126	-2.58223e-10	8.8965e-20	-1.50696	-2.58223e-10
22688266	chr18:22688266:C:T	3.32439e-19	-1.8553	0.44687	1.10043e-19	-1.78988	0.495552
22688325	chr18:22688325:C:A	8.84391e-20	-1.74968	-0.982892	4.48929e-20	-1.25427	-0.936653
22688382	chr18:22688382:G:A	6.30032e-19	-2.1903e-10	-0.769115	2.14733e-19	-2.1903e-10	-0.625804
22688760	chr18:22688760:T:C	3.08989e-19	-1.84686	0.365276	9.99915e-20	-1.80347	0.413352
22689009	chr18:22689009:G:C	1.10809e-18	-2.1903e-10	-0.204492	5.44462e-19	-2.1903e-10	0.304598
22689102	chr18:22689102:G:A	1.19909e-19	-1.80995	-0.618202	6.47328e-20	-1.34044	-0.484492
22689103	chr18:22689103:A:C	4.85461e-19	-2.1903e-10	-1.02979	1.61921e-19	-2.1903e-10	-0.908091
22689108	chr18:22689108:C:G	4.04476e-19	-2.1903e-10	-1.21229	1.27159e-19	-2.1903e-10	-1.14977
22689135	chr18:22689135:G:A	2.45038e-19	-1.6181	-0.0953724	5.92172e-20	-1.25929	-0.654704
22689335	chr18:22689335:A:G	1.9579e-18	-2.1903e-10	0.364744	5.86412e-19	-2.1903e-10	0.378822
22690181	chr18:22690181:G:A	2.32939e-19	-1.87994	0.115829	8.23167e-20	-1.73431	0.149684
22690570	chr18:22690570:C:T	6.05363e-19	-1.89467	1.08561	1.04601e-18	-1.28636	2.2439
22691276	chr18:22691276:A:G	2.23568e-19	-1.79628	-0.00888852	6.15663e-20	-1.84824	-0.0268449
22691277	chr18:22691277:T:C	2.23568e-19	-1.79628	-0.00888852	6.15663e-20	-1.84824	-0.0268449
22691556	chr18:22691556:A:T	2.26463e-19	-1.78063	-0.011669	6.07948e-20	-1.85809	-0.0296046
22691628	chr18:22691628:C:A	2.14535e-19	-1.78785	-0.0585649	5.83405e-20	-1.85379	-0.0751172
22691754	chr18:22691754:A:T	9.80015e-19	-2.1903e-10	-0.327318	2.91376e-19	-2.1903e-10	-0.320585
22691778	chr18:22691778:C:A	8.85046e-20	-1.67916	-1.05268	4.64147e-19	0.571773	-0.426773
22692204	chr18:22692204:T:G	8.24935e-19	-2.1903e-10	-0.499581	1.92241e-19	-2.1903e-10	-0.736449
22692383	chr18:22692383:T:C	2.11784e-19	-1.78139	-0.0779323	5.69401e-20	-1.85725	-0.0959513
22692670	chr18:22692670:C:T	4.65584e-19	-2.1903e-10	-1.07159	1.2893e-19	-2.1903e-10	-1.13593
22692752	chr18:22692752:A:G	6.79209e-20	-1.79309	-1.20345	3.06842e-20	-1.39153	-1.17992
22692753	chr18:22692753:T:G	1.63001e-19	-1.86304	-0.258096	2.50446e-19	-0.994086	0.52213
22693068	chr18:22693068:G:C	1.96358e-19	-1.88872	-0.0462273	2.74638e-19	-1.17739	0.797643
22693072	chr18:22693072:G:A	1.64575e-19	-1.70997	-0.40155	8.5367e-20	-1.72106	0.172823
22693503	chr18:22693503:C:T	9.36133e-20	-1.66521	-1.0105	5.23885e-19	0.603229	-0.337157
22693558	chr18:22693558:A:G	2.52269e-19	-1.77248	0.0880881	6.69368e-20	-1.86284	0.0713842
22693919	chr18:22693919:T:C	8.79474e-20	-1.66032	-1.07782	4.56638e-19	0.614153	-0.485462
22694044	chr18:22694044:C:CT	2.12172e-19	-1.8021	-0.055387	5.91455e-20	-1.8433	-0.0718996
22694165	chr18:22694165:T:C	2.17499e-19	-1.81544	-0.0172568	6.1965e-20	-1.83358	-0.0350549
22694443	chr18:22694443:C:T	2.38046e-18	-2.1903e-10	0.560163	5.32479e-19	-2.1903e-10	0.282343
22695026	chr18:22695026:T:G	4.33973e-19	-2.1903e-10	-1.1419	1.28518e-19	-2.1903e-10	-1.13914
22695262	chr18:22695262:G:A	1.36141e-18	-2.1903e-10	0.00139098	6.16652e-19	-2.1903e-10	0.429104
22695504	chr18:22695504:C:A	5.63983e-19	-0.853939	-0.0259236	1.74984e-19	-1.54461	0.7141
22695529	chr18:22695529:T:C	8.67623e-19	-2.1903e-10	-0.449129	2.00274e-19	-2.1903e-10	-0.695517
22696224	chr18:22696224:G:A	4.04715e-19	-2.1903e-10	-1.2117	1.25024e-19	-2.1903e-10	-1.16669
22696317	chr18:22696317:G:A	2.10685e-19	-1.79858	-0.0659433	5.83248e-20	-1.84683	-0.0823487
22696609	chr18:22696609:A:G	2.12871e-19	-1.79785	-0.0563473	5.87725e-20	-1.8476	-0.0739275
22696712	chr18:22696712:C:T	3.53807e-19	-1.62908	0.282942	1.69735e-18	0.279431	1.16219
22696981	chr18:22696981:A:G	1.34601e-18	-2.1903e-10	-0.00998572	3.43997e-19	-2.1903e-10	-0.154567
22697301	chr18:22697301:G:A	8.8194e-20	-1.68844	-1.04691	4.59021e-19	0.548097	-0.414201
22697592	chr18:22697592:G:T	7.62956e-20	-1.68764	-1.19263	3.91689e-20	-1.14245	-1.18487
22697719	chr18:22697719:A:AT	1.40157e-18	-2.1903e-10	0.0304614	3.5736e-19	-2.1903e-10	-0.116456
22697728	chr18:22697728:T:A	4.62041e-19	-2.1903e-10	-1.07923	1.28267e-19	-2.1903e-10	-1.14108
22697975	chr18:22697975:C:T	8.14237e-19	-2.1903e-10	-0.512634	1.99331e-19	-2.1903e-10	-0.700235
22698082	chr18:22698082:A:G	1.99649e-18	-2.1903e-10	0.384259	4.54267e-19	-2.1903e-10	0.123484
22698374	chr18:22698374:A:C	4.04364e-19	-2.1903e-10	-1.21257	1.21309e-19	-2.1903e-10	-1.19686
22698389	chr18:22698389:A:G	4.57847e-19	-2.1903e-10	-1.08835	1.27703e-19	-2.1903e-10	-1.14549
22698481	chr18:22698481:G:A	3.73789e-19	-1.88875	0.597558	6.52184e-19	-1.163	1.64813
22698922	chr18:22698922:G:A	2.07561e-19	-1.81712	-0.0623444	5.94954e-20	-1.82947	-0.0798333
22699270	chr18:22699270:A:G	2.04701e-19	-1.81743	-0.0759074	5.87312e-20	-1.82956	-0.0926702
22699391	chr18:22699391:T:C	1.92972e-18	-2.1903e-10	0.350246	4.40406e-19	-2.1903e-10	0.0924961
22699449	chr18:22699449:A:G	2.07545e-19	-1.87954	-2.58223e-10	6.37341e-20	-1.84048	-2.58223e-10
22699674	chr18:22699674:GAAGA:G	6.88504e-20	-1.89069	-1.09226	3.25924e-20	-1.49905	-1.01207
22700194	chr18:22700194:C:T	5.10554e-19	-2.1903e-10	-0.97939	1.44685e-19	-2.1903e-10	-1.02064
22700308	chr18:22700308:C:T	2.41701e-19	-1.59236	-0.134821	5.96288e-20	-1.20807	-0.698992
22700378	chr18:22700378:T:C	5.56734e-19	-0.892798	-2.58223e-10	6.42574e-20	-1.8323	-2.58223e-10
22700424	chr18:22700424:A:T	2.41914e-19	-1.62334	-0.102962	5.81813e-20	-1.25504	-0.676597
22700437	chr18:22700437:T:C	5.07004e-19	-2.1903e-10	-0.986366	1.43772e-19	-2.1903e-10	-1.02697
22700562	chr18:22700562:T:G	9.05715e-19	-2.1903e-10	-0.406161	2.10465e-19	-2.1903e-10	-0.645879
22700683	chr18:22700683:C:T	2.81308e-19	-1.621	0.0455637	1.32107e-18	0.273125	0.917874
22700967	chr18:22700967:T:C	4.61421e-19	-2.1903e-10	-1.08058	1.61554e-19	-2.1903e-10	-0.910364
22701202	chr18:22701202:TTTATTTCC:T	1.08229e-18	-2.1903e-10	-0.228048	3.29661e-19	-2.1903e-10	-0.197135
22701334	chr18:22701334:A:G	6.81152e-19	-1.88991	1.19881	2.13845e-19	-1.439	0.809049
22701393	chr18:22701393:C:T	3.66574e-19	-1.88486	0.574173	6.492e-19	-1.13368	1.61422
22701394	chr18:22701394:G:A	4.69319e-19	-2.1903e-10	-1.0636	1.302e-19	-2.1903e-10	-1.12613
22701655	chr18:22701655:G:A	9.0813e-20	-1.68967	-1.01641	4.86473e-19	0.541938	-0.349958
22701662	chr18:22701662:T:G	1.44577e-18	-2.1903e-10	0.0615096	3.67928e-19	-2.1903e-10	-0.0873137
22702040	chr18:22702040:G:T	1.13913e-18	-2.1903e-10	-0.176867	2.56986e-19	-2.1903e-10	-0.446181
22702079	chr18:22702079:G:A	5.08173e-19	-2.1903e-10	-0.984063	1.53005e-19	-2.1903e-10	-0.964731
22702208	chr18:22702208:A:G	4.74608e-19	-2.1903e-10	-1.0524	1.67628e-19	-2.1903e-10	-0.873452
22702397	chr18:22702397:T:C	4.71854e-19	-1.87671	0.818498	2.18998e-19	-1.14661	0.540472
22702667	chr18:22702667:C:G	1.45047e-17	1.29802	1.06932	2.8865e-18	0.521906	1.45069
22702815	chr18:22702815:TC:T	9.68563e-20	-1.74653	-0.895126	3.43529e-20	-1.3725	-1.08601
22702893	chr18:22702893:C:T	9.74232e-20	-1.75665	-0.879167	3.4092e-20	-1.39036	-1.07578
22702905	chr18:22702905:C:T	3.74765e-19	-1.8938	0.605214	1.47402e-19	-1.30135	0.299315
22703256	chr18:22703256:C:G	5.59974e-19	-2.1903e-10	-0.886995	1.68685e-19	-2.1903e-10	-0.867167
22703364	chr18:22703364:T:C	3.17427e-19	-1.89435	0.439714	4.78608e-19	-1.2865	1.46219
22703458	chr18:22703458:C:T	1.685e-19	-1.74694	-0.341009	1.12749e-19	-0.971072	-0.298964
22703562	chr18:22703562:C:T	1.2125e-18	-2.1903e-10	-0.114446	6.90342e-19	-2.1903e-10	0.541987
22703575	chr18:22703575:T:G	9.51464e-20	-1.64367	-1.01579	5.53359e-19	0.66865	-0.347844
22704397	chr18:22704397:C:T	2.30896e-19	-1.60387	-0.169052	5.91469e-20	-1.20818	-0.706995
22704670	chr18:22704670:A:T	7.66388e-19	-2.1903e-10	-0.573197	1.8076e-19	-2.1903e-10	-0.798029
22705108	chr18:22705108:T:G	1.41042e-18	-2.1903e-10	0.0367556	3.39595e-19	-2.1903e-10	-0.167446
22705423	chr18:22705423:T:C	2.0315e-18	0.957454	-0.555809	4.77587e-19	0.445064	-0.271519
22705893	chr18:22705893:GCT:G	4.21186e-19	-2.1903e-10	-1.17181	1.22613e-19	-2.1903e-10	-1.18617
22706045	chr18:22706045:C:T	3.62448e-19	-1.88751	0.565502	1.53793e-19	-1.22422	0.264625
22706132	chr18:22706132:T:C	2.04564e-18	0.945183	-0.536603	4.81309e-19	0.429045	-0.247737
22706623	chr18:22706623:T:G	5.087e-19	-2.1903e-10	-0.983027	1.42121e-19	-2.1903e-10	-1.03852
22706989	chr18:22706989:TAGC:T	5.45536e-19	-0.913117	-2.58223e-10	6.05706e-20	-1.89139	-2.58223e-10
22707005	chr18:22707005:A:G	1.49661e-19	-1.75076	-0.455759	4.51882e-20	-1.37227	-0.812092
22707462	chr18:22707462:T:C	1.52759e-19	-1.52781	-0.658215	4.42067e-20	-1.89408	-0.312248
22707480	chr18:22707480:T:C	9.42181e-20	-1.74284	-0.926432	2.96959e-20	-1.43482	-1.16938
22707648	chr18:22707648:G:A	7.8964e-19	-2.1903e-10	-0.543308	1.85881e-19	-2.1903e-10	-0.770094
22707903	chr18:22707903:C:T	3.62867e-18	-2.1903e-10	0.981736	1.44912e-18	-2.1903e-10	1.28351
22708271	chr18:22708271:C:T	1.37103e-18	-2.1903e-10	0.00843109	3.14065e-19	-2.1903e-10	-0.245602
22708764	chr18:22708764:C:T	6.00803e-19	-2.1903e-10	-0.816619	1.5706e-19	-2.1903e-10	-0.938574
22708866	chr18:22708866:G:A	2.126e-19	-1.7083	-0.147172	1.60524e-19	-0.584633	-0.332123
22709017	chr18:22709017:A:C	4.13515e-19	-2.1903e-10	-1.19019	1.22681e-19	-2.1903e-10	-1.18561
22709069	chr18:22709069:CTGGGAT:C	4.22301e-19	-2.1903e-10	-1.16917	1.23216e-19	-2.1903e-10	-1.18126
22709204	chr18:22709204:C:T	1.49006e-19	-1.19282	-1.01807	1.12603e-19	-0.259211	-1.01212
22709213	chr18:22709213:T:C	1.56956e-19	-1.75692	-0.401996	4.5162e-20	-1.3264	-0.858545
22709310	chr18:22709310:A:C	1.20548e-18	-2.1903e-10	-0.120251	2.91221e-19	-2.1903e-10	-0.321119
22709562	chr18:22709562:C:G	1.01039e-19	-1.79194	-0.807443	3.32844e-20	-1.37444	-1.11567
22709614	chr18:22709614:A:G	1.65639e-19	-1.74188	-0.363197	4.29505e-20	-1.39276	-0.842391
22709711	chr18:22709711:G:T	9.02273e-19	-2.1903e-10	-0.409969	2.86209e-19	-2.1903e-10	-0.338478
22709809	chr18:22709809:C:T	2.53385e-19	-1.89384	0.213867	1.32455e-19	-1.00483	-0.104125
22710057	chr18:22710057:G:A	5.23807e-19	-2.1903e-10	-0.953762	1.45485e-19	-2.1903e-10	-1.01513
22710653	chr18:22710653:T:C	8.34879e-20	-1.58301	-1.20717	3.02662e-19	0.859283	-1.14187
22710727	chr18:22710727:C:T	2.06739e-19	-1.88343	-2.58223e-10	3.20023e-19	-0.226809	-2.58223e-10
22710850	chr18:22710850:T:C	5.22803e-18	-2.1903e-10	1.3469	1.41093e-18	-2.1903e-10	1.2568
22710933	chr18:22710933:G:A	2.31872e-18	-2.1903e-10	0.533883	1.03563e-18	-2.1903e-10	0.947561
22711217	chr18:22711217:G:A	4.06451e-19	-2.1903e-10	-1.20742	1.2644e-19	-2.1903e-10	-1.15543
22711342	chr18:22711342:T:G	4.04312e-19	-2.1903e-10	-1.2127	1.20991e-19	-2.1903e-10	-1.19948
22711563	chr18:22711563:A:G	1.4108e-18	-2.1903e-10	0.0370287	3.72285e-19	-2.1903e-10	-0.0755413
22711633	chr18:22711633:G:A	1.45386e-19	-1.02312	-1.21238	2.4676e-20	-1.62123	-1.16814
22711670	chr18:22711670:G:A	1.85722e-19	-0.780148	-1.21049	4.56577e-20	-0.967787	-1.20624
22711686	chr18:22711686:T:C	4.51768e-19	-2.1903e-10	-1.10172	1.2649e-19	-2.1903e-10	-1.15504
22712654	chr18:22712654:G:A	3.29284e-19	-1.41796	-2.58223e-10	1.07768e-19	-1.31522	-2.58223e-10
22713056	chr18:22713056:A:C	4.16911e-19	-1.18201	-2.58223e-10	2.0245e-19	-0.684707	-2.58223e-10
22713687	chr18:22713687:A:T	1.00516e-18	-2.1903e-10	-0.301981	2.7992e-19	-2.1903e-10	-0.360695
22713688	chr18:22713688:C:T	9.93104e-19	-2.1903e-10	-0.314051	2.76695e-19	-2.1903e-10	-0.372284
22713836	chr18:22713836:T:A	4.04293e-19	-2.1903e-10	-1.21275	1.29802e-19	-2.1903e-10	-1.12919
22713865	chr18:22713865:CT:C	7.45147e-19	-2.1903e-10	-0.601305	1.86187e-19	-2.1903e-10	-0.768449
22714146	chr18:22714146:C:G	7.09963e-19	-2.1903e-10	-0.649673	1.7909e-19	-2.1903e-10	-0.807315
22714258	chr18:22714258:T:C	5.45459e-18	1.38933	-2.58223e-10	2.86572e-18	1.96537	-2.58223e-10
22714353	chr18:22714353:G:C	2.85099e-19	-1.56205	-2.58223e-10	6.24631e-18	2.74455	-2.58223e-10
22714654	chr18:22714654:T:C	6.62471e-19	-2.1903e-10	-0.718909	2.37016e-19	-2.1903e-10	-0.527073
22714797	chr18:22714797:T:C	1.4572e-18	-2.1903e-10	0.0693834	7.00304e-19	-2.1903e-10	0.556313
22715067	chr18:22715067:A:G	1.03023e-18	-2.1903e-10	-0.277348	2.25404e-19	-2.1903e-10	-0.577307
22715284	chr18:22715284:C:T	6.81237e-19	0.102142	-0.793118	4.60751e-20	-1.6044	-0.560526
22715656	chr18:22715656:C:T	2.86056e-19	-1.5587	-2.58223e-10	1.03782e-19	-1.35291	-2.58223e-10
22715782	chr18:22715782:T:C	6.2777e-19	0.00281195	-0.775525	4.54608e-20	-1.63933	-0.53902
22715934	chr18:22715934:T:A	1.79227e-18	1.39828	-1.12192	3.60391e-20	-1.23754	-1.17306
22716357	chr18:22716357:A:T	8.98365e-19	-1.44034	1.02603	1.45848e-17	2.7745	0.818036
22716388	chr18:22716388:C:T	4.30311e-19	-2.1903e-10	-1.15038	1.27594e-19	-2.1903e-10	-1.14635
22716467	chr18:22716467:T:C	2.01266e-18	-2.1903e-10	0.392328	3.40385e-19	-2.1903e-10	-0.165125
22716843	chr18:22716843:T:C	3.83532e-19	-0.118237	-1.14723	2.68862e-20	-1.65866	-1.04493
22717014	chr18:22717014:A:G	1.51801e-18	-2.1903e-10	0.110272	3.60171e-19	-2.1903e-10	-0.108621
22717217	chr18:22717217:A:G	4.08419e-19	-2.1903e-10	-1.20259	1.40054e-19	-2.1903e-10	-1.05317
22717230	chr18:22717230:T:G	4.2742e-19	-2.1903e-10	-1.15712	1.23285e-19	-2.1903e-10	-1.1807
22717281	chr18:22717281:A:T	4.06157e-19	-2.1903e-10	-1.20815	1.19502e-19	-2.1903e-10	-1.21187
22718607	chr18:22718607:A:G	3.45646e-19	-1.8141	0.444627	8.65665e-17	4.66168	0.711784
22718769	chr18:22718769:C:T	1.54914e-18	-2.1903e-10	0.130567	4.03314e-19	-2.1903e-10	0.00451404
22718788	chr18:22718788:A:G	2.28667e-19	-1.78262	-2.58223e-10	6.49802e-20	-1.82112	-2.58223e-10
22718825	chr18:22718825:A:T	8.61464e-19	-1.57613	1.11988	2.40955e-17	3.1873	0.907277
22719057	chr18:22719057:C:T	9.7782e-19	-1.81718	1.48762	2.388e-16	4.54412	1.84406
22719059	chr18:22719059:T:C	4.30056e-19	-2.1903e-10	-1.15097	1.22746e-19	-2.1903e-10	-1.18508
22719150	chr18:22719150:A:G	9.91304e-19	-1.40211	1.08625	1.35314e-17	2.64233	0.875235
22720052	chr18:22720052:C:A	4.38215e-19	-2.1903e-10	-1.13218	1.46904e-19	-2.1903e-10	-1.00542
22720563	chr18:22720563:C:T	8.55245e-19	-2.1903e-10	-0.463498	1.91253e-19	-2.1903e-10	-0.741602
22720619	chr18:22720619:T:C	6.11076e-19	-0.000198523	-0.799466	4.40435e-20	-1.64189	-0.568135
22720655	chr18:22720655:A:C	1.32033e-18	-2.1903e-10	-0.0292458	4.01762e-19	-2.1903e-10	0.000658507
22720711	chr18:22720711:G:T	8.71774e-19	-2.1903e-10	-0.444356	1.9418e-19	-2.1903e-10	-0.726414
22720728	chr18:22720728:A:G	3.40172e-19	-1.84833	0.462899	6.29346e-17	4.32167	0.732978
22720812	chr18:22720812:T:C	1.09772e-18	-2.1903e-10	-0.213893	2.37542e-19	-2.1903e-10	-0.524857
22721082	chr18:22721082:T:A	8.59771e-19	-1.58184	1.12362	2.46458e-17	3.20637	0.910786
22721232	chr18:22721232:C:T	1.46995e-18	-2.1903e-10	0.0780986	4.46218e-19	-2.1903e-10	0.105606
22721297	chr18:22721297:T:C	1.42971e-18	-2.1903e-10	0.0503384	6.83198e-19	-2.1903e-10	0.531583
22721342	chr18:22721342:T:A	1.8616e-18	-2.1903e-10	0.314306	3.19711e-19	-2.1903e-10	-0.227782
22721842	chr18:22721842:C:A	1.15694e-18	-2.1903e-10	-0.161354	2.49272e-19	-2.1903e-10	-0.476656
22722532	chr18:22722532:G:A	8.25391e-19	-1.57295	1.07392	2.26875e-17	3.17019	0.86418
22722613	chr18:22722613:G:A	1.05379e-18	-2.1903e-10	-0.254738	2.29615e-19	-2.1903e-10	-0.558795
22722751	chr18:22722751:G:C	6.09067e-19	-0.0215345	-0.781424	4.46666e-20	-1.64965	-0.546322
22722941	chr18:22722941:T:C	2.00035e-18	1.47024	-1.08404	3.81444e-20	-1.20613	-1.14769
22723557	chr18:22723557:T:G	5.19494e-19	-2.1903e-10	-0.96203	1.66056e-19	-2.1903e-10	-0.882874
22724121	chr18:22724121:G:A	1.62757e-18	1.37713	-1.19717	1.83731e-20	-1.88348	-1.20083
22724298	chr18:22724298:A:G	2.57079e-18	1.82804	-1.19096	1.85e-20	-1.89462	-1.18281
22724395	chr18:22724395:T:C	1.23393e-19	-1.33786	-1.06165	5.32335e-18	3.05353	-0.46887
22724405	chr18:22724405:A:G	3.02763e-19	-1.13266	-0.369274	4.72611e-18	2.90252	-0.436865
22724415	chr18:22724415:C:T	3.09702e-19	-1.12804	-0.351238	4.84929e-18	2.91112	-0.419735
22724428	chr18:22724428:T:C	4.32914e-19	-2.1903e-10	-1.14435	1.22834e-19	-2.1903e-10	-1.18437
22724632	chr18:22724632:G:C	1.34424e-18	-2.1903e-10	-0.0112992	4.0766e-19	-2.1903e-10	0.0152328
22724895	chr18:22724895:A:G	2.08703e-19	-1.17516	-0.698814	3.17498e-18	2.80486	-0.737007
22725164	chr18:22725164:T:A	1.0268e-18	-2.1903e-10	-0.28068	2.24766e-19	-2.1903e-10	-0.58014
22725419	chr18:22725419:C:T	1.99763e-19	-1.46218	-0.455576	8.73731e-20	-1.58128	0.0562639
22725814	chr18:22725814:T:C	1.38162e-18	-2.1903e-10	0.0161289	4.18744e-19	-2.1903e-10	0.0420588
22726120	chr18:22726120:T:G	1.89741e-18	1.51953	-1.18617	1.84465e-20	-1.88954	-1.19079
22726195	chr18:22726195:G:A	2.03518e-18	0.403452	-2.58223e-10	6.83235e-20	-1.77095	-2.58223e-10
22726227	chr18:22726227:C:T	9.54235e-19	-2.1903e-10	-0.353976	2.11662e-19	-2.1903e-10	-0.64021
22726295	chr18:22726295:T:C	1.11531e-18	1.01267	-1.21067	2.91653e-20	-1.41211	-1.21011
22726801	chr18:22726801:A:G	2.87861e-19	-1.1745	-0.377913	4.19804e-18	2.79221	-0.44504
22727088	chr18:22727088:T:G	6.90291e-19	-1.60607	0.928295	2.2291e-17	3.29014	0.726592
22727113	chr18:22727113:A:G	1.02855e-18	-2.1903e-10	-0.278976	2.25102e-19	-2.1903e-10	-0.578646
22727231	chr18:22727231:A:G	1.99369e-18	1.57326	-1.19041	1.83445e-20	-1.89143	-1.19444
22727358	chr18:22727358:G:A	1.56541e-18	-2.1903e-10	0.141018	3.69983e-19	-2.1903e-10	-0.081745
22727504	chr18:22727504:A:G	1.4924e-18	-2.1903e-10	0.0932531	7.16334e-19	-2.1903e-10	0.578946
22727692	chr18:22727692:G:T	2.81358e-19	-1.18061	-0.394645	4.06853e-18	2.77684	-0.461002
22727792	chr18:22727792:T:C	5.62001e-19	-0.0889842	-0.794399	4.2944e-20	-1.67331	-0.561997
22727978	chr18:22727978:G:A	9.91122e-19	-2.1903e-10	-0.316049	4.59431e-19	-2.1903e-10	0.134787
22728011	chr18:22728011:T:G	4.15819e-19	-2.1903e-10	-1.18464	1.19963e-19	-2.1903e-10	-1.20802
22728160	chr18:22728160:C:T	2.81831e-19	-1.18898	-0.384594	4.035e-18	2.75901	-0.451446
22728524	chr18:22728524:A:G	3.06887e-19	-1.16751	-0.3209	4.54263e-18	2.81661	-0.390548
22728606	chr18:22728606:C:A	1.89266e-18	1.52174	-1.19088	1.83752e-20	-1.8893	-1.1949
22728721	chr18:22728721:T:A	1.12403e-19	-1.39886	-1.09394	4.09974e-18	2.87557	-0.55209
22728761	chr18:22728761:G:C	9.98209e-19	-2.1903e-10	-0.308924	2.19636e-19	-2.1903e-10	-0.603229
22728957	chr18:22728957:T:C	4.15748e-19	-2.1903e-10	-1.18481	1.19955e-19	-2.1903e-10	-1.20808
22729049	chr18:22729049:C:T	8.63028e-19	-1.38838	0.933944	1.12944e-17	2.60607	0.730788
22729572	chr18:22729572:T:C	1.37638e-18	-2.1903e-10	0.0123239	4.18017e-19	-2.1903e-10	0.0403209
22729611	chr18:22729611:G:C	1.04783e-19	-1.35024	-1.21275	1.92661e-20	-1.86862	-1.16823
22730075	chr18:22730075:G:T	5.16722e-19	-2.1903e-10	-0.967381	1.75265e-19	-2.1903e-10	-0.828904
22730979	chr18:22730979:C:T	5.54048e-19	-2.1903e-10	-0.897635	1.40701e-19	-2.1903e-10	-1.04857
22731092	chr18:22731092:A:G	4.06309e-19	-2.1903e-10	-1.20777	1.19485e-19	-2.1903e-10	-1.21201
22731592	chr18:22731592:C:A	2.88797e-19	-1.20035	-0.348814	4.11046e-18	2.74529	-0.4192
22731708	chr18:22731708:G:A	4.20603e-19	-2.1903e-10	-1.1732	1.20727e-19	-2.1903e-10	-1.20167
22731894	chr18:22731894:C:T	4.22894e-19	-2.1903e-10	-1.16776	1.21513e-19	-2.1903e-10	-1.19518
22732081	chr18:22732081:A:G	4.66169e-19	-2.1903e-10	-1.07034	1.3421e-19	-2.1903e-10	-1.09579
22732378	chr18:22732378:A:G	1.26215e-19	-1.32509	-1.05181	2.1149e-18	2.67141	-1.00985
22732473	chr18:22732473:C:T	9.96558e-19	-2.1903e-10	-0.310578	5.46915e-19	-2.1903e-10	0.309092
22732942	chr18:22732942:T:C	2.74996e-18	-0.871915	1.57637	1.2457e-18	-0.229223	1.36147
22732943	chr18:22732943:G:A	4.55175e-19	-2.1903e-10	-1.0942	1.21662e-19	-2.1903e-10	-1.19396
22733304	chr18:22733304:G:A	7.32535e-19	-2.1903e-10	-0.618375	1.73967e-19	-2.1903e-10	-0.836337
22733389	chr18:22733389:A:G	9.20529e-19	0.794702	-1.18464	2.64739e-20	-1.62417	-1.09488
22733476	chr18:22733476:A:G	5.30756e-19	-1.52557	0.584982	4.04622e-16	6.43273	0.482777
22733497	chr18:22733497:T:C	5.49603e-19	-1.51095	0.605257	4.44863e-16	6.50792	0.502405
22733859	chr18:22733859:ATTGT:A	1.52595e-19	-1.24102	-0.946076	2.36013e-20	-1.89286	-0.94104
22734044	chr18:22734044:T:C	4.19813e-19	-2.1903e-10	-1.17508	1.44809e-19	-2.1903e-10	-1.01979
22734262	chr18:22734262:T:C	2.55421e-19	-1.67197	-2.58223e-10	6.10188e-20	-1.88402	-2.58223e-10
22735380	chr18:22735380:A:G	1.53187e-18	-1.49184	1.6112	3.33737e-17	2.95442	1.4659
22735485	chr18:22735485:T:C	2.55966e-19	-1.66984	-2.58223e-10	7.00162e-20	-1.74647	-2.58223e-10
22735647	chr18:22735647:C:T	4.37681e-19	-2.1903e-10	-1.1334	1.23755e-19	-2.1903e-10	-1.17689
22735730	chr18:22735730:A:C	6.23095e-19	-1.48712	0.706933	8.37923e-16	6.82113	0.822348
22736179	chr18:22736179:G:C	1.97979e-19	-1.30677	-0.619956	3.27981e-20	-1.88683	-0.618002
22736181	chr18:22736181:A:G	1.57152e-18	-1.50241	1.64733	3.59709e-17	2.99248	1.50278
22736530	chr18:22736530:C:T	1.58485e-18	-1.48294	1.6363	3.31779e-17	2.92408	1.49035
22736542	chr18:22736542:AC:A	6.1482e-19	-2.1903e-10	-0.793556	1.43213e-19	-2.1903e-10	-1.03087
22737231	chr18:22737231:C:T	1.40305e-18	-2.1903e-10	0.0315175	3.25182e-19	-2.1903e-10	-0.210815
22738050	chr18:22738050:T:C	1.41825e-18	-2.1903e-10	0.042295	3.70721e-19	-2.1903e-10	-0.0797499
22738136	chr18:22738136:G:A	2.94654e-19	-0.51891	-1.01018	5.93582e-20	-0.699577	-1.21203
22738632	chr18:22738632:C:T	1.41459e-18	-1.68142	1.72113	7.57779e-17	3.66847	1.57189
22739634	chr18:22739634:A:T	4.04557e-19	-2.1903e-10	-1.21209	1.20587e-19	-2.1903e-10	-1.20283
22740044	chr18:22740044:C:G	5.16087e-19	-2.1903e-10	-0.968611	1.76942e-19	-2.1903e-10	-0.819378
22740102	chr18:22740102:A:G	1.3329e-18	-2.1903e-10	-0.0197708	3.10566e-19	-2.1903e-10	-0.256804
22740921	chr18:22740921:G:A	2.20288e-19	-1.81995	-2.58223e-10	6.39007e-20	-1.83787	-2.58223e-10
22741076	chr18:22741076:A:G	9.83477e-20	-1.67724	-0.949133	1.05906e-16	6.3175	-0.742396
22742231	chr18:22742231:T:A	9.30288e-19	-2.1903e-10	-0.379391	2.74444e-19	-2.1903e-10	-0.380455
22742583	chr18:22742583:T:C	5.30675e-19	-2.1903e-10	-0.940736	1.97732e-19	-2.1903e-10	-0.708291
22743139	chr18:22743139:A:G	3.1093e-18	0.827265	-2.58223e-10	4.80875e-19	0.180406	-2.58223e-10
22743382	chr18:22743382:C:A	5.25465e-19	-2.1903e-10	-0.950603	1.95242e-19	-2.1903e-10	-0.720963
22743798	chr18:22743798:A:T	4.3148e-19	-2.1903e-10	-1.14766	1.30942e-19	-2.1903e-10	-1.12045
22743932	chr18:22743932:G:A	9.78336e-19	-2.1903e-10	-0.329033	2.31449e-19	-2.1903e-10	-0.550843
22744373	chr18:22744373:C:T	1.34268e-18	-1.70478	1.69232	8.303e-17	3.78785	1.5439
22744449	chr18:22744449:C:T	5.24724e-19	-2.1903e-10	-0.952013	1.80708e-19	-2.1903e-10	-0.798318
22744459	chr18:22744459:A:C	3.99214e-19	-0.0881201	-1.13727	1.3551e-19	-0.35002	-0.736135
22745283	chr18:22745283:TA:T	3.87021e-19	-0.0617724	-1.19463	1.14992e-19	-0.333418	-0.916919
22745303	chr18:22745303:C:A	6.66664e-19	-2.1903e-10	-0.7126	1.50085e-19	-2.1903e-10	-0.984001
22745709	chr18:22745709:G:C	5.79263e-19	-2.1903e-10	-0.85313	1.59983e-19	-2.1903e-10	-0.920132
22746628	chr18:22746628:G:A	2.56458e-19	-1.66792	-2.58223e-10	7.99001e-20	-1.61442	-2.58223e-10
22746846	chr18:22746846:A:G	5.04737e-19	-2.1903e-10	-0.990848	1.27853e-19	-2.1903e-10	-1.14432
22746884	chr18:22746884:T:C	6.20911e-19	-1.52302	0.739326	7.42271e-16	6.66549	0.856776
22747154	chr18:22747154:A:T	7.34332e-19	-2.1903e-10	-0.615925	1.81397e-19	-2.1903e-10	-0.794511
22747258	chr18:22747258:C:T	1.41463e-18	-1.65007	1.6898	6.3693e-17	3.52375	1.54288
22747583	chr18:22747583:T:G	2.26277e-19	-1.69209	-0.101035	1.68153e-17	3.80414	-0.069297
22747642	chr18:22747642:A:C	2.98495e-19	-0.316417	-1.19972	2.23927e-20	-1.6997	-1.18676
22747715	chr18:22747715:T:G	1.09446e-19	-1.62805	-0.891409	1.54566e-16	6.56747	-0.614295
22747917	chr18:22747917:A:G	9.55229e-20	-1.5474	-1.10812	2.59843e-20	-1.88766	-0.85005
22748545	chr18:22748545:G:C	1.65263e-18	-2.1903e-10	0.195239	3.29977e-19	-2.1903e-10	-0.196179
22748579	chr18:22748579:C:G	5.55402e-19	-2.1903e-10	-0.895195	1.4782e-19	-2.1903e-10	-0.999208
22748820	chr18:22748820:G:A	5.70712e-19	-2.1903e-10	-0.868001	1.6345e-19	-2.1903e-10	-0.898696
22749006	chr18:22749006:A:G	5.86369e-19	-1.54596	0.705019	6.30561e-16	6.53782	0.821348
22749371	chr18:22749371:A:G	5.2183e-19	0.166478	-1.12402	3.2714e-20	-1.4233	-1.0841
22749553	chr18:22749553:CAG:C	4.06977e-19	-2.1903e-10	-1.20613	1.43214e-19	-2.1903e-10	-1.03086
22749942	chr18:22749942:G:A	1.7084e-18	-1.61912	1.84755	6.52826e-17	3.39563	1.69565
22750163	chr18:22750163:G:A	9.44726e-20	-1.70946	-0.957121	8.38187e-17	6.09923	-0.758024
22750592	chr18:22750592:C:T	7.10334e-20	-1.76248	-1.18926	8.88977e-17	6.17965	-0.779613
22750634	chr18:22750634:T:C	5.14087e-19	-2.1903e-10	-0.972494	1.39148e-19	-2.1903e-10	-1.05967
22750811	chr18:22750811:G:A	1.37631e-18	-2.1903e-10	0.0122781	2.8522e-19	-2.1903e-10	-0.341941
22751010	chr18:22751010:T:C	5.43543e-19	-2.1903e-10	-0.916778	2.04082e-19	-2.1903e-10	-0.67668
22751180	chr18:22751180:T:C	6.97917e-19	-2.1903e-10	-0.666786	1.95937e-19	-2.1903e-10	-0.717408
22751815	chr18:22751815:C:G	6.73482e-19	-2.1903e-10	-0.702425	1.62824e-19	-2.1903e-10	-0.902528
22751853	chr18:22751853:G:A	9.35122e-20	-1.71051	-0.96628	8.19127e-17	6.08831	-0.770098
22751990	chr18:22751990:C:T	8.56723e-20	-1.65346	-1.1109	2.58218e-20	-1.89498	-0.849002
22752192	chr18:22752192:G:C	9.24453e-19	0.826638	-1.21232	2.6592e-20	-1.50665	-1.20794
22752258	chr18:22752258:C:T	9.91754e-20	-1.87725	-0.740745	2.45825e-20	-1.89439	-0.898773
22752604	chr18:22752604:T:G	9.55862e-19	0.778626	-1.1309	4.22624e-20	-1.16153	-1.08977
22752993	chr18:22752993:G:A	2.34832e-18	0.546571	-2.58223e-10	6.03521e-20	-1.895	-2.58223e-10
22753054	chr18:22753054:C:A	1.40789e-18	-1.65014	1.6851	6.40393e-17	3.53375	1.5383
22753113	chr18:22753113:T:C	5.02047e-19	-2.1903e-10	-0.996192	1.65949e-19	-2.1903e-10	-0.88352
22753299	chr18:22753299:G:A	1.01618e-18	-0.291084	-2.58223e-10	6.08725e-20	-1.88642	-2.58223e-10
22753426	chr18:22753426:C:T	2.9341e-18	-2.1903e-10	0.769269	6.16804e-19	-2.1903e-10	0.429351
22753531	chr18:22753531:C:A	2.60571e-19	-1.65201	-2.58223e-10	8.12494e-20	-1.59768	-2.58223e-10
22753870	chr18:22753870:T:C	1.40623e-18	-1.65602	1.6898	6.53368e-17	3.54923	1.54288
22754526	chr18:22754526:C:T	9.10539e-20	-1.7215	-0.98193	7.50676e-17	6.0218	-0.790858
22754564	chr18:22754564:C:A	7.32678e-20	-1.80628	-1.11449	2.78999e-20	-1.67071	-0.99587
22754626	chr18:22754626:T:G	6.92698e-20	-1.78062	-1.19625	7.47303e-17	6.03719	-0.810755
22755150	chr18:22755150:G:A	9.93283e-20	-1.65628	-0.960173	1.13783e-16	6.39695	-0.750097
22755171	chr18:22755171:A:G	5.81464e-19	0.268727	-1.11806	3.33594e-20	-1.30446	-1.1834
22755511	chr18:22755511:G:A	1.01112e-19	-1.65173	-0.946931	1.18943e-16	6.42354	-0.732338
22755552	chr18:22755552:T:C	1.90188e-19	-1.66645	-0.30042	1.945e-16	6.23426	-0.0512744
22755562	chr18:22755562:T:C	1.05114e-18	-2.1903e-10	-0.257259	2.52471e-19	-2.1903e-10	-0.463904
22755787	chr18:22755787:C:T	2.06066e-19	-1.88669	-2.58223e-10	6.79109e-19	0.525581	-2.58223e-10
22756136	chr18:22756136:G:A	7.87143e-19	-2.1903e-10	-0.546475	1.96432e-19	-2.1903e-10	-0.714887
22756446	chr18:22756446:C:T	6.98199e-19	-2.1903e-10	-0.666382	1.95999e-19	-2.1903e-10	-0.717093
22756483	chr18:22756483:A:G	3.89312e-19	-0.0629115	-1.18759	9.02191e-20	-0.339109	-1.15385
22756496	chr18:22756496:G:A	3.35858e-19	-0.40593	-0.992267	6.48935e-20	-0.611365	-1.21109
22756701	chr18:22756701:T:C	1.33054e-18	-1.68431	1.66277	7.33006e-17	3.69058	1.51654
22756988	chr18:22756988:G:A	1.68742e-19	-1.4593	-0.62722	3.3679e-20	-1.85417	-0.624157
22757605	chr18:22757605:G:A	5.30575e-19	-2.1903e-10	-0.940926	1.97682e-19	-2.1903e-10	-0.708543
22757850	chr18:22757850:A:G	1.41623e-18	-2.1903e-10	0.0408665	3.27933e-19	-2.1903e-10	-0.202392
22757910	chr18:22757910:G:A	6.40553e-19	0.358056	-1.11061	3.51174e-20	-1.25746	-1.17905
22757980	chr18:22757980:G:A	4.06305e-19	-2.1903e-10	-1.20778	1.25853e-19	-2.1903e-10	-1.16009
22758015	chr18:22758015:G:A	2.3363e-18	-2.1903e-10	0.541436	1.5454e-18	-2.1903e-10	1.34784
22758620	chr18:22758620:CA:C	3.22252e-19	-0.395753	-1.0438	6.23949e-20	-0.649155	-1.21256
22759570	chr18:22759570:A:T	9.04915e-20	-1.55893	-1.1507	2.49608e-20	-1.79045	-0.987448
22760264	chr18:22760264:C:T	4.86395e-19	0.139949	-1.16781	1.52051e-19	-0.162259	-0.808724
22760609	chr18:22760609:T:C	1.45482e-18	-1.65002	1.71777	6.56925e-17	3.52692	1.57062
22760621	chr18:22760621:G:T	2.49546e-19	-1.69524	-2.58223e-10	6.07011e-20	-1.88924	-2.58223e-10
22760692	chr18:22760692:G:T	1.02791e-19	-1.45855	-1.12364	3.05158e-18	2.64393	-0.615715
22760732	chr18:22760732:G:A	6.85832e-19	0.336405	-1.02066	3.65707e-20	-1.30472	-1.09124
22760959	chr18:22760959:A:G	5.10968e-19	-2.1903e-10	-0.97858	1.38565e-19	-2.1903e-10	-1.06386
22761586	chr18:22761586:A:G	2.60895e-19	-0.452517	-1.19825	2.13117e-20	-1.74685	-1.18909
22762857	chr18:22762857:A:T	4.48745e-19	-2.1903e-10	-1.10843	1.39557e-19	-2.1903e-10	-1.05673
22762862	chr18:22762862:G:A	4.51893e-19	-2.1903e-10	-1.10144	1.40752e-19	-2.1903e-10	-1.0482
22762981	chr18:22762981:T:C	7.71717e-19	-2.1903e-10	-0.566268	2.60226e-19	-2.1903e-10	-0.43365
22763196	chr18:22763196:A:G	1.08876e-18	-2.1903e-10	-0.222089	2.53937e-19	-2.1903e-10	-0.458114
22763361	chr18:22763361:T:A	9.40946e-20	-1.72204	-0.948548	7.75937e-17	6.0119	-0.747855
22763824	chr18:22763824:A:G	3.72677e-19	-0.150133	-1.14404	2.65279e-20	-1.5182	-1.1988
22764093	chr18:22764093:C:T	7.43612e-19	-2.1903e-10	-0.603366	1.49921e-19	-2.1903e-10	-0.98509
22764614	chr18:22764614:C:CA	5.00163e-19	-2.1903e-10	-0.999952	1.81875e-19	-2.1903e-10	-0.791879
22764660	chr18:22764660:G:C	1.70562e-19	-1.66801	-0.407778	1.76698e-16	6.24192	-0.154924
22765161	chr18:22765161:C:T	5.25465e-19	-2.1903e-10	-0.950603	1.95242e-19	-2.1903e-10	-0.720963
22765199	chr18:22765199:A:G	9.50861e-20	-1.87112	-0.788982	2.36311e-20	-1.89511	-0.937528
22765498	chr18:22765498:T:G	7.71717e-19	-2.1903e-10	-0.566268	2.60226e-19	-2.1903e-10	-0.43365
22765655	chr18:22765655:A:G	8.61203e-19	-2.1903e-10	-0.456556	1.97153e-19	-2.1903e-10	-0.711219
22765781	chr18:22765781:A:T	8.19567e-19	-2.1903e-10	-0.506109	2.03516e-19	-2.1903e-10	-0.679456
22765995	chr18:22765995:A:G	2.47159e-19	-1.70485	-2.58223e-10	7.38977e-20	-1.69252	-2.58223e-10
22766044	chr18:22766044:T:G	9.61472e-20	-1.67886	-0.970145	9.75385e-17	6.24661	-0.753812
22766415	chr18:22766415:G:A	1.04858e-18	-2.1903e-10	-0.259699	2.46541e-19	-2.1903e-10	-0.487672
22766724	chr18:22766724:C:G	1.89677e-19	-1.52512	-0.444447	3.16412e-16	6.87119	-0.20159
22767017	chr18:22767017:C:T	3.38057e-19	-1.39167	-2.58223e-10	2.52576e-19	-0.46349	-2.58223e-10
22767297	chr18:22767297:C:T	2.66492e-19	-0.417881	-1.21166	2.23924e-20	-1.73362	-1.15286
22767361	chr18:22767361:T:A	3.70664e-19	-0.183964	-1.11563	8.01104e-20	-0.413653	-1.19814
22767522	chr18:22767522:G:A	2.45665e-19	-1.71092	-2.58223e-10	6.05623e-20	-1.89153	-2.58223e-10
22768305	chr18:22768305:G:A	4.30613e-19	-2.1903e-10	-1.14968	1.28957e-19	-2.1903e-10	-1.13572
22768355	chr18:22768355:T:C	7.0579e-20	-1.76414	-1.19401	8.52003e-17	6.15786	-0.800297
22768732	chr18:22768732:G:T	7.18967e-19	-2.1903e-10	-0.63707	2.18564e-19	-2.1903e-10	-0.608123
22769006	chr18:22769006:A:G	1.45869e-18	-2.1903e-10	0.0704075	3.35678e-19	-2.1903e-10	-0.179048
22769388	chr18:22769388:A:G	1.56447e-18	-2.1903e-10	0.140419	3.58669e-19	-2.1903e-10	-0.112802
22769443	chr18:22769443:T:C	3.03332e-19	-0.38239	-1.11767	6.68256e-20	-0.595858	-1.19726
22770463	chr18:22770463:A:C	1.01891e-19	-1.38468	-1.2063	1.8665e-20	-1.85693	-1.21162
22771335	chr18:22771335:T:C	3.9369e-19	-0.270362	-0.96896	2.78522e-20	-1.53489	-1.13339
22771739	chr18:22771739:A:C	7.51457e-18	1.70971	-2.58223e-10	7.93012e-19	0.680638	-2.58223e-10
22771763	chr18:22771763:G:C	6.19366e-19	-2.1903e-10	-0.786189	1.75368e-19	-2.1903e-10	-0.828314
22771767	chr18:22771767:C:G	1.45953e-18	-1.66712	1.7381	7.26915e-17	3.61433	1.58445
22772134	chr18:22772134:A:T	1.47605e-18	-1.69729	1.77953	8.85009e-17	3.7662	1.62936
22772574	chr18:22772574:T:C	8.4146e-20	-1.67959	-1.10274	9.04945e-17	6.29588	-0.87804
22772660	chr18:22772660:T:C	5.14477e-19	-2.1903e-10	-0.971735	1.39227e-19	-2.1903e-10	-1.0591
22773272	chr18:22773272:G:A	1.24934e-18	1.12321	-1.20772	3.10555e-20	-1.37774	-1.18168
22773359	chr18:22773359:C:T	1.42476e-19	-1.61804	-0.637671	6.12541e-20	-1.70012	-0.180049
22773577	chr18:22773577:C:T	8.70536e-20	-1.63905	-1.10931	2.58855e-20	-1.89514	-0.846383
22773993	chr18:22773993:A:T	1.0445e-18	-2.1903e-10	-0.263596	2.26329e-19	-2.1903e-10	-0.573211
22774169	chr18:22774169:G:T	2.67205e-19	-1.62687	-2.58223e-10	2.66894e-16	6.49941	-2.58223e-10
22774784	chr18:22774784:G:A	1.24161e-18	0.867095	-0.957816	4.65731e-20	-1.15773	-0.996446
22774841	chr18:22774841:C:T	1.99421e-19	-1.39884	-0.520624	3.69196e-20	-1.87134	-0.515114
22776515	chr18:22776515:C:T	4.2444e-19	-2.1903e-10	-1.16412	1.1941e-19	-2.1903e-10	-1.21263
22776750	chr18:22776750:T:C	1.4253e-18	-1.66306	1.71031	7.12956e-17	3.61315	1.56624
22776765	chr18:22776765:G:T	4.40979e-19	-0.229161	-0.896726	2.95451e-20	-1.51857	-1.09071
22777008	chr18:22777008:C:T	5.82855e-19	-2.1903e-10	-0.846948	2.23894e-19	-2.1903e-10	-0.584026
22777673	chr18:22777673:C:T	8.06364e-20	-1.65577	-1.16916	9.14375e-17	6.41918	-0.990973
22777743	chr18:22777743:T:C	4.729e-19	-2.1903e-10	-1.056	2.40873e-19	-2.1903e-10	-0.510932
22777939	chr18:22777939:AAC:A	1.27581e-19	-1.65426	-0.711881	1.5487e-16	6.33065	-0.375508
22778046	chr18:22778046:A:T	2.06363e-19	-1.88525	-2.58223e-10	7.34442e-20	-1.69868	-2.58223e-10
22778683	chr18:22778683:C:G	4.0744e-19	-2.1903e-10	-1.20499	1.20681e-19	-2.1903e-10	-1.20205
22779278	chr18:22779278:A:G	1.53421e-18	-1.67498	1.79587	8.00203e-17	3.64953	1.64531
22779823	chr18:22779823:G:A	4.53757e-19	-2.1903e-10	-1.09732	1.49434e-19	-2.1903e-10	-0.988348
22780139	chr18:22780139:T:C	1.52259e-18	-1.62369	1.73697	5.91649e-17	3.40988	1.583
22780531	chr18:22780531:A:G	8.45138e-20	-1.63849	-1.13948	1.09669e-16	6.53761	-0.927588
22781097	chr18:22781097:C:T	9.40603e-20	-1.8676	-0.803348	2.33471e-20	-1.89512	-0.949612
22781216	chr18:22781216:T:C	6.28226e-19	0.294506	-1.06649	2.04428e-19	0.0404538	-0.715438
22781249	chr18:22781249:T:C	1.03914e-18	-2.1903e-10	-0.268733	3.22238e-19	-2.1903e-10	-0.219909
22781285	chr18:22781285:T:C	7.80246e-20	-1.69065	-1.16721	7.27623e-17	6.20664	-1.00688
22781506	chr18:22781506:T:G	8.68774e-19	0.357531	-0.805335	3.13004e-19	0.06002	-0.309004
22781712	chr18:22781712:T:A	5.404e-19	-2.1903e-10	-0.922577	1.43008e-19	-2.1903e-10	-1.0323
22781802	chr18:22781802:G:A	2.07035e-19	-1.35982	-0.522175	3.6525e-20	-1.87929	-0.517918
22781911	chr18:22781911:ATAGT:A	5.09215e-19	-2.1903e-10	-0.982016	1.38138e-19	-2.1903e-10	-1.06695
22782053	chr18:22782053:T:C	7.92175e-20	-1.82444	-1.01825	3.11837e-20	-1.89252	-0.662783
22782499	chr18:22782499:T:C	1.22771e-18	1.05109	-1.15307	3.74182e-20	-1.20775	-1.1653
22783697	chr18:22783697:C:T	8.14341e-20	-1.66278	-1.15231	9.18743e-17	6.40245	-0.969471
22784465	chr18:22784465:G:C	1.40605e-18	-1.6885	1.72215	8.00339e-17	3.72614	1.56887
22784618	chr18:22784618:C:T	4.17998e-19	-2.1903e-10	-1.17941	1.2007e-19	-2.1903e-10	-1.20713
22784751	chr18:22784751:A:G	6.97793e-19	-2.1903e-10	-0.666964	2.12205e-19	-2.1903e-10	-0.637646
22784835	chr18:22784835:C:G	4.70604e-19	-2.1903e-10	-1.06087	1.3048e-19	-2.1903e-10	-1.12398
22786124	chr18:22786124:T:C	1.23222e-18	-2.1903e-10	-0.0983121	2.59049e-19	-2.1903e-10	-0.438182
22787275	chr18:22787275:A:C	5.94015e-19	-2.1903e-10	-0.827982	1.40031e-19	-2.1903e-10	-1.05334
22787500	chr18:22787500:A:C	4.32345e-19	-2.1903e-10	-1.14566	1.20443e-19	-2.1903e-10	-1.20403
22787572	chr18:22787572:G:A	6.06814e-19	-2.1903e-10	-0.806663	1.71991e-19	-2.1903e-10	-0.847757
22788239	chr18:22788239:A:C	7.43857e-19	-2.1903e-10	-0.603037	1.49952e-19	-2.1903e-10	-0.984889
22788527	chr18:22788527:A:G	1.09942e-18	-2.1903e-10	-0.212344	2.56837e-19	-2.1903e-10	-0.446759
22788606	chr18:22788606:A:T	6.36198e-19	-2.1903e-10	-0.759375	2.49461e-19	-2.1903e-10	-0.475897
22788707	chr18:22788707:G:A	6.211e-19	-2.1903e-10	-0.783395	2.41888e-19	-2.1903e-10	-0.506727
22788733	chr18:22788733:G:A	4.34431e-19	-2.1903e-10	-1.14085	1.34794e-19	-2.1903e-10	-1.09145
22788983	chr18:22788983:C:CT	6.29085e-19	0.243965	-1.01459	3.41773e-20	-1.29559	-1.16805
22789606	chr18:22789606:A:C	5.38635e-18	1.37674	-2.58223e-10	8.37604e-20	-1.56724	-2.58223e-10
22789846	chr18:22789846:A:G	9.55011e-19	-2.1903e-10	-0.353163	2.51501e-19	-2.1903e-10	-0.467755
22790182	chr18:22790182:T:C	9.6619e-19	-2.1903e-10	-0.341526	2.8078e-19	-2.1903e-10	-0.357628
22790262	chr18:22790262:A:G	4.05535e-19	-2.1903e-10	-1.20968	1.21168e-19	-2.1903e-10	-1.19802
22790856	chr18:22790856:C:T	5.45391e-19	-2.1903e-10	-0.913384	2.04582e-19	-2.1903e-10	-0.674232
22790930	chr18:22790930:G:A	8.73451e-19	-2.1903e-10	-0.442434	1.95715e-19	-2.1903e-10	-0.718541
22792352	chr18:22792352:A:G	3.51655e-19	-0.443982	-0.908254	2.66376e-20	-1.60359	-1.10929
22792384	chr18:22792384:C:T	5.457e-19	-2.1903e-10	-0.912817	2.0479e-19	-2.1903e-10	-0.673217
22792419	chr18:22792419:C:T	1.03854e-19	-1.64652	-0.925381	3.45412e-18	2.29605	-0.143927
22792721	chr18:22792721:G:A	2.04393e-19	-1.89484	-2.58223e-10	6.08973e-20	-1.88601	-2.58223e-10
22793684	chr18:22793684:A:G	2.07309e-19	-1.88068	-2.58223e-10	1.08144e-19	-1.31174	-2.58223e-10
22793833	chr18:22793833:T:C	1.71858e-18	-2.1903e-10	0.234369	1.06859e-18	-2.1903e-10	0.978894
22793929	chr18:22793929:C:T	1.64116e-18	-1.6856	1.87388	9.24567e-17	3.71266	1.72664
22794207	chr18:22794207:A:G	8.74717e-20	-1.87568	-0.86789	2.2174e-20	-1.89411	-1.00217
22794553	chr18:22794553:G:A	4.38581e-19	-2.1903e-10	-1.13134	1.36385e-19	-2.1903e-10	-1.07972
22794634	chr18:22794634:GTT:G	1.26291e-19	-1.67498	-0.70132	1.53011e-16	6.26375	-0.320689
22794640	chr18:22794640:AC:A	1.21426e-19	-1.70776	-0.707815	1.24041e-16	6.06246	-0.329296
22794923	chr18:22794923:G:T	1.51694e-19	-1.45744	-0.735575	3.06953e-20	-1.85728	-0.713806
22794990	chr18:22794990:C:T	5.37602e-19	-2.1903e-10	-0.927768	1.65767e-19	-2.1903e-10	-0.884619
22795086	chr18:22795086:T:C	8.09821e-20	-1.67302	-1.14764	9.39004e-17	6.37273	-0.917942
22795702	chr18:22795702:A:G	5.04697e-19	-2.1903e-10	-0.990927	1.37249e-19	-2.1903e-10	-1.0734
22795962	chr18:22795962:G:A	1.07595e-19	-1.82155	-0.714964	2.57834e-20	-1.87167	-0.873801
22796177	chr18:22796177:C:T	1.15483e-18	0.391717	-0.554893	4.88189e-20	-1.32486	-0.782223
22796388	chr18:22796388:G:C	1.69459e-18	-1.6989	1.9192	1.04512e-16	3.78623	1.77563
22797214	chr18:22797214:T:C	1.44022e-18	-1.66954	1.7272	7.41511e-17	3.64025	1.5784
22798380	chr18:22798380:A:G	2.25114e-18	-2.1903e-10	0.504305	4.83226e-19	-2.1903e-10	0.185284
22798666	chr18:22798666:G:A	9.35968e-19	-2.1903e-10	-0.373304	2.07466e-19	-2.1903e-10	-0.660233
22799001	chr18:22799001:T:C	2.95246e-19	-0.326498	-1.20058	8.67451e-20	-0.528609	-1.00362
22799592	chr18:22799592:G:A	6.09e-19	0.165037	-0.968105	3.31065e-20	-1.35216	-1.14331
22799627	chr18:22799627:G:C	1.169e-19	-1.79847	-0.655099	2.7446e-20	-1.85829	-0.824691
22800155	chr18:22800155:C:T	4.34187e-19	-2.1903e-10	-1.14141	1.34653e-19	-2.1903e-10	-1.0925
22800217	chr18:22800217:C:A	7.57131e-20	-1.75025	-1.13768	5.6034e-17	5.85732	-0.918803
22800381	chr18:22800381:C:A	1.58067e-18	0.38243	-0.231715	7.11249e-20	-1.20886	-0.521904
22800900	chr18:22800900:G:T	9.57816e-19	-2.1903e-10	-0.35023	2.77461e-19	-2.1903e-10	-0.369522
22802014	chr18:22802014:G:A	8.78599e-19	-2.1903e-10	-0.436558	1.97394e-19	-2.1903e-10	-0.71
22803299	chr18:22803299:T:C	2.01541e-19	-1.58361	-0.325283	1.18636e-17	3.34996	0.036066
22803435	chr18:22803435:G:A	5.46133e-19	-2.1903e-10	-0.912023	2.04633e-19	-2.1903e-10	-0.673981
22803499	chr18:22803499:A:G	5.57138e-19	-1.21521	0.323141	5.17943e-18	2.61164	-0.0543948
22803647	chr18:22803647:A:C	4.93504e-19	-2.1903e-10	-1.01335	1.37454e-19	-2.1903e-10	-1.07191
22805039	chr18:22805039:A:G	3.43884e-18	1.79213	-0.864125	1.83506e-19	0.0584907	-0.841442
22805235	chr18:22805235:T:G	7.72479e-19	0.296412	-0.861693	3.45569e-20	-1.53172	-0.920875
22805952	chr18:22805952:C:T	7.3241e-20	-1.88992	-1.03121	8.68189e-17	6.58921	-1.21283
22806055	chr18:22806055:A:G	7.1658e-20	-1.89003	-1.05296	1.18996e-16	6.63497	-0.943324
22806262	chr18:22806262:A:C	4.25522e-18	1.9087	-0.767684	2.22983e-19	0.161807	-0.749912
22806559	chr18:22806559:A:G	6.10677e-20	-1.89008	-1.21283	1.09398e-16	6.78714	-1.17959
22806561	chr18:22806561:G:C	9.10837e-19	-2.1903e-10	-0.400522	2.02535e-19	-2.1903e-10	-0.684289
22806631	chr18:22806631:G:A	5.59344e-19	-2.1903e-10	-0.888121	1.59772e-19	-2.1903e-10	-0.921453
22806755	chr18:22806755:G:A	7.32756e-20	-1.89122	-1.02943	9.1505e-17	6.64178	-1.21283
22806904	chr18:22806904:C:G	9.57389e-19	-2.1903e-10	-0.350676	4.51896e-19	-2.1903e-10	0.118251
22806906	chr18:22806906:A:G	9.53329e-19	-2.1903e-10	-0.354925	3.97223e-19	-2.1903e-10	-0.0107035
22807170	chr18:22807170:G:A	3.23589e-19	-0.228969	-1.20644	9.30106e-20	-0.432068	-1.03042
22807395	chr18:22807395:C:T	4.51884e-19	-2.1903e-10	-1.10146	1.91697e-19	-2.1903e-10	-0.739286
22807662	chr18:22807662:G:A	4.10318e-19	-2.1903e-10	-1.19795	1.26839e-19	-2.1903e-10	-1.15228
22807886	chr18:22807886:T:A	6.10011e-20	-1.89152	-1.21247	1.05704e-16	6.75129	-1.1781
22808220	chr18:22808220:T:C	3.50789e-19	-1.3547	-2.58223e-10	6.81523e-20	-1.77346	-2.58223e-10
22808339	chr18:22808339:T:C	4.06525e-19	-2.1903e-10	-1.20724	1.23978e-19	-2.1903e-10	-1.1751
22808992	chr18:22808992:T:C	5.66664e-19	-1.22342	0.3483	5.41914e-18	2.63644	-0.0339515
22809030	chr18:22809030:T:C	8.24963e-20	-1.67525	-1.12688	2.46151e-20	-1.8909	-0.900941
22809072	chr18:22809072:T:G	7.00801e-20	-1.82615	-1.1391	2.4663e-20	-1.89136	-0.898534
22809191	chr18:22809191:C:T	2.04808e-19	-1.89281	-2.58223e-10	7.33393e-20	-1.7001	-2.58223e-10
22809252	chr18:22809252:G:A	5.88054e-19	-1.19237	0.3543	5.02848e-18	2.55654	-0.0288704
22809256	chr18:22809256:A:C	5.74405e-19	-2.1903e-10	-0.861552	2.18604e-19	-2.1903e-10	-0.607937
22809661	chr18:22809661:G:T	4.70319e-19	-0.060792	-1.00068	1.53309e-19	-0.335112	-0.627634
22809670	chr18:22809670:T:G	4.27359e-19	-0.0992521	-1.05801	1.34873e-19	-0.36763	-0.72324
22810293	chr18:22810293:A:G	4.80225e-18	1.55228	-0.290326	3.47744e-19	0.0867882	-0.230523
22810403	chr18:22810403:A:T	2.62782e-18	-2.1903e-10	0.659023	5.5506e-19	-2.1903e-10	0.323875
22810973	chr18:22810973:T:A	7.44244e-20	-1.89504	-1.01006	1.20587e-16	6.91696	-1.21204
22811260	chr18:22811260:T:C	9.18729e-19	0.343903	-0.735798	3.94089e-20	-1.51078	-0.810427
22811593	chr18:22811593:T:G	1.68661e-18	-2.1903e-10	0.21559	3.87033e-19	-2.1903e-10	-0.0366903
22812066	chr18:22812066:T:G	7.13407e-20	-1.83608	-1.11134	2.62632e-20	-1.88817	-0.838863
22812221	chr18:22812221:T:C	4.32449e-19	-2.1903e-10	-1.14542	1.3323e-19	-2.1903e-10	-1.10312
22812709	chr18:22812709:T:A	4.04821e-19	-2.1903e-10	-1.21144	1.19728e-19	-2.1903e-10	-1.20998
22813189	chr18:22813189:C:A	1.86848e-18	-2.1903e-10	0.317994	4.24056e-19	-2.1903e-10	0.0546653
22813490	chr18:22813490:T:A	1.29028e-18	0.304406	-0.35668	6.10642e-20	-1.24301	-0.640262
22813517	chr18:22813517:T:C	5.67604e-19	0.225	-1.09846	3.10625e-20	-1.35869	-1.20051
22814253	chr18:22814253:A:AC	7.31562e-20	-1.89159	-1.0307	9.36516e-17	6.66497	-1.21283
22814424	chr18:22814424:A:G	7.8487e-20	-1.73282	-1.11913	2.51775e-20	-1.88674	-0.882512
22815080	chr18:22815080:G:C	6.17447e-19	-1.19573	0.406436	5.30247e-18	2.56278	0.0179486
22815141	chr18:22815141:G:T	3.94839e-19	-1.50306	0.266647	1.48337e-17	3.03242	0.577033
22815643	chr18:22815643:G:A	4.28415e-19	-2.1903e-10	-1.15479	1.29831e-19	-2.1903e-10	-1.12897
22815811	chr18:22815811:A:C	5.57358e-19	-1.23181	0.340127	5.49374e-18	2.65591	-0.0397503
22815948	chr18:22815948:C:T	3.30572e-19	-1.41406	-2.58223e-10	1.04601e-19	-1.34505	-2.58223e-10
22816223	chr18:22816223:T:C	4.04385e-19	-2.1903e-10	-1.21252	1.25414e-19	-2.1903e-10	-1.16358
22816366	chr18:22816366:A:G	9.15761e-19	-2.1903e-10	-0.395131	2.82209e-19	-2.1903e-10	-0.352552
22816590	chr18:22816590:A:G	7.29491e-20	-1.89134	-1.03378	9.20797e-17	6.64802	-1.21281
22816719	chr18:22816719:C:T	1.87319e-18	-2.1903e-10	0.320511	4.25091e-19	-2.1903e-10	0.0571019
22816733	chr18:22816733:T:C	5.38531e-19	-2.1903e-10	-0.926041	2.00135e-19	-2.1903e-10	-0.696211
22816804	chr18:22816804:C:T	1.86848e-18	-2.1903e-10	0.317994	4.24056e-19	-2.1903e-10	0.0546653
22817051	chr18:22817051:C:T	5.82882e-19	-2.1903e-10	-0.846901	1.80588e-19	-2.1903e-10	-0.798982
22817746	chr18:22817746:G:A	3.87535e-19	-1.25508	-2.58223e-10	1.28024e-19	-1.14298	-2.58223e-10
22818137	chr18:22818137:G:A	5.24065e-19	-2.1903e-10	-0.95327	1.94736e-19	-2.1903e-10	-0.723557
22818375	chr18:22818375:T:A	7.29811e-20	-1.89123	-1.03345	9.19051e-17	6.64612	-1.21281
22818950	chr18:22818950:TG:T	6.18261e-20	-1.89143	-1.19913	9.84448e-17	6.71228	-1.21023
22819079	chr18:22819079:T:A	4.26526e-19	-0.0330238	-1.12619	1.27217e-19	-0.296021	-0.853287
22819252	chr18:22819252:T:C	4.39668e-19	-2.1903e-10	-1.12887	1.40604e-19	-2.1903e-10	-1.04926
22819302	chr18:22819302:TTC:T	9.7699e-19	-2.1903e-10	-0.330409	2.29389e-19	-2.1903e-10	-0.559782
22819701	chr18:22819701:A:T	4.0441e-19	-2.1903e-10	-1.21246	1.21877e-19	-2.1903e-10	-1.19219
22820142	chr18:22820142:C:T	4.18463e-19	-2.1903e-10	-1.1783	1.19491e-19	-2.1903e-10	-1.21196
22820563	chr18:22820563:A:C	2.04942e-19	-1.89216	-2.58223e-10	7.36321e-20	-1.69612	-2.58223e-10
22821176	chr18:22821176:T:C	2.258e-19	-1.48319	-0.312045	4.92016e-20	-1.82786	-0.271413
22821546	chr18:22821546:A:C	1.00294e-18	-2.1903e-10	-0.304193	2.39566e-19	-2.1903e-10	-0.516371
22821583	chr18:22821583:C:T	7.88237e-19	0.230607	-0.775695	3.62204e-20	-1.55805	-0.847528
22821648	chr18:22821648:C:T	1.04929e-18	0.49099	-0.750006	4.35337e-20	-1.27738	-0.944289
22822621	chr18:22822621:C:T	3.03604e-19	-0.292085	-1.20708	8.87581e-20	-0.474852	-1.03443
22822633	chr18:22822633:C:T	1.43836e-19	-1.38059	-0.865619	2.70726e-20	-1.86017	-0.836512
22822861	chr18:22822861:T:G	1.72555e-18	-2.1903e-10	0.238415	3.9404e-19	-2.1903e-10	-0.0187485
22822878	chr18:22822878:A:T	2.07165e-19	-1.88137	-2.58223e-10	6.26318e-20	-1.85793	-2.58223e-10
22823275	chr18:22823275:A:G	7.50009e-20	-1.8904	-1.00698	8.95872e-17	6.61999	-1.21222
22823853	chr18:22823853:C:T	5.78214e-19	-2.1903e-10	-0.854942	1.79953e-19	-2.1903e-10	-0.802507
22824140	chr18:22824140:A:G	5.72427e-19	-2.1903e-10	-0.865001	1.90399e-19	-2.1903e-10	-0.746078
22824144	chr18:22824144:T:C	6.09798e-20	-1.89511	-1.20923	7.4265e-17	6.42409	-1.2039
22824449	chr18:22824449:T:C	5.4441e-19	-2.1903e-10	-0.915183	1.67866e-19	-2.1903e-10	-0.872038
22824527	chr18:22824527:C:T	5.19674e-19	-1.22484	0.263154	5.05488e-18	2.64033	-0.10742
22825252	chr18:22825252:C:T	1.86848e-18	-2.1903e-10	0.317994	4.24056e-19	-2.1903e-10	0.0546653
22825589	chr18:22825589:C:T	6.00491e-19	-1.25983	0.442691	6.42411e-18	2.73298	0.0396328
22825856	chr18:22825856:G:A	5.21043e-19	-1.23624	0.277181	5.26826e-18	2.66967	-0.0954181
22825987	chr18:22825987:A:G	2.81788e-19	-1.57373	-2.58223e-10	6.69457e-20	-1.79132	-2.58223e-10
22826063	chr18:22826063:TAAC:T	5.74466e-19	-2.1903e-10	-0.861445	2.18634e-19	-2.1903e-10	-0.6078
22826406	chr18:22826406:T:C	6.24938e-20	-1.88561	-1.1942	1.2197e-16	6.92841	-1.21207
22826596	chr18:22826596:T:G	6.13029e-20	-1.89034	-1.20872	1.04949e-16	6.76718	-1.20115
22826745	chr18:22826745:A:T	5.84781e-18	1.45894	-2.58223e-10	8.51697e-20	-1.55056	-2.58223e-10
22827098	chr18:22827098:C:T	6.23671e-19	-2.1903e-10	-0.779262	1.8828e-19	-2.1903e-10	-0.757268
22827111	chr18:22827111:G:A	1.07225e-18	-2.1903e-10	-0.23737	4.71045e-19	-2.1903e-10	0.159753
22827997	chr18:22827997:A:G	4.89651e-19	-2.1903e-10	-1.02119	1.33423e-19	-2.1903e-10	-1.10168
22828620	chr18:22828620:C:T	6.42365e-20	-1.87174	-1.18057	1.4251e-16	7.08424	-1.21228
22828934	chr18:22828934:G:A	6.64183e-19	-2.1903e-10	-0.716329	2.26381e-19	-2.1903e-10	-0.572981
22829034	chr18:22829034:G:A	8.46475e-19	-2.1903e-10	-0.473805	3.04148e-19	-2.1903e-10	-0.277686
22829069	chr18:22829069:A:T	9.7104e-19	0.393618	-0.730136	4.21459e-20	-1.3242	-0.929861
22829070	chr18:22829070:A:T	4.11911e-19	-2.1903e-10	-1.19408	1.20254e-19	-2.1903e-10	-1.20559
22829142	chr18:22829142:T:G	1.25754e-19	-1.47743	-0.903128	2.68417e-20	-1.83006	-0.875185
22829680	chr18:22829680:G:A	4.06594e-19	-2.1903e-10	-1.20707	1.24036e-19	-2.1903e-10	-1.17463
22830060	chr18:22830060:A:G	9.50251e-19	-2.1903e-10	-0.35816	2.48958e-19	-2.1903e-10	-0.477918
22830107	chr18:22830107:A:G	2.11708e-18	-2.1903e-10	0.442906	4.7511e-19	-2.1903e-10	0.168346
22830208	chr18:22830208:G:A	6.39967e-20	-1.86781	-1.18824	1.52849e-16	7.15484	-1.21283
22830243	chr18:22830243:G:A	6.80669e-20	-1.8624	-1.132	1.64413e-16	7.08581	-1.07087
22830392	chr18:22830392:C:T	5.32692e-19	-1.20732	0.270375	4.85239e-18	2.5935	-0.10148
22830985	chr18:22830985:G:C	6.00649e-19	-2.1903e-10	-0.816874	2.3156e-19	-2.1903e-10	-0.550361
22831167	chr18:22831167:G:A	6.38503e-20	-1.86993	-1.18841	1.45282e-16	7.10407	-1.21283
22831332	chr18:22831332:A:G	5.99199e-19	-2.1903e-10	-0.819292	1.32802e-19	-2.1903e-10	-1.10634
22831403	chr18:22831403:T:G	6.13536e-20	-1.88973	-1.2085	1.06835e-16	6.78539	-1.20155
22831514	chr18:22831514:C:T	6.3532e-20	-1.8675	-1.19585	1.54278e-16	7.16329	-1.21199
22831882	chr18:22831882:A:C	6.01055e-19	-2.1903e-10	-0.8162	1.69993e-19	-2.1903e-10	-0.859444
22832142	chr18:22832142:T:C	5.74505e-19	-2.1903e-10	-0.861378	2.18646e-19	-2.1903e-10	-0.607748
22832388	chr18:22832388:G:T	2.04751e-19	-1.89309	-2.58223e-10	7.31523e-20	-1.70266	-2.58223e-10
22832986	chr18:22832986:A:G	4.12724e-19	-2.1903e-10	-1.19211	1.19574e-19	-2.1903e-10	-1.21126
22833393	chr18:22833393:G:A	6.12802e-20	-1.88871	-1.21072	9.59127e-17	6.67807	-1.20208
22833490	chr18:22833490:T:C	5.03971e-19	-2.1903e-10	-0.992367	1.55536e-19	-2.1903e-10	-0.948322
22833590	chr18:22833590:G:A	1.87444e-18	-2.1903e-10	0.321178	4.25284e-19	-2.1903e-10	0.0575567
22833617	chr18:22833617:C:T	5.74466e-19	-2.1903e-10	-0.861445	2.18634e-19	-2.1903e-10	-0.6078
22833623	chr18:22833623:A:G	1.34563e-18	0.269648	-0.279917	6.34718e-20	-1.26742	-0.577181
22833742	chr18:22833742:G:A	5.5646e-19	-1.25789	0.364601	5.95557e-18	2.71779	-0.0209046
22834399	chr18:22834399:G:A	9.52945e-19	-2.1903e-10	-0.355328	2.49612e-19	-2.1903e-10	-0.475292
22834493	chr18:22834493:A:G	4.82031e-19	-2.1903e-10	-1.03688	1.32626e-19	-2.1903e-10	-1.10767
22834548	chr18:22834548:A:T	2.29879e-19	-0.837195	-0.940136	1.98064e-20	-1.81082	-1.19838
22834571	chr18:22834571:G:A	4.43314e-19	-2.1903e-10	-1.12061	1.38415e-19	-2.1903e-10	-1.06495
22835640	chr18:22835640:A:G	1.86848e-18	-2.1903e-10	0.317994	4.24056e-19	-2.1903e-10	0.0546653
22835780	chr18:22835780:C:T	5.75179e-19	-2.1903e-10	-0.860206	2.18982e-19	-2.1903e-10	-0.606211
22835841	chr18:22835841:G:A	5.74466e-19	-2.1903e-10	-0.861445	2.18634e-19	-2.1903e-10	-0.6078
22836119	chr18:22836119:A:G	1.21308e-18	0.263881	-0.377846	2.18251e-19	-0.20061	-0.408943
22836202	chr18:22836202:G:A	4.81965e-19	-2.1903e-10	-1.03701	1.32614e-19	-2.1903e-10	-1.10776
22836280	chr18:22836280:G:A	5.75489e-19	-2.1903e-10	-0.859666	1.78152e-19	-2.1903e-10	-0.812563
22836405	chr18:22836405:C:T	7.84811e-20	-1.80475	-1.04728	1.25054e-17	4.15429	-0.715576
22836804	chr18:22836804:T:C	6.2859e-19	0.033554	-0.804961	3.35625e-20	-1.49623	-0.985566
22837446	chr18:22837446:T:C	5.05226e-19	-2.1903e-10	-0.989879	1.44664e-19	-2.1903e-10	-1.02079
22837458	chr18:22837458:G:A	4.27452e-19	-2.1903e-10	-1.15704	1.24265e-19	-2.1903e-10	-1.17278
22837980	chr18:22837980:T:C	1.05102e-18	-2.1903e-10	-0.25737	5.29448e-19	-2.1903e-10	0.276633
22839665	chr18:22839665:C:A	1.27828e-18	-2.1903e-10	-0.0616161	5.45902e-19	-2.1903e-10	0.307238
22840262	chr18:22840262:G:A	5.44403e-19	-2.1903e-10	-0.915197	1.6825e-19	-2.1903e-10	-0.869748
22840421	chr18:22840421:G:C	3.53451e-19	-1.5246	0.17746	1.4581e-17	3.1132	0.479072
22840425	chr18:22840425:G:A	4.18092e-19	-2.1903e-10	-1.17918	1.20984e-19	-2.1903e-10	-1.19954
22840446	chr18:22840446:A:G	3.23036e-19	-1.58022	0.143099	1.69782e-17	3.29405	0.450433
22840485	chr18:22840485:A:G	4.17855e-19	-2.1903e-10	-1.17975	1.19851e-19	-2.1903e-10	-1.20895
22840785	chr18:22840785:G:A	1.00457e-18	-2.1903e-10	-0.302571	4.38327e-19	-2.1903e-10	0.0877652
22841054	chr18:22841054:T:C	7.61966e-19	-2.1903e-10	-0.578984	2.11991e-19	-2.1903e-10	-0.638658
22841254	chr18:22841254:G:A	1.99424e-18	-2.1903e-10	0.38313	4.49977e-19	-2.1903e-10	0.113996
22841504	chr18:22841504:G:A	1.02999e-18	-2.1903e-10	-0.277578	4.51607e-19	-2.1903e-10	0.117612
22841689	chr18:22841689:T:C	2.66739e-19	-0.424723	-1.20389	7.81687e-20	-0.616247	-1.02008
22842113	chr18:22842113:CT:C	9.26545e-20	-1.80535	-0.880657	1.40738e-17	4.02165	-0.464789
22842153	chr18:22842153:A:G	4.07938e-19	-2.1903e-10	-1.20377	1.19438e-19	-2.1903e-10	-1.2124
22842157	chr18:22842157:G:A	4.57876e-19	-1.08829	-2.58223e-10	1.30581e-19	-1.1232	-2.58223e-10
22842654	chr18:22842654:T:C	2.23684e-19	-0.803461	-1.00119	1.94382e-20	-1.83046	-1.1975
22843532	chr18:22843532:A:C	6.92829e-20	-1.8279	-1.14879	2.42291e-20	-1.89083	-0.916815
22843566	chr18:22843566:G:C	2.10852e-18	-2.1903e-10	0.438855	4.73528e-19	-2.1903e-10	0.16501
22843879	chr18:22843879:C:T	7.18245e-19	-2.1903e-10	-0.638075	3.19144e-19	-2.1903e-10	-0.229558
22844191	chr18:22844191:A:G	9.02187e-20	-1.86543	-0.847222	1.89219e-16	6.88972	-0.734265
22844279	chr18:22844279:A:G	1.85334e-18	-2.1903e-10	0.30986	4.20914e-19	-2.1903e-10	0.0472277
22844607	chr18:22844607:G:A	1.87693e-18	-2.1903e-10	0.322504	4.25833e-19	-2.1903e-10	0.0588455
22844711	chr18:22844711:TTATC:T	6.33754e-20	-1.86432	-1.20149	1.65681e-16	7.23144	-1.20882
22845036	chr18:22845036:T:C	3.25049e-19	-1.43091	-2.58223e-10	7.37099e-20	-1.69506	-2.58223e-10
22845057	chr18:22845057:CT:C	6.21715e-20	-1.87706	-1.20793	1.32685e-16	7.00677	-1.20624
22845291	chr18:22845291:T:C	4.94627e-19	-2.1903e-10	-1.01108	1.39723e-19	-2.1903e-10	-1.05554
22845404	chr18:22845404:A:G	6.47609e-19	0.114729	-0.856329	3.12946e-20	-1.61188	-0.939875
22846038	chr18:22846038:A:G	1.86344e-18	-2.1903e-10	0.315296	4.23022e-19	-2.1903e-10	0.0522221
22846073	chr18:22846073:G:A	6.18442e-19	-2.1903e-10	-0.787683	2.406e-19	-2.1903e-10	-0.512064
22846824	chr18:22846824:T:C	2.05289e-19	-0.719011	-1.17146	1.96694e-20	-1.82694	-1.1892
22846955	chr18:22846955:T:G	2.1327e-19	-1.85233	-2.58223e-10	1.56552e-19	-0.941812	-2.58223e-10
22847251	chr18:22847251:A:G	5.74702e-19	-2.1903e-10	-0.861035	2.18749e-19	-2.1903e-10	-0.607277
22847305	chr18:22847305:A:G	8.41113e-19	-2.1903e-10	-0.48016	2.34741e-19	-2.1903e-10	-0.536719
22847756	chr18:22847756:C:G	5.61936e-19	-2.1903e-10	-0.883499	1.73857e-19	-2.1903e-10	-0.83697
22847809	chr18:22847809:G:A	2.35781e-18	0.550602	-2.58223e-10	6.9603e-19	0.550192	-2.58223e-10
22847975	chr18:22847975:A:G	4.12826e-19	-2.1903e-10	-1.19186	1.22353e-19	-2.1903e-10	-1.18829
22848311	chr18:22848311:C:T	5.43624e-19	-1.18779	0.271164	4.66121e-18	2.55211	-0.100279
22848447	chr18:22848447:T:C	6.21375e-19	-2.1903e-10	-0.782951	1.60124e-19	-2.1903e-10	-0.919254
22848569	chr18:22848569:T:C	6.14207e-20	-1.8944	-1.20274	7.14288e-17	6.39172	-1.21047
22848662	chr18:22848662:G:A	6.29512e-19	0.298481	-1.06842	3.37182e-20	-1.28978	-1.18738
22848750	chr18:22848750:C:T	9.17081e-19	0.403612	-0.797302	4.01951e-20	-1.32161	-0.979848
22848785	chr18:22848785:T:C	5.3315e-19	-2.1903e-10	-0.936084	1.63168e-19	-2.1903e-10	-0.900419
22848991	chr18:22848991:A:G	1.12975e-18	-2.1903e-10	-0.185136	3.44639e-19	-2.1903e-10	-0.152704
22849150	chr18:22849150:A:G	5.82079e-19	-2.1903e-10	-0.84828	1.80585e-19	-2.1903e-10	-0.799002
22849219	chr18:22849219:T:C	7.94614e-20	-1.68458	-1.15503	2.33202e-20	-1.88981	-0.95607
22849419	chr18:22849419:G:C	8.40951e-19	-2.1903e-10	-0.480353	2.42461e-19	-2.1903e-10	-0.50436
22849585	chr18:22849585:G:C	2.99705e-19	-1.57555	0.0634588	1.39195e-17	3.20118	0.344664
22849627	chr18:22849627:A:G	5.32657e-19	-2.1903e-10	-0.937008	1.62977e-19	-2.1903e-10	-0.901593
22849721	chr18:22849721:T:C	1.20465e-18	-2.1903e-10	-0.120946	3.67892e-19	-2.1903e-10	-0.0874113
22849742	chr18:22849742:T:G	6.2415e-19	-2.1903e-10	-0.778495	2.43531e-19	-2.1903e-10	-0.499957
22849772	chr18:22849772:A:G	5.31187e-19	-2.1903e-10	-0.939771	1.62519e-19	-2.1903e-10	-0.904407
22850034	chr18:22850034:C:G	2.93881e-19	-1.60305	0.0713377	1.55243e-17	3.3016	0.35336
22850068	chr18:22850068:G:A	4.30171e-19	-2.1903e-10	-1.1507	1.22119e-19	-2.1903e-10	-1.1902
22850204	chr18:22850204:A:T	6.40213e-19	-2.1903e-10	-0.753085	2.73327e-19	-2.1903e-10	-0.384533
22850326	chr18:22850326:T:C	5.49238e-19	-2.1903e-10	-0.906354	1.69728e-19	-2.1903e-10	-0.861007
22850493	chr18:22850493:C:G	6.24851e-19	-2.1903e-10	-0.777373	2.43886e-19	-2.1903e-10	-0.498501
22850557	chr18:22850557:G:A	2.05818e-19	-1.8879	-2.58223e-10	6.53977e-20	-1.81471	-2.58223e-10
22851194	chr18:22851194:C:T	4.34261e-19	-1.24263	0.101388	4.61143e-18	2.69044	-0.249352
22851428	chr18:22851428:T:C	2.6337e-19	-1.5957	-0.045628	1.32266e-17	3.27227	0.222514
22851554	chr18:22851554:G:C	5.03498e-19	-2.1903e-10	-0.993307	1.36989e-19	-2.1903e-10	-1.0753
22851857	chr18:22851857:T:G	2.91888e-19	-1.53868	0.000161182	1.10637e-17	3.04464	0.271588
22852480	chr18:22852480:C:A	7.72001e-20	-1.74725	-1.12123	2.51189e-20	-1.88328	-0.888305
22852908	chr18:22852908:C:G	2.63692e-19	-0.427269	-1.21283	7.23466e-20	-0.621128	-1.09261
22854115	chr18:22854115:G:A	1.42248e-18	-2.1903e-10	0.0452737	6.18037e-19	-2.1903e-10	0.431347
22854257	chr18:22854257:A:G	9.61254e-19	0.497564	-0.844211	4.06641e-20	-1.27428	-1.01558
22854705	chr18:22854705:T:C	7.05391e-19	-0.656134	-2.58223e-10	1.17175e-19	-1.23153	-2.58223e-10
22854728	chr18:22854728:A:T	7.67712e-19	-2.1903e-10	-0.571472	2.13661e-19	-2.1903e-10	-0.630808
22854938	chr18:22854938:C:T	6.22666e-19	-2.1903e-10	-0.780875	2.42795e-19	-2.1903e-10	-0.502982
22855295	chr18:22855295:A:G	1.734e-18	-2.1903e-10	0.2433	1.05376e-18	-2.1903e-10	0.964918
22855840	chr18:22855840:G:T	8.38119e-19	0.351702	-0.835428	3.80543e-20	-1.3466	-1.00959
22856339	chr18:22856339:T:C	1.87594e-19	-0.809418	-1.17119	1.92834e-20	-1.84638	-1.18958
22856455	chr18:22856455:A:G	5.61327e-19	-2.1903e-10	-0.884582	1.86343e-19	-2.1903e-10	-0.767613
22856655	chr18:22856655:T:C	7.28557e-20	-1.89073	-1.03567	9.74032e-17	6.70419	-1.21277
22856911	chr18:22856911:C:T	4.5222e-19	-1.27784	0.177122	5.39825e-18	2.78047	-0.181841
22857516	chr18:22857516:G:A	9.40403e-19	-2.1903e-10	-0.368578	2.07844e-19	-2.1903e-10	-0.658412
22857647	chr18:22857647:G:A	5.20224e-19	-2.1903e-10	-0.960626	1.41115e-19	-2.1903e-10	-1.04563
22857656	chr18:22857656:C:T	5.84361e-19	-2.1903e-10	-0.844367	1.8106e-19	-2.1903e-10	-0.796374
22857670	chr18:22857670:G:A	2.35141e-19	-1.7547	-2.58223e-10	6.04934e-20	-1.89267	-2.58223e-10
22857866	chr18:22857866:T:C	6.10045e-20	-1.89474	-1.2092	6.89044e-17	6.34984	-1.20456
22857887	chr18:22857887:A:C	5.15465e-19	-2.1903e-10	-0.969817	1.36485e-19	-2.1903e-10	-1.07899
22858048	chr18:22858048:G:A	7.64858e-20	-1.89514	-0.982642	1.12795e-16	6.84766	-1.20953
22858466	chr18:22858466:A:T	2.08798e-19	-1.87352	-2.58223e-10	6.34265e-20	-1.84532	-2.58223e-10
22859072	chr18:22859072:T:C	6.25548e-19	-2.1903e-10	-0.776258	2.44229e-19	-2.1903e-10	-0.497096
22859085	chr18:22859085:T:C	4.77886e-19	-2.1903e-10	-1.04551	1.31821e-19	-2.1903e-10	-1.11376
22859136	chr18:22859136:C:T	6.85334e-20	-1.8904	-1.09716	1.22833e-16	6.69786	-0.974474
22859511	chr18:22859511:A:G	9.57868e-19	0.422335	-0.772511	4.13098e-20	-1.31277	-0.961327
22859594	chr18:22859594:C:T	9.76665e-20	-1.77484	-0.858492	1.30355e-17	3.90475	-0.424516
22860300	chr18:22860300:G:A	1.02837e-19	-1.76053	-0.82121	1.32528e-17	3.8665	-0.369734
22860776	chr18:22860776:T:C	5.69315e-19	-2.1903e-10	-0.870453	1.76192e-19	-2.1903e-10	-0.823629
22861330	chr18:22861330:G:T	5.73474e-19	-2.1903e-10	-0.863173	1.77496e-19	-2.1903e-10	-0.816255
22861464	chr18:22861464:T:C	1.03411e-18	0.521297	-0.794888	4.26719e-20	-1.2634	-0.978256
22861647	chr18:22861647:T:G	7.93631e-20	-1.78639	-1.05446	8.62637e-18	3.87944	-0.812061
22861664	chr18:22861664:G:A	2.20854e-18	-2.1903e-10	0.485201	4.93897e-19	-2.1903e-10	0.207126
22861771	chr18:22861771:T:C	5.68512e-19	-2.1903e-10	-0.871864	1.7591e-19	-2.1903e-10	-0.825228
22861882	chr18:22861882:A:T	9.38042e-19	-2.1903e-10	-0.371091	2.07437e-19	-2.1903e-10	-0.660376
22862771	chr18:22862771:G:A	8.27716e-19	-2.1903e-10	-0.496216	1.87765e-19	-2.1903e-10	-0.760012
22862923	chr18:22862923:C:T	5.12447e-19	-1.21997	0.244281	4.90353e-18	2.62727	-0.124754
22863104	chr18:22863104:C:A	8.83736e-20	-1.76257	-0.97074	3.49439e-20	-1.88329	-0.558168
22864272	chr18:22864272:A:G	5.75479e-19	-2.1903e-10	-0.859683	1.64747e-19	-2.1903e-10	-0.890792
22864297	chr18:22864297:T:C	9.82864e-19	0.478894	-0.80331	4.14775e-20	-1.28508	-0.984971
22864391	chr18:22864391:G:A	3.29197e-19	-1.41823	-2.58223e-10	2.83646e-19	-0.347476	-2.58223e-10
22864537	chr18:22864537:A:C	9.14735e-20	-1.82408	-0.874753	1.63046e-17	4.16061	-0.456609
22864704	chr18:22864704:C:CCTT	5.13614e-19	-1.24075	0.26734	5.24077e-18	2.67327	-0.10425
22865428	chr18:22865428:T:C	7.32718e-19	-2.1903e-10	-0.618126	2.5898e-19	-2.1903e-10	-0.438452
22865726	chr18:22865726:A:G	9.18741e-19	0.398703	-0.790584	4.03781e-20	-1.32191	-0.975
22865851	chr18:22865851:TTA:T	5.26041e-19	-1.20092	0.251412	4.70526e-18	2.57913	-0.117894
22866044	chr18:22866044:G:A	6.25061e-19	-2.1903e-10	-0.777037	1.75991e-19	-2.1903e-10	-0.824768
22866052	chr18:22866052:G:A	9.61134e-20	-1.77577	-0.87359	1.11828e-17	3.7816	-0.45467
22866444	chr18:22866444:A:G	7.58069e-19	-2.1903e-10	-0.584112	2.10966e-19	-2.1903e-10	-0.643504
22866740	chr18:22866740:C:T	4.97388e-19	-2.1903e-10	-1.00552	1.3631e-19	-2.1903e-10	-1.08027
22866817	chr18:22866817:T:C	7.77422e-20	-1.89409	-0.967399	9.49669e-17	6.6735	-1.20741
22866880	chr18:22866880:T:C	3.00637e-19	-1.55742	0.0484329	1.25306e-17	3.11272	0.328006
22867925	chr18:22867925:T:C	2.91763e-19	-1.5892	0.0502533	1.43021e-17	3.2446	0.328361
22867978	chr18:22867978:C:T	6.3845e-19	-2.1903e-10	-0.755842	2.50602e-19	-2.1903e-10	-0.471337
22869083	chr18:22869083:C:T	5.59815e-19	-2.1903e-10	-0.88728	1.7322e-19	-2.1903e-10	-0.840638
22869407	chr18:22869407:G:A	4.24487e-19	-2.1903e-10	-1.16401	1.31404e-19	-2.1903e-10	-1.11692
22869748	chr18:22869748:T:C	2.40742e-19	-1.22526	-0.505899	3.02814e-18	2.34415	-0.323645
22869925	chr18:22869925:A:C	5.4191e-19	-2.1903e-10	-0.919786	1.66022e-19	-2.1903e-10	-0.883081
22870234	chr18:22870234:T:C	6.23932e-19	-2.1903e-10	-0.778845	2.43465e-19	-2.1903e-10	-0.500228
22870258	chr18:22870258:C:G	4.30871e-19	-2.1903e-10	-1.14908	1.30733e-19	-2.1903e-10	-1.12204
22870387	chr18:22870387:G:C	4.52619e-19	-2.1903e-10	-1.09984	1.42086e-19	-2.1903e-10	-1.03877
22870617	chr18:22870617:G:A	7.58069e-19	-2.1903e-10	-0.584112	2.10966e-19	-2.1903e-10	-0.643504
22871067	chr18:22871067:A:G	7.41973e-20	-1.87612	-1.03203	2.55861e-17	4.94267	-0.788062
22871252	chr18:22871252:C:T	5.41684e-19	0.141658	-1.06186	3.12029e-20	-1.37011	-1.18458
22871829	chr18:22871829:G:C	9.54321e-19	-2.1903e-10	-0.353886	3.52868e-19	-2.1903e-10	-0.129107
22872136	chr18:22872136:A:T	5.21821e-19	-1.27523	0.317671	5.968e-18	2.75901	-0.0600413
22872137	chr18:22872137:G:C	5.25724e-19	-1.26895	0.318835	5.87694e-18	2.74274	-0.0591504
22872288	chr18:22872288:T:C	2.87051e-19	-1.59529	0.0400623	1.46145e-17	3.26742	0.327149
22872880	chr18:22872880:T:C	6.25381e-19	-2.1903e-10	-0.776524	2.44145e-19	-2.1903e-10	-0.49744
22872957	chr18:22872957:C:T	6.0985e-19	-2.1903e-10	-0.801674	2.36383e-19	-2.1903e-10	-0.529748
22872981	chr18:22872981:C:T	5.3969e-19	-2.1903e-10	-0.923891	1.65265e-19	-2.1903e-10	-0.887653
22873282	chr18:22873282:GACAATGAGATTAT:G	5.19451e-19	-1.23981	0.277692	5.32637e-18	2.67945	-0.0942263
22873567	chr18:22873567:C:G	6.23982e-19	-2.1903e-10	-0.778764	2.43445e-19	-2.1903e-10	-0.500309
22873654	chr18:22873654:A:G	7.66204e-20	-1.88117	-0.994858	6.7517e-17	6.33628	-1.21134
22873707	chr18:22873707:T:C	5.03331e-19	-2.1903e-10	-0.993637	1.3695e-19	-2.1903e-10	-1.07559
22873710	chr18:22873710:C:T	2.18043e-19	-1.83019	-2.58223e-10	5.37003e-19	0.290802	-2.58223e-10
22874272	chr18:22874272:T:C	6.12753e-20	-1.89507	-1.20444	6.83075e-17	6.34532	-1.20875
22874521	chr18:22874521:G:A	4.58712e-19	-2.1903e-10	-1.08646	1.4445e-19	-2.1903e-10	-1.02227
22875327	chr18:22875327:C:T	8.4495e-19	-2.1903e-10	-0.475609	2.35155e-19	-2.1903e-10	-0.534956
22875748	chr18:22875748:CA:C	9.0941e-19	0.385561	-0.787651	4.02448e-20	-1.32728	-0.972945
22875866	chr18:22875866:T:C	5.7002e-19	-2.1903e-10	-0.869215	1.99847e-19	-2.1903e-10	-0.697651
22876057	chr18:22876057:A:G	9.31961e-19	0.407674	-0.785268	4.06807e-20	-1.31849	-0.970959
22876648	chr18:22876648:G:T	4.10552e-19	-2.1903e-10	-1.19738	1.20563e-19	-2.1903e-10	-1.20303
22876735	chr18:22876735:A:G	8.09459e-19	-2.1903e-10	-0.51852	2.33388e-19	-2.1903e-10	-0.542497
22877175	chr18:22877175:C:T	9.54321e-19	-2.1903e-10	-0.353886	3.52868e-19	-2.1903e-10	-0.129107
22877235	chr18:22877235:G:A	2.27213e-19	-1.789	-2.58223e-10	8.85106e-20	-1.51208	-2.58223e-10
22877745	chr18:22877745:A:G	2.38219e-19	-0.529331	-1.21236	6.80203e-20	-0.697404	-1.07799
22878266	chr18:22878266:C:T	4.27859e-19	-2.1903e-10	-1.15609	1.2963e-19	-2.1903e-10	-1.13051
22878355	chr18:22878355:G:T	9.62471e-19	0.405741	-0.751124	4.1842e-20	-1.31955	-0.941752
22878424	chr18:22878424:C:T	2.97777e-19	-1.51854	-2.58223e-10	9.37886e-20	-1.45416	-2.58223e-10
22878539	chr18:22878539:G:A	7.75964e-19	0.208415	-0.769195	3.79619e-20	-1.40086	-0.957754
22879615	chr18:22879615:C:T	7.58069e-19	-2.1903e-10	-0.584112	2.10966e-19	-2.1903e-10	-0.643504
22879766	chr18:22879766:TATAC:T	9.86042e-20	-1.75662	-0.867156	1.2064e-17	3.84071	-0.43793
22879857	chr18:22879857:T:C	4.25037e-19	-2.1903e-10	-1.16271	1.21281e-19	-2.1903e-10	-1.19709
22879877	chr18:22879877:A:G	5.63821e-19	-2.1903e-10	-0.880148	1.74486e-19	-2.1903e-10	-0.833355
22879956	chr18:22879956:T:C	1.83618e-18	-2.1903e-10	0.300554	4.18177e-19	-2.1903e-10	0.0407043
22880220	chr18:22880220:T:C	1.39e-18	-2.1903e-10	0.0221713	8.08415e-19	-2.1903e-10	0.699875
22880297	chr18:22880297:A:G	9.61125e-19	0.407912	-0.754693	4.1642e-20	-1.31861	-0.947483
22880842	chr18:22880842:C:T	7.12172e-20	-1.7703	-1.17885	2.25578e-20	-1.89352	-0.985596
22881212	chr18:22881212:T:TC	5.36249e-19	-2.1903e-10	-0.930288	1.93583e-19	-2.1903e-10	-0.729494
22881319	chr18:22881319:G:A	9.67472e-20	-1.70915	-0.933634	8.71402e-18	3.6144	-0.536912
22881321	chr18:22881321:A:G	3.19738e-19	-1.38835	-0.0590328	7.94914e-18	2.76293	0.222686
22881359	chr18:22881359:A:T	3.09142e-19	-1.43197	-0.0491168	9.25589e-18	2.90368	0.234138
22881666	chr18:22881666:A:C	6.02476e-19	-2.1903e-10	-0.813838	1.63163e-19	-2.1903e-10	-0.900453
22881667	chr18:22881667:G:C	6.0261e-19	-2.1903e-10	-0.813616	1.63187e-19	-2.1903e-10	-0.900302
22881991	chr18:22881991:T:A	4.05316e-19	-2.1903e-10	-1.21022	1.22948e-19	-2.1903e-10	-1.18344
22882177	chr18:22882177:T:C	5.61785e-19	-2.1903e-10	-0.883767	1.73832e-19	-2.1903e-10	-0.837114
22882219	chr18:22882219:G:C	2.07221e-19	-1.8811	-2.58223e-10	6.48261e-20	-1.82349	-2.58223e-10
22882492	chr18:22882492:A:G	2.70056e-19	-1.47457	-0.141687	9.78423e-18	3.05627	0.137057
22882821	chr18:22882821:A:G	6.25381e-19	-2.1903e-10	-0.776524	2.44145e-19	-2.1903e-10	-0.49744
22882829	chr18:22882829:C:T	2.34156e-19	-1.2399	-0.519	3.13561e-18	2.78478	-0.729401
22883305	chr18:22883305:T:C	4.10134e-19	-2.1903e-10	-1.1984	1.31902e-19	-2.1903e-10	-1.11314
22883604	chr18:22883604:T:A	2.30656e-19	-0.561288	-1.21267	6.46152e-20	-0.725819	-1.10093
22883832	chr18:22883832:A:G	4.05962e-19	-2.1903e-10	-1.20863	1.19816e-19	-2.1903e-10	-1.20925
22884044	chr18:22884044:G:C	3.17071e-19	-1.52394	0.0681761	1.38717e-17	3.17206	0.370349
22884208	chr18:22884208:A:C	3.02843e-19	-1.20505	-0.296622	7.12976e-18	2.6512	0.22563
22884620	chr18:22884620:T:C	6.24262e-19	-2.1903e-10	-0.778316	2.43586e-19	-2.1903e-10	-0.499731
22885191	chr18:22885191:T:C	3.38411e-19	-1.39063	-2.58223e-10	1.08187e-19	-1.31134	-2.58223e-10
22885449	chr18:22885449:G:A	4.16391e-19	-2.1903e-10	-1.18326	1.58755e-19	-2.1903e-10	-0.927841
22885642	chr18:22885642:C:T	1.80938e-18	0.285851	-2.58223e-10	5.79704e-19	0.367317	-2.58223e-10
22885832	chr18:22885832:C:T	5.43537e-19	-2.1903e-10	-0.916789	1.67544e-19	-2.1903e-10	-0.873955
22886042	chr18:22886042:T:C	5.31675e-19	-2.1903e-10	-0.938854	1.6267e-19	-2.1903e-10	-0.903476
22886109	chr18:22886109:G:A	6.25556e-19	-2.1903e-10	-0.776246	2.44226e-19	-2.1903e-10	-0.497107
22886660	chr18:22886660:C:G	3.37601e-19	-1.24575	-0.147269	9.70442e-18	2.78347	0.401668
22886697	chr18:22886697:C:T	6.38193e-19	-2.1903e-10	-0.756245	1.36855e-19	-2.1903e-10	-1.07628
22886738	chr18:22886738:C:T	4.53694e-19	-2.1903e-10	-1.09746	1.49598e-19	-2.1903e-10	-0.987252
22886812	chr18:22886812:A:G	1.14088e-18	-2.1903e-10	-0.175331	4.96636e-19	-2.1903e-10	0.212657
22886887	chr18:22886887:T:C	6.24845e-19	-2.1903e-10	-0.777383	2.43883e-19	-2.1903e-10	-0.498514
22886947	chr18:22886947:C:T	7.41392e-19	-2.1903e-10	-0.606356	2.075e-19	-2.1903e-10	-0.660069
22887279	chr18:22887279:G:A	1.14235e-18	-2.1903e-10	-0.174039	3.39559e-19	-2.1903e-10	-0.167554
22887949	chr18:22887949:T:C	5.30315e-19	-0.341355	-0.60006	3.4794e-20	-1.76155	-0.684207
22887974	chr18:22887974:CA:C	1.85968e-18	0.313275	-2.58223e-10	6.76741e-20	-1.7805	-2.58223e-10
22888095	chr18:22888095:C:T	6.03366e-19	-2.1903e-10	-0.812362	1.82162e-19	-2.1903e-10	-0.790303
22888204	chr18:22888204:C:T	7.74278e-19	-2.1903e-10	-0.562955	2.14674e-19	-2.1903e-10	-0.626079
22888278	chr18:22888278:G:A	6.48517e-19	-2.1903e-10	-0.740198	1.81809e-19	-2.1903e-10	-0.792245
22888310	chr18:22888310:T:C	7.80077e-20	-1.6956	-1.16248	2.498e-20	-1.89498	-0.882149
22888714	chr18:22888714:G:A	2.48477e-19	-1.69954	-2.58223e-10	7.33168e-20	-1.70041	-2.58223e-10
22889126	chr18:22889126:C:T	6.62974e-19	-2.1903e-10	-0.71815	2.62564e-19	-2.1903e-10	-0.424704
22889465	chr18:22889465:T:A	3.75302e-19	-0.457277	-0.829878	2.81909e-20	-1.78914	-0.86706
22889623	chr18:22889623:A:T	7.54432e-20	-1.72039	-1.17111	2.44363e-20	-1.895	-0.904135
22889679	chr18:22889679:T:A	5.6306e-19	-2.1903e-10	-0.8815	1.74228e-19	-2.1903e-10	-0.834836
22890068	chr18:22890068:C:A	4.08401e-19	-2.1903e-10	-1.20264	1.21216e-19	-2.1903e-10	-1.19763
22890820	chr18:22890820:T:C	1.34915e-18	-0.00765689	-2.58223e-10	6.62232e-20	-1.80217	-2.58223e-10
22891283	chr18:22891283:A:G	7.55629e-20	-1.73252	-1.1574	2.53374e-20	-1.89438	-0.868543
22891297	chr18:22891297:A:T	4.05753e-19	-2.1903e-10	-1.20914	1.20107e-19	-2.1903e-10	-1.20682
22891406	chr18:22891406:T:A	5.00036e-19	-1.26325	0.263041	5.66181e-18	2.75415	-0.107856
22891419	chr18:22891419:G:A	1.76e-18	-2.1903e-10	0.258184	4.01967e-19	-2.1903e-10	0.00116982
22891612	chr18:22891612:C:T	4.24762e-19	-2.1903e-10	-1.16336	1.21397e-19	-2.1903e-10	-1.19614
22891645	chr18:22891645:G:A	7.87794e-20	-1.7902	-1.05803	2.88204e-20	-1.87174	-0.762374
22891764	chr18:22891764:T:C	4.74623e-19	-1.05237	-2.58223e-10	6.12273e-20	-1.88061	-2.58223e-10
22892273	chr18:22892273:A:G	7.27502e-20	-1.78031	-1.14754	2.42305e-20	-1.87597	-0.931622
22892600	chr18:22892600:T:C	3.30298e-19	-1.2139	-0.200993	8.43026e-18	2.69866	0.345721
22892994	chr18:22892994:T:C	4.55578e-19	-1.48318	0.389856	1.70983e-17	3.01587	0.735665
22893019	chr18:22893019:G:A	7.65506e-19	-2.1903e-10	-0.574349	2.20906e-19	-2.1903e-10	-0.597462
22893042	chr18:22893042:T:A	7.30843e-20	-1.88864	-1.03463	8.78131e-17	6.60055	-1.21279
22893480	chr18:22893480:T:C	5.05071e-19	-2.1903e-10	-0.990186	2.75516e-19	-2.1903e-10	-0.376555
22893950	chr18:22893950:A:G	4.27753e-19	-2.1903e-10	-1.15634	1.29592e-19	-2.1903e-10	-1.13081
22894053	chr18:22894053:G:A	5.38686e-19	-2.1903e-10	-0.925753	1.66114e-19	-2.1903e-10	-0.882526
22894551	chr18:22894551:A:C	4.84004e-19	-1.25899	0.226198	5.4875e-18	2.75431	-0.139284
22894954	chr18:22894954:T:G	7.67362e-20	-1.78833	-1.08618	3.4301e-20	-1.57975	-0.880274
22895236	chr18:22895236:G:A	4.09607e-19	-2.1903e-10	-1.19969	1.20798e-19	-2.1903e-10	-1.20108
22895521	chr18:22895521:G:A	2.51583e-19	-1.68711	-2.58223e-10	7.63857e-20	-1.65941	-2.58223e-10
22895554	chr18:22895554:T:C	6.07848e-20	-1.89513	-1.21242	7.89238e-17	6.47566	-1.19462
22895586	chr18:22895586:C:T	5.09997e-19	-2.1903e-10	-0.980481	1.37558e-19	-2.1903e-10	-1.07116
22895907	chr18:22895907:C:A	8.48805e-20	-1.73846	-1.03518	3.50225e-20	-1.89494	-0.544267
22895930	chr18:22895930:A:G	7.56943e-20	-1.72484	-1.16334	2.48529e-20	-1.89474	-0.887486
22896506	chr18:22896506:G:A	8.50156e-19	-2.1903e-10	-0.469466	1.91963e-19	-2.1903e-10	-0.737897
22896538	chr18:22896538:A:C	5.17594e-19	-1.27919	0.313493	6.19588e-18	2.80056	-0.0641216
22896612	chr18:22896612:G:C	7.11181e-19	-2.1903e-10	-0.647959	2.85663e-19	-2.1903e-10	-0.340388
22896651	chr18:22896651:G:A	8.02344e-19	-2.1903e-10	-0.527348	1.94258e-19	-2.1903e-10	-0.726015
22897295	chr18:22897295:G:C	1.05021e-19	-1.71568	-0.845047	3.45603e-17	5.16344	-0.708181
22897331	chr18:22897331:A:G	4.09097e-19	-2.1903e-10	-1.20093	1.20968e-19	-2.1903e-10	-1.19968
22897335	chr18:22897335:C:G	5.10912e-19	-2.1903e-10	-0.978689	1.55877e-19	-2.1903e-10	-0.946135
22897883	chr18:22897883:T:C	6.04625e-19	-2.1903e-10	-0.810277	2.02182e-19	-2.1903e-10	-0.686033
22897885	chr18:22897885:G:C	5.26282e-19	-1.22866	0.279607	5.26283e-18	2.666	-0.0927738
22897971	chr18:22897971:G:C	4.97409e-19	-1.25339	0.247922	4.04385e-17	3.90807	0.704262
22898714	chr18:22898714:T:C	3.55116e-19	-1.47449	0.132049	1.21704e-17	2.98182	0.429748
22898975	chr18:22898975:T:C	4.0649e-19	-2.1903e-10	-1.20733	1.20228e-19	-2.1903e-10	-1.20581
22899343	chr18:22899343:T:C	6.08276e-19	-2.1903e-10	-0.804257	2.03631e-19	-2.1903e-10	-0.678891
22899721	chr18:22899721:A:C	3.27957e-19	-1.55796	0.13596	1.69353e-17	3.3058	0.436152
22899734	chr18:22899734:A:G	6.26518e-19	-2.1903e-10	-0.774708	2.44756e-19	-2.1903e-10	-0.494941
22899823	chr18:22899823:A:G	7.16063e-20	-1.88923	-1.05447	9.10037e-17	6.63531	-1.21185
22900098	chr18:22900098:G:A	7.68037e-20	-1.73313	-1.14051	2.41566e-20	-1.88943	-0.921213
22900150	chr18:22900150:T:C	5.50951e-19	-2.1903e-10	-0.903239	1.70244e-19	-2.1903e-10	-0.857966
22900263	chr18:22900263:C:T	4.1295e-19	-2.1903e-10	-1.19156	1.20102e-19	-2.1903e-10	-1.20686
22900424	chr18:22900424:G:A	4.59866e-19	-1.31434	0.230387	6.33262e-18	2.89532	-0.137051
22900889	chr18:22900889:A:C	2.25378e-19	-1.79711	-2.58223e-10	5.25795e-19	0.269711	-2.58223e-10
22901001	chr18:22901001:C:T	4.1295e-19	-2.1903e-10	-1.19156	1.20102e-19	-2.1903e-10	-1.20686
22901147	chr18:22901147:T:C	5.834e-19	-2.1903e-10	-0.846012	1.80252e-19	-2.1903e-10	-0.800844
22901692	chr18:22901692:T:C	9.48024e-19	-2.1903e-10	-0.360507	3.43452e-19	-2.1903e-10	-0.156152
22902255	chr18:22902255:C:G	9.32743e-19	-2.1903e-10	-0.376756	2.0648e-19	-2.1903e-10	-0.664996
22902320	chr18:22902320:C:T	1.36085e-18	0.0009816	-2.58223e-10	6.63849e-20	-1.79973	-2.58223e-10
22902777	chr18:22902777:G:A	8.31184e-20	-1.74604	-1.04858	3.40349e-17	5.39016	-0.950221
22902846	chr18:22902846:C:T	4.3276e-19	-2.1903e-10	-1.1447	1.62192e-19	-2.1903e-10	-0.906419
22903814	chr18:22903814:C:T	2.25494e-18	-2.1903e-10	0.505993	5.079e-19	-2.1903e-10	0.235084
22904043	chr18:22904043:T:G	3.08369e-19	-1.21196	-0.271626	7.61771e-18	2.6902	0.252831
22904100	chr18:22904100:C:T	6.12668e-19	-2.1903e-10	-0.797062	1.90249e-19	-2.1903e-10	-0.746866
22904337	chr18:22904337:G:A	2.47289e-19	-0.491506	-1.21282	7.074e-20	-0.648541	-1.08765
22904481	chr18:22904481:G:A	4.81039e-19	-0.215685	-0.823252	3.07247e-20	-1.70875	-0.861387
22904636	chr18:22904636:G:A	9.10956e-20	-1.7018	-1.00118	3.73952e-20	-1.89421	-0.47945
22904677	chr18:22904677:T:G	6.64785e-20	-1.89435	-1.12366	8.1894e-19	1.90623	-1.19342
22904720	chr18:22904720:A:C	5.03498e-19	-2.1903e-10	-0.993307	1.36989e-19	-2.1903e-10	-1.0753
22904876	chr18:22904876:G:A	1.16347e-19	-1.58599	-0.872313	2.78928e-20	-1.81292	-0.85391
22905105	chr18:22905105:T:C	2.52872e-19	-0.469726	-1.21228	6.97405e-20	-0.644649	-1.10577
22905485	chr18:22905485:C:A	4.31502e-19	-0.446055	-0.701558	1.83331e-19	-0.498067	-0.285842
22905664	chr18:22905664:T:G	2.69633e-18	-2.1903e-10	0.684759	5.6849e-19	-2.1903e-10	0.347783
22905716	chr18:22905716:A:G	6.23444e-19	-2.1903e-10	-0.779627	2.43042e-19	-2.1903e-10	-0.501967
22905772	chr18:22905772:T:C	6.65563e-19	-2.1903e-10	-0.714253	2.66524e-19	-2.1903e-10	-0.409736
22905819	chr18:22905819:G:A	4.49982e-19	0.0234352	-1.12911	1.36518e-19	-0.225205	-0.853541
22906043	chr18:22906043:C:T	5.24305e-18	1.34977	-2.58223e-10	8.97159e-20	-1.49855	-2.58223e-10
22906108	chr18:22906108:A:C	2.12817e-19	-1.85446	-2.58223e-10	6.23236e-20	-1.86286	-2.58223e-10
22906172	chr18:22906172:A:G	7.65527e-19	-2.1903e-10	-0.574322	2.12626e-19	-2.1903e-10	-0.635664
22906406	chr18:22906406:A:C	6.11247e-20	-1.895	-1.20697	7.17463e-17	6.39228	-1.20659
22906480	chr18:22906480:T:C	9.06403e-19	-2.1903e-10	-0.405403	3.2717e-19	-2.1903e-10	-0.204721
22907743	chr18:22907743:C:T	4.9614e-19	-1.27987	0.271842	5.94207e-18	2.79401	-0.0993986
22907817	chr18:22907817:G:A	4.52264e-19	-2.1903e-10	-1.10062	1.49091e-19	-2.1903e-10	-0.990643
22908476	chr18:22908476:T:C	4.08996e-19	-2.1903e-10	-1.20118	1.25975e-19	-2.1903e-10	-1.15912
22909068	chr18:22909068:C:G	7.28054e-19	-2.1903e-10	-0.62451	2.03022e-19	-2.1903e-10	-0.681888
22909074	chr18:22909074:T:C	3.9723e-19	-1.17266	-0.0577092	6.20528e-18	2.43165	0.3063
22909108	chr18:22909108:T:G	4.5545e-19	-2.1903e-10	-1.0936	1.25109e-19	-2.1903e-10	-1.16601
22909718	chr18:22909718:T:C	8.46893e-20	-1.74988	-1.02601	3.56491e-20	-1.89434	-0.527139
22910039	chr18:22910039:C:A	1.05898e-18	-2.1903e-10	-0.249828	4.66599e-19	-2.1903e-10	0.150269
22910113	chr18:22910113:C:CTAT	8.89159e-19	-2.1903e-10	-0.42461	2.54547e-19	-2.1903e-10	-0.455717
22910124	chr18:22910124:C:T	8.10005e-20	-1.69731	-1.12313	2.72456e-20	-1.89498	-0.795331
22910464	chr18:22910464:A:G	1.14261e-19	-1.60472	-0.871689	2.81792e-20	-1.80342	-0.853193
22911035	chr18:22911035:G:A	5.35891e-19	-2.1903e-10	-0.930954	1.99648e-19	-2.1903e-10	-0.698647
22911337	chr18:22911337:G:A	3.56415e-19	-0.489499	-0.849291	1.39919e-19	-0.528774	-0.525363
22912050	chr18:22912050:C:T	3.93319e-19	-0.138953	-1.10131	1.23655e-19	-0.379358	-0.798346
22912146	chr18:22912146:T:C	6.24293e-19	-2.1903e-10	-0.778266	2.43439e-19	-2.1903e-10	-0.500334
22912741	chr18:22912741:T:G	4.65354e-19	-0.255563	-0.816523	3.03925e-20	-1.72531	-0.855694
22913413	chr18:22913413:A:C	8.50196e-19	-2.1903e-10	-0.469419	1.91953e-19	-2.1903e-10	-0.73795
22913702	chr18:22913702:A:G	3.00084e-19	-0.843493	-0.667331	1.20945e-18	1.98167	-0.878948
22914394	chr18:22914394:AAC:A	5.52312e-19	-2.1903e-10	-0.900773	1.68804e-19	-2.1903e-10	-0.866463
22914532	chr18:22914532:C:T	3.88665e-19	-1.25217	-2.58223e-10	1.29026e-19	-1.13519	-2.58223e-10
22914715	chr18:22914715:T:C	5.67844e-19	-2.1903e-10	-0.873039	1.75099e-19	-2.1903e-10	-0.829849
22914837	chr18:22914837:T:C	5.41045e-19	-2.1903e-10	-0.921383	2.01015e-19	-2.1903e-10	-0.691819
22914914	chr18:22914914:A:C	1.64253e-18	-2.1903e-10	0.189109	2.84203e-19	-2.1903e-10	-0.345514
22915113	chr18:22915113:T:C	7.1011e-20	-1.78833	-1.16372	2.49301e-20	-1.88578	-0.893347
22915134	chr18:22915134:T:C	4.07231e-19	-2.1903e-10	-1.2055	1.25136e-19	-2.1903e-10	-1.1658
22915495	chr18:22915495:T:C	5.10169e-19	-2.1903e-10	-0.980145	2.80901e-19	-2.1903e-10	-0.357199
22915716	chr18:22915716:C:T	3.5015e-19	-1.22477	-0.13175	9.17399e-18	2.72248	0.406447
22915949	chr18:22915949:T:C	5.66371e-19	-2.1903e-10	-0.875637	1.74678e-19	-2.1903e-10	-0.832257
22916081	chr18:22916081:T:C	8.62774e-20	-1.74183	-1.01549	3.63889e-20	-1.89483	-0.506106
22916155	chr18:22916155:T:A	4.0703e-19	-2.1903e-10	-1.206	1.2443e-19	-2.1903e-10	-1.17146
22916270	chr18:22916270:CTGAA:C	5.28526e-19	-1.2047	0.259909	4.81597e-18	2.59437	-0.109879
22916523	chr18:22916523:A:G	1.11803e-19	-1.61469	-0.883461	2.80073e-20	-1.79726	-0.865471
22916617	chr18:22916617:A:G	4.11595e-19	-2.1903e-10	-1.19485	1.27508e-19	-2.1903e-10	-1.14702
22916787	chr18:22916787:T:C	5.37028e-19	-1.19949	0.270653	4.80114e-18	2.58199	-0.100582
22916828	chr18:22916828:T:C	2.34311e-19	-1.75824	-2.58223e-10	9.20885e-20	-1.47245	-2.58223e-10
22917457	chr18:22917457:T:C	4.13876e-19	-2.1903e-10	-1.18932	1.2892e-19	-2.1903e-10	-1.13601
22917496	chr18:22917496:A:G	7.83254e-20	-1.70327	-1.15075	2.56132e-20	-1.89511	-0.856986
22917826	chr18:22917826:C:T	6.2335e-19	-2.1903e-10	-0.779778	2.42977e-19	-2.1903e-10	-0.502234
22918001	chr18:22918001:A:G	8.18578e-19	-2.1903e-10	-0.507317	2.34442e-19	-2.1903e-10	-0.537994
22918184	chr18:22918184:A:G	7.57721e-20	-1.74631	-1.14084	2.41977e-20	-1.88651	-0.922433
22918788	chr18:22918788:T:A	3.12833e-19	-0.828677	-0.640541	1.20581e-18	1.9574	-0.857697
22919581	chr18:22919581:G:C	1.06113e-18	-2.1903e-10	-0.247796	4.67777e-19	-2.1903e-10	0.152791
22919679	chr18:22919679:G:A	1.32405e-19	-1.81784	-0.511179	3.05858e-20	-1.87131	-0.703357
22920060	chr18:22920060:C:T	4.46997e-19	0.0185169	-1.13085	1.33684e-19	-0.24185	-0.857869
22920531	chr18:22920531:C:A	8.80887e-19	-2.1903e-10	-0.433956	1.97125e-19	-2.1903e-10	-0.711362
22921904	chr18:22921904:C:T	7.02482e-19	-2.1903e-10	-0.660266	1.96365e-19	-2.1903e-10	-0.715228
22921952	chr18:22921952:G:A	2.93952e-19	-1.2149	-0.316573	7.3146e-18	2.70469	0.19774
22922424	chr18:22922424:C:T	4.1941e-19	-2.1903e-10	-1.17604	1.24485e-19	-2.1903e-10	-1.17101
22922429	chr18:22922429:C:A	2.03113e-18	-2.1903e-10	0.40146	4.08926e-19	-2.1903e-10	0.0183328
22922480	chr18:22922480:T:C	4.03817e-19	-0.185408	-1.02852	1.34033e-19	-0.42238	-0.674732
22922719	chr18:22922719:C:T	5.56801e-19	-1.17278	0.280102	4.51089e-18	2.51132	-0.092274
22922996	chr18:22922996:A:C	4.74068e-19	-2.1903e-10	-1.05354	1.49512e-19	-2.1903e-10	-0.987821
22923157	chr18:22923157:C:T	5.37893e-19	-1.20142	0.274195	4.82492e-18	2.5841	-0.0977538
22923312	chr18:22923312:G:A	2.11711e-17	2.74551	-2.58223e-10	1.00228e-19	-1.38775	-2.58223e-10
22923688	chr18:22923688:T:C	3.36104e-19	-1.17584	-0.221623	7.43091e-18	2.60207	0.31613
22923756	chr18:22923756:G:A	6.78777e-19	-2.1903e-10	-0.694593	1.41844e-19	-2.1903e-10	-1.04047
22924013	chr18:22924013:C:A	7.42756e-19	-0.851319	0.2468	2.36919e-18	1.8962	-0.121104
22924705	chr18:22924705:G:A	1.10806e-18	-2.1903e-10	-0.20452	3.15177e-19	-2.1903e-10	-0.242066
22924969	chr18:22924969:G:A	4.21723e-19	-2.1903e-10	-1.17054	1.19569e-19	-2.1903e-10	-1.21131
22925006	chr18:22925006:C:G	7.44449e-20	-1.88139	-1.02344	7.2339e-17	6.40672	-1.2128
22925178	chr18:22925178:A:G	4.7473e-19	-2.1903e-10	-1.05214	1.4975e-19	-2.1903e-10	-0.98623
22925317	chr18:22925317:C:A	8.74416e-20	-1.71625	-1.02766	3.51523e-20	-1.89504	-0.540468
22925325	chr18:22925325:C:G	5.6241e-19	-2.1903e-10	-0.882655	1.71982e-19	-2.1903e-10	-0.847811
22925350	chr18:22925350:T:C	5.43663e-19	-0.105046	-0.81151	3.01105e-20	-1.6884	-0.901924
22925516	chr18:22925516:C:T	5.52085e-19	-1.19183	0.290642	4.77707e-18	2.55993	-0.0835525
22925978	chr18:22925978:T:C	7.94617e-20	-1.67905	-1.16056	2.48167e-20	-1.89428	-0.8894
22926050	chr18:22926050:T:C	5.66902e-19	-1.1762	0.301504	4.63648e-18	2.52024	-0.0737322
22926143	chr18:22926143:C:T	5.86657e-19	-1.18274	0.342296	4.89151e-18	2.53833	-0.0382706
22926160	chr18:22926160:C:T	4.51982e-19	-2.1903e-10	-1.10124	1.48959e-19	-2.1903e-10	-0.991532
22926164	chr18:22926164:T:C	1.14547e-18	-2.1903e-10	-0.171315	4.99115e-19	-2.1903e-10	0.217636
22926227	chr18:22926227:A:T	6.12257e-20	-1.89513	-1.20519	7.51999e-17	6.44069	-1.20798
22926670	chr18:22926670:A:C	3.11381e-19	-0.811667	-0.662201	1.1467e-18	1.92401	-0.874569
22926884	chr18:22926884:C:T	6.95413e-19	0.252297	-0.922676	1.30918e-19	-0.189968	-0.930664
22927124	chr18:22927124:G:A	5.81275e-19	-1.12629	0.276624	4.01812e-18	2.39906	-0.0956887
22927501	chr18:22927501:G:A	1.3296e-19	-1.87726	-0.447578	3.14556e-20	-1.89315	-0.65347
22927529	chr18:22927529:C:T	6.23316e-19	-2.1903e-10	-0.779832	2.42899e-19	-2.1903e-10	-0.502557
22927585	chr18:22927585:T:C	1.79974e-18	-2.1903e-10	0.280512	4.10654e-19	-2.1903e-10	0.0225503
22927833	chr18:22927833:T:C	6.01305e-19	-1.19174	0.375954	5.15964e-18	2.553	0.000416358
22928136	chr18:22928136:G:C	1.7521e-18	-2.1903e-10	0.253687	4.00869e-19	-2.1903e-10	-0.00156739
22928158	chr18:22928158:G:A	7.27539e-20	-1.89067	-1.03714	9.47997e-17	6.67706	-1.21274
22928332	chr18:22928332:A:G	5.41867e-19	-0.068003	-0.851863	2.94199e-20	-1.67629	-0.937237
22928638	chr18:22928638:A:G	6.09861e-20	-1.89501	-1.20923	8.17394e-17	6.51957	-1.20348
22928641	chr18:22928641:C:T	5.8932e-19	-1.19429	0.358371	5.17745e-18	2.57127	-0.0143993
22928645	chr18:22928645:T:A	5.82944e-19	-1.19864	0.351842	5.21951e-18	2.58433	-0.0193755
22928678	chr18:22928678:T:C	5.95292e-19	-2.1903e-10	-0.825834	1.83932e-19	-2.1903e-10	-0.780634
22928945	chr18:22928945:T:C	4.11865e-19	-2.1903e-10	-1.19419	1.20291e-19	-2.1903e-10	-1.20528
22929088	chr18:22929088:T:C	5.55534e-19	-2.1903e-10	-0.894956	1.42576e-19	-2.1903e-10	-1.03533
22929630	chr18:22929630:C:T	5.80679e-19	-2.1903e-10	-0.850689	1.71211e-19	-2.1903e-10	-0.852302
22929850	chr18:22929850:T:C	4.09394e-19	-2.1903e-10	-1.20021	1.20527e-19	-2.1903e-10	-1.20332
22930178	chr18:22930178:T:C	3.06464e-19	-1.24163	-0.248159	8.16663e-18	2.74798	0.264625
22930198	chr18:22930198:T:C	5.32885e-19	-1.2225	0.285921	5.04439e-18	2.61877	-0.0879365
22931852	chr18:22931852:A:T	5.8876e-19	-2.1903e-10	-0.836867	2.26037e-19	-2.1903e-10	-0.574502
22932035	chr18:22932035:T:C	6.05182e-19	-0.0289863	-0.78037	3.28929e-20	-1.64917	-0.852773
22932060	chr18:22932060:G:A	7.12848e-20	-1.76617	-1.18203	2.34085e-20	-1.89058	-0.951524
22932339	chr18:22932339:T:C	5.67506e-19	-2.1903e-10	-0.873635	1.73858e-19	-2.1903e-10	-0.836961
22932397	chr18:22932397:G:T	3.72359e-19	-0.227476	-1.06755	1.20874e-19	-0.462793	-0.737658
22932500	chr18:22932500:C:T	6.43892e-19	0.0443089	-0.791665	3.31808e-20	-1.63044	-0.862788
22933229	chr18:22933229:G:A	4.69664e-19	-2.1903e-10	-1.06287	1.36314e-19	-2.1903e-10	-1.08024
22933411	chr18:22933411:C:T	7.36317e-20	-1.72323	-1.19258	2.13534e-20	-1.89104	-1.04295
22933413	chr18:22933413:G:A	5.81776e-19	-2.1903e-10	-0.8488	1.65633e-19	-2.1903e-10	-0.885428
22933469	chr18:22933469:C:T	7.52986e-19	0.231015	-0.821855	3.46202e-20	-1.56072	-0.890047
22933579	chr18:22933579:TCTCTTTAC:T	1.43524e-18	-2.1903e-10	0.0542034	4.04167e-19	-2.1903e-10	0.00662749
22934309	chr18:22934309:T:C	6.94197e-20	-1.76257	-1.21214	2.02447e-20	-1.8853	-1.10201
22934334	chr18:22934334:G:A	1.96407e-19	-1.26957	-0.665128	4.547e-18	2.79387	-0.366852
22934442	chr18:22934442:A:AT	5.24085e-19	-2.1903e-10	-0.953233	1.9411e-19	-2.1903e-10	-0.726774
22934476	chr18:22934476:GTCT:G	5.63189e-19	-2.1903e-10	-0.88127	1.4408e-19	-2.1903e-10	-1.02483
22934488	chr18:22934488:T:C	5.24423e-19	-2.1903e-10	-0.952587	1.94283e-19	-2.1903e-10	-0.725886
22934843	chr18:22934843:C:G	5.39468e-19	-2.1903e-10	-0.924303	1.65796e-19	-2.1903e-10	-0.884445
22935007	chr18:22935007:T:C	4.17758e-19	-2.1903e-10	-1.17998	1.23618e-19	-2.1903e-10	-1.17801
22935061	chr18:22935061:G:A	5.49005e-19	-2.1903e-10	-0.906779	1.56749e-19	-2.1903e-10	-0.940555
22935161	chr18:22935161:A:G	1.22158e-19	-1.84132	-0.568249	2.85573e-20	-1.89181	-0.75148
22935258	chr18:22935258:A:G	4.05133e-19	-2.1903e-10	-1.21067	1.19833e-19	-2.1903e-10	-1.2091
22935434	chr18:22935434:A:G	2.37253e-18	-2.1903e-10	0.556824	4.56953e-19	-2.1903e-10	0.12938
22935553	chr18:22935553:A:G	3.88915e-19	-0.0406471	-1.21088	1.05711e-19	-0.201062	-1.13343
22936020	chr18:22936020:A:G	1.06189e-19	-1.62905	-0.920621	2.93363e-20	-1.72483	-0.891542
22936129	chr18:22936129:A:T	7.74567e-19	0.254907	-0.817489	3.52361e-20	-1.54682	-0.886305
22936220	chr18:22936220:A:G	5.30069e-19	-2.1903e-10	-0.941879	1.97154e-19	-2.1903e-10	-0.711214
22936321	chr18:22936321:C:CA	6.73104e-20	-1.79687	-1.20871	2.16086e-20	-1.86846	-1.05365
22936411	chr18:22936411:C:A	1.97243e-19	-1.31042	-0.620035	6.63547e-18	3.01288	-0.207893
22936418	chr18:22936418:C:T	1.98406e-19	-1.29009	-0.634478	6.15201e-18	2.956	-0.22667
22937066	chr18:22937066:G:C	7.53004e-19	-0.590815	-2.58223e-10	2.12645e-19	-0.635577	-2.58223e-10
22937359	chr18:22937359:G:T	5.36589e-19	-2.1903e-10	-0.929653	1.64766e-19	-2.1903e-10	-0.890677
22937360	chr18:22937360:C:T	5.363e-19	-2.1903e-10	-0.930192	1.64647e-19	-2.1903e-10	-0.891396
22937397	chr18:22937397:G:C	4.27236e-19	-2.1903e-10	-1.15755	1.31188e-19	-2.1903e-10	-1.11857
22937486	chr18:22937486:T:C	6.17065e-20	-1.8864	-1.2061	2.19914e-16	7.45866	-1.15287
22937671	chr18:22937671:T:G	4.47266e-19	-2.1903e-10	-1.11173	1.28882e-19	-2.1903e-10	-1.1363
22938241	chr18:22938241:C:T	1.17372e-18	-2.1903e-10	-0.146949	4.93735e-19	-2.1903e-10	0.206797
22938388	chr18:22938388:A:G	7.821e-20	-1.88798	-0.967508	2.80859e-16	7.75944	-1.20904
22938572	chr18:22938572:T:C	4.05013e-19	-2.1903e-10	-1.21097	1.22798e-19	-2.1903e-10	-1.18466
22938954	chr18:22938954:T:G	4.54863e-19	-2.1903e-10	-1.09489	1.25936e-19	-2.1903e-10	-1.15942
22938970	chr18:22938970:G:T	2.99909e-19	-1.35617	-0.155236	6.20049e-18	3.19658	-0.459398
22938980	chr18:22938980:A:T	7.28429e-20	-1.72131	-1.20527	2.16018e-20	-1.89036	-1.03206
22939273	chr18:22939273:A:C	7.49709e-19	0.281537	-0.876738	3.38414e-20	-1.53082	-0.9427
22939304	chr18:22939304:C:T	5.95875e-19	-2.1903e-10	-0.824854	1.78898e-19	-2.1903e-10	-0.808384
22939521	chr18:22939521:C:T	7.62806e-19	-2.1903e-10	-0.577883	2.03123e-19	-2.1903e-10	-0.681388
22939786	chr18:22939786:A:G	7.67072e-19	0.272141	-0.844446	3.44287e-20	-1.54541	-0.910903
22940563	chr18:22940563:G:A	4.41882e-19	-2.1903e-10	-1.12384	1.31862e-19	-2.1903e-10	-1.11345
22940686	chr18:22940686:G:T	5.28624e-19	-2.1903e-10	-0.944609	1.51354e-19	-2.1903e-10	-0.975578
22941914	chr18:22941914:T:A	7.57504e-19	0.441418	-1.02627	2.44532e-19	0.210232	-0.706086
22942697	chr18:22942697:A:T	2.74614e-19	-1.4139	-0.185618	7.6607e-18	3.41785	-0.469196
22943451	chr18:22943451:T:A	4.11199e-19	-0.155909	-1.0399	2.46125e-20	-1.71374	-1.07821
22943888	chr18:22943888:A:G	8.02798e-19	-2.1903e-10	-0.526783	2.35252e-19	-2.1903e-10	-0.534545
22944096	chr18:22944096:C:T	7.38279e-19	0.211649	-0.822213	3.4312e-20	-1.56906	-0.89065
22944301	chr18:22944301:C:A	2.36487e-18	-2.1903e-10	0.55359	4.55564e-19	-2.1903e-10	0.126335
22944937	chr18:22944937:A:G	5.24945e-19	-2.1903e-10	-0.951593	1.94553e-19	-2.1903e-10	-0.724495
22945075	chr18:22945075:T:TA	6.53826e-20	-1.83083	-1.2038	4.57929e-16	8.19285	-1.15359
22945115	chr18:22945115:T:C	6.51796e-19	-2.1903e-10	-0.735155	1.8884e-19	-2.1903e-10	-0.754299
22945388	chr18:22945388:A:T	7.98063e-20	-1.88054	-0.954747	3.37047e-16	7.93998	-1.2072
22945410	chr18:22945410:G:A	3.85931e-19	-0.0468725	-1.21235	1.08319e-19	-0.22279	-1.08733
22946144	chr18:22946144:C:T	5.05779e-19	-2.1903e-10	-0.988787	1.61541e-19	-2.1903e-10	-0.910443
22946205	chr18:22946205:A:G	6.66344e-19	-2.1903e-10	-0.713079	1.93223e-19	-2.1903e-10	-0.731357
22946270	chr18:22946270:CA:C	5.46856e-19	0.186803	-1.0975	1.69014e-19	-0.0488445	-0.816375
22946639	chr18:22946639:G:A	6.35087e-19	-2.1903e-10	-0.761125	1.82422e-19	-2.1903e-10	-0.788877
22946865	chr18:22946865:G:A	3.19253e-19	-1.40158	-0.0473191	8.0553e-18	3.36452	-0.365637
22947476	chr18:22947476:C:G	4.93417e-19	-2.1903e-10	-1.01353	1.34336e-19	-2.1903e-10	-1.09485
22947856	chr18:22947856:T:C	3.25853e-19	-1.37127	-0.0571741	7.22115e-18	3.267	-0.377433
22947897	chr18:22947897:T:TA	9.25388e-19	-2.1903e-10	-0.384673	2.74811e-19	-2.1903e-10	-0.379117
22948269	chr18:22948269:A:C	2.70635e-19	-1.61412	-2.58223e-10	7.56473e-20	-1.66912	-2.58223e-10
22949288	chr18:22949288:A:G	9.23027e-19	-2.1903e-10	-0.387227	2.74081e-19	-2.1903e-10	-0.381779
22949539	chr18:22949539:A:G	5.34516e-19	-0.933525	-2.58223e-10	1.16007e-19	-1.24155	-2.58223e-10
22949892	chr18:22949892:G:C	8.10979e-20	-1.86056	-0.95867	3.90851e-20	-1.82158	-0.507882
22949923	chr18:22949923:T:C	2.21008e-18	-2.1903e-10	0.485896	4.35576e-19	-2.1903e-10	0.0814676
22950599	chr18:22950599:G:A	4.90953e-19	-2.1903e-10	-1.01854	1.3656e-19	-2.1903e-10	-1.07844
22950718	chr18:22950718:C:G	4.45245e-19	-2.1903e-10	-1.11626	1.50802e-19	-2.1903e-10	-0.979235
22950803	chr18:22950803:C:G	8.04527e-19	-2.1903e-10	-0.524632	3.77102e-19	-2.1903e-10	-0.0626841
22951104	chr18:22951104:C:T	4.11208e-19	-2.1903e-10	-1.19579	1.22919e-19	-2.1903e-10	-1.18368
22951702	chr18:22951702:G:A	8.39126e-20	-1.86629	-0.918819	4.25246e-20	-1.81614	-0.428976
22951714	chr18:22951714:A:G	6.64637e-20	-1.80558	-1.21266	1.9444e-20	-1.89462	-1.13304
22951923	chr18:22951923:G:A	7.80452e-20	-1.88308	-0.974521	3.20437e-16	7.89208	-1.20984
22952133	chr18:22952133:A:G	4.10535e-19	-2.1903e-10	-1.19743	1.35654e-19	-2.1903e-10	-1.08509
22952145	chr18:22952145:C:T	1.42391e-18	-2.1903e-10	0.046274	3.28895e-19	-2.1903e-10	-0.199463
22952191	chr18:22952191:C:G	1.61965e-18	-2.1903e-10	0.17508	7.65497e-19	-2.1903e-10	0.645324
22952374	chr18:22952374:T:G	1.05381e-18	-2.1903e-10	-0.254721	4.34474e-19	-2.1903e-10	0.0789359
22952575	chr18:22952575:G:A	8.85999e-19	-2.1903e-10	-0.42817	1.98143e-19	-2.1903e-10	-0.706211
22952598	chr18:22952598:T:C	4.86595e-19	-2.1903e-10	-1.02745	1.333e-19	-2.1903e-10	-1.1026
22952611	chr18:22952611:A:G	5.03951e-19	-2.1903e-10	-0.992406	1.84006e-19	-2.1903e-10	-0.780235
22952927	chr18:22952927:AT:A	1.41707e-18	-2.1903e-10	0.0414622	2.1567e-19	-2.1903e-10	-0.62145
22952991	chr18:22952991:G:T	1.0023e-18	-2.1903e-10	-0.304834	2.753e-19	-2.1903e-10	-0.37734
22953026	chr18:22953026:A:G	4.5889e-19	-2.1903e-10	-1.08608	1.30467e-19	-2.1903e-10	-1.12408
22953260	chr18:22953260:C:T	7.8561e-19	0.505979	-1.05441	2.67093e-19	0.300061	-0.707664
22953380	chr18:22953380:C:G	4.14121e-19	-2.1903e-10	-1.18873	1.19699e-19	-2.1903e-10	-1.21022
22953511	chr18:22953511:A:T	7.78338e-19	0.331027	-0.888752	3.42323e-20	-1.50861	-0.95342
22953733	chr18:22953733:TA:T	3.19001e-19	-1.44969	-2.58223e-10	7.24655e-20	-1.71209	-2.58223e-10
22953745	chr18:22953745:A:T	4.17779e-19	-2.1903e-10	-1.17993	1.36439e-19	-2.1903e-10	-1.07933
22954438	chr18:22954438:A:G	2.96317e-19	-1.40832	-0.115137	7.6492e-18	3.37469	-0.427536
22954586	chr18:22954586:C:T	5.37796e-19	-2.1903e-10	-0.927406	1.71316e-19	-2.1903e-10	-0.85169
22954677	chr18:22954677:G:A	6.26347e-20	-1.88342	-1.19414	1.71338e-16	7.26633	-1.21014
22954771	chr18:22954771:A:G	9.55342e-19	0.661693	-1.01451	2.07267e-19	0.351411	-1.01261
22954795	chr18:22954795:C:T	4.04272e-19	-2.1903e-10	-1.2128	1.22518e-19	-2.1903e-10	-1.18694
22955365	chr18:22955365:A:G	4.05243e-19	-2.1903e-10	-1.2104	1.22843e-19	-2.1903e-10	-1.18429
22955722	chr18:22955722:C:T	5.20073e-19	-2.1903e-10	-0.960917	1.558e-19	-2.1903e-10	-0.946629
22955859	chr18:22955859:T:C	4.79874e-19	-1.04136	-2.58223e-10	8.84581e-20	-1.51267	-2.58223e-10
22955862	chr18:22955862:G:A	4.1215e-19	-2.1903e-10	-1.1935	1.20143e-19	-2.1903e-10	-1.20652
22955906	chr18:22955906:G:A	1.2058e-18	-2.1903e-10	-0.119987	5.29854e-19	-2.1903e-10	0.277401
22956077	chr18:22956077:A:G	5.48798e-19	-2.1903e-10	-0.907156	1.90726e-19	-2.1903e-10	-0.744366
22956282	chr18:22956282:T:TA	4.94014e-19	-2.1903e-10	-1.01232	1.50296e-19	-2.1903e-10	-0.982594
22956661	chr18:22956661:T:C	4.46147e-19	-2.1903e-10	-1.11424	1.44244e-19	-2.1903e-10	-1.0237
22956791	chr18:22956791:A:G	4.05312e-19	-2.1903e-10	-1.21023	1.19885e-19	-2.1903e-10	-1.20867
22957125	chr18:22957125:G:A	9.46946e-19	-2.1903e-10	-0.361643	2.08888e-19	-2.1903e-10	-0.653405
22957699	chr18:22957699:G:A	9.97958e-19	0.432937	-0.742112	4.83835e-19	0.626892	-0.440348
22957741	chr18:22957741:T:A	4.50468e-19	-2.1903e-10	-1.1046	1.31918e-19	-2.1903e-10	-1.11302
22957799	chr18:22957799:T:C	7.71607e-19	-2.1903e-10	-0.566411	3.51155e-19	-2.1903e-10	-0.133974
22958185	chr18:22958185:T:C	2.12959e-19	-1.69817	-0.155617	4.65617e-20	-1.77632	-0.378099
22958194	chr18:22958194:T:C	6.06713e-19	-2.1903e-10	-0.80683	1.96498e-19	-2.1903e-10	-0.714549
22958337	chr18:22958337:T:C	3.48535e-19	-1.41221	0.0510593	8.80042e-18	3.37264	-0.285288
22958367	chr18:22958367:C:T	4.08892e-19	-2.1903e-10	-1.20143	1.21012e-19	-2.1903e-10	-1.19931
22958646	chr18:22958646:A:G	5.10369e-19	-0.979751	-2.58223e-10	6.9018e-20	-1.76083	-2.58223e-10
22959548	chr18:22959548:TAGTC:T	9.32206e-19	-2.1903e-10	-0.377332	3.06897e-19	-2.1903e-10	-0.268687
22959915	chr18:22959915:A:G	7.73758e-19	0.527054	-1.09068	2.62573e-19	0.331503	-0.756174
22960040	chr18:22960040:C:T	4.05011e-19	-2.1903e-10	-1.21097	1.22793e-19	-2.1903e-10	-1.1847
22960084	chr18:22960084:G:A	6.20913e-19	-2.1903e-10	-0.783696	1.95663e-19	-2.1903e-10	-0.718808
22960115	chr18:22960115:A:G	6.48475e-20	-1.84372	-1.19913	3.91578e-16	8.02492	-1.14218
22960135	chr18:22960135:C:T	3.55087e-19	-1.42051	0.0779879	9.25112e-18	3.39957	-0.262275
22960570	chr18:22960570:A:G	8.26488e-19	0.373022	-0.870723	3.5402e-20	-1.49098	-0.937452
22960648	chr18:22960648:C:T	4.19255e-19	-2.1903e-10	-1.17641	1.21702e-19	-2.1903e-10	-1.19362
22960806	chr18:22960806:A:G	4.04869e-19	-2.1903e-10	-1.21132	1.22588e-19	-2.1903e-10	-1.18637
22960880	chr18:22960880:C:T	8.3487e-19	-2.1903e-10	-0.48761	2.01332e-19	-2.1903e-10	-0.690247
22961104	chr18:22961104:C:G	8.40611e-19	-2.1903e-10	-0.480756	3.97882e-19	-2.1903e-10	-0.00904577
22961652	chr18:22961652:T:G	7.36643e-19	-2.1903e-10	-0.612783	2.3561e-19	-2.1903e-10	-0.533024
22961926	chr18:22961926:G:A	5.37812e-19	-2.1903e-10	-0.927377	2.01064e-19	-2.1903e-10	-0.691578
22962485	chr18:22962485:A:G	5.01795e-19	-2.1903e-10	-0.996693	1.82887e-19	-2.1903e-10	-0.786334
22962535	chr18:22962535:C:T	4.29893e-19	-2.1903e-10	-1.15135	1.29404e-19	-2.1903e-10	-1.13226
22962644	chr18:22962644:C:T	3.79795e-19	-1.3645	0.0892451	7.81272e-18	3.22073	-0.25242
22962987	chr18:22962987:C:T	3.04832e-19	-1.37957	-0.115557	7.04642e-18	3.29203	-0.426956
22963063	chr18:22963063:A:G	4.1203e-19	-2.1903e-10	-1.19379	1.20168e-19	-2.1903e-10	-1.20631
22963094	chr18:22963094:CCTT:C	1.45069e-18	-2.1903e-10	0.0649088	2.57307e-19	-2.1903e-10	-0.444933
22963404	chr18:22963404:G:C	1.33412e-18	0.935443	-0.954299	4.86939e-19	0.715937	-0.522999
22963474	chr18:22963474:A:G	8.30553e-20	-1.85094	-0.944435	4.25603e-20	-1.83397	-0.410313
22963794	chr18:22963794:A:G	3.45758e-19	-1.40568	0.0365316	8.69962e-18	3.37738	-0.301541
22963812	chr18:22963812:C:T	4.74393e-19	-2.1903e-10	-1.05285	1.49934e-19	-2.1903e-10	-0.985005
22964605	chr18:22964605:C:A	7.8994e-19	0.200552	-0.74348	3.67771e-20	-1.57297	-0.817356
22964944	chr18:22964944:A:G	3.35927e-19	-1.37535	-0.022638	7.55989e-18	3.28502	-0.349612
22965008	chr18:22965008:T:A	1.31946e-18	0.684497	-0.714402	6.62717e-19	0.925686	-0.424539
22965116	chr18:22965116:C:T	4.21407e-19	-2.1903e-10	-1.17129	1.23695e-19	-2.1903e-10	-1.17738
22965386	chr18:22965386:C:A	1.47316e-18	-2.1903e-10	0.0802787	3.38852e-19	-2.1903e-10	-0.169638
22965561	chr18:22965561:A:G	7.16289e-20	-1.82489	-1.1185	2.79728e-20	-1.84559	-0.818373
22965695	chr18:22965695:T:TGACTGCTCAGAATATAG	2.22683e-18	-2.1903e-10	0.493446	4.36038e-19	-2.1903e-10	0.0825295
22966508	chr18:22966508:G:T	6.27649e-20	-1.86849	-1.207	2.11021e-20	-1.87114	-1.07469
22967132	chr18:22967132:G:A	2.01519e-19	-1.12208	-0.786924	2.47634e-18	2.7875	-0.968162
22967224	chr18:22967224:G:A	3.67767e-19	-1.39828	0.0908478	9.09659e-18	3.37307	-0.252616
22967322	chr18:22967322:C:T	7.04226e-20	-1.89179	-1.06858	3.69939e-20	-1.73255	-0.651893
22967613	chr18:22967613:C:T	4.99159e-19	-2.1903e-10	-1.00196	1.3594e-19	-2.1903e-10	-1.08299
22967863	chr18:22967863:T:G	4.17063e-19	-2.1903e-10	-1.18165	1.23413e-19	-2.1903e-10	-1.17967
22967876	chr18:22967876:T:C	7.73608e-19	0.472965	-1.03679	2.48392e-19	0.261468	-0.741661
22967974	chr18:22967974:G:A	2.13996e-19	-1.84893	-2.58223e-10	6.30978e-20	-1.85051	-2.58223e-10
22968035	chr18:22968035:T:C	6.18496e-19	-2.1903e-10	-0.787596	1.9497e-19	-2.1903e-10	-0.722355
22968077	chr18:22968077:T:A	1.13047e-18	-2.1903e-10	-0.184497	1.8446e-19	-2.1903e-10	-0.777771
22968123	chr18:22968123:A:G	1.54299e-18	-2.1903e-10	0.126588	4.02903e-19	-2.1903e-10	0.00349403
22968520	chr18:22968520:T:C	6.01755e-19	-2.1903e-10	-0.815035	1.89305e-19	-2.1903e-10	-0.751839
22969287	chr18:22969287:C:T	4.98852e-19	-2.1903e-10	-1.00258	1.51949e-19	-2.1903e-10	-0.971657
22969488	chr18:22969488:C:G	7.08761e-20	-1.74337	-1.21058	2.73553e-20	-1.55081	-1.13548
22969692	chr18:22969692:A:G	4.04663e-19	-2.1903e-10	-1.21183	1.22342e-19	-2.1903e-10	-1.18838
22969817	chr18:22969817:AT:A	5.30328e-19	-2.1903e-10	-0.941391	1.37863e-19	-2.1903e-10	-1.06894
22970106	chr18:22970106:T:A	7.07428e-20	-1.81272	-1.14312	2.65398e-20	-1.85824	-0.858309
22970143	chr18:22970143:T:C	7.39827e-20	-1.81227	-1.09879	2.52113e-18	3.04674	-1.20947
22970711	chr18:22970711:T:C	3.15522e-19	-1.42457	-0.0360838	8.77273e-18	3.44391	-0.359706
22970940	chr18:22970940:T:C	5.65306e-19	-2.1903e-10	-0.877519	1.61917e-19	-2.1903e-10	-0.908116
22971001	chr18:22971001:A:G	2.20576e-19	-1.08174	-0.736907	2.34661e-18	2.69257	-0.927041
22971379	chr18:22971379:GT:G	6.32066e-20	-1.85586	-1.21262	3.1834e-16	7.86012	-1.18444
22971626	chr18:22971626:A:G	5.17557e-19	-2.1903e-10	-0.965767	1.6605e-19	-2.1903e-10	-0.882914
22971724	chr18:22971724:C:T	6.99265e-19	-2.1903e-10	-0.664856	2.22052e-19	-2.1903e-10	-0.592288
22971921	chr18:22971921:C:A	8.93476e-19	0.430598	-0.850364	4.19904e-19	0.62912	-0.584294
22972082	chr18:22972082:G:A	7.35032e-19	-2.1903e-10	-0.614972	1.78987e-19	-2.1903e-10	-0.80789
22972187	chr18:22972187:C:T	1.85971e-18	-2.1903e-10	0.31329	4.1716e-19	-2.1903e-10	0.0382683
22972502	chr18:22972502:C:T	5.69213e-19	-2.1903e-10	-0.870631	1.78417e-19	-2.1903e-10	-0.811079
22972821	chr18:22972821:A:T	6.96947e-19	-2.1903e-10	-0.668177	2.91957e-19	-2.1903e-10	-0.318595
22973464	chr18:22973464:A:G	1.39241e-18	-2.1903e-10	0.0239023	3.22099e-19	-2.1903e-10	-0.220342
22973593	chr18:22973593:A:G	2.47903e-19	-1.70185	-2.58223e-10	8.77915e-20	-1.52024	-2.58223e-10
22974099	chr18:22974099:A:G	7.55149e-20	-1.87251	-1.01805	1.98046e-20	-1.89298	-1.11631
22974173	chr18:22974173:G:A	2.41467e-19	-1.00309	-0.725056	2.01936e-18	2.53836	-0.923022
22974353	chr18:22974353:C:G	3.68716e-19	-1.35897	0.054105	7.67579e-18	3.23482	-0.284192
22975386	chr18:22975386:G:A	8.63136e-19	0.362713	-0.817026	3.67295e-20	-1.50579	-0.885831
22975616	chr18:22975616:G:A	4.30795e-19	-2.1903e-10	-1.14925	1.26985e-19	-2.1903e-10	-1.15113
22976250	chr18:22976250:A:G	4.11702e-19	-2.1903e-10	-1.19459	1.20227e-19	-2.1903e-10	-1.20582
22976393	chr18:22976393:G:C	7.07076e-19	0.457205	-1.11095	2.34532e-19	0.265148	-0.802757
22976528	chr18:22976528:T:C	2.17842e-18	-2.1903e-10	0.471467	4.25223e-19	-2.1903e-10	0.0574132
22976887	chr18:22976887:T:C	4.92126e-19	-2.1903e-10	-1.01615	1.41966e-19	-2.1903e-10	-1.03962
22976968	chr18:22976968:T:A	4.23319e-19	-1.16676	-2.58223e-10	1.26941e-19	-1.15148	-2.58223e-10
22977322	chr18:22977322:T:C	4.10476e-19	-2.1903e-10	-1.19757	1.20597e-19	-2.1903e-10	-1.20274
22977414	chr18:22977414:A:C	1.43782e-18	-2.1903e-10	0.055999	3.25718e-19	-2.1903e-10	-0.209169
22977565	chr18:22977565:G:A	5.02334e-19	-2.1903e-10	-0.995621	1.36639e-19	-2.1903e-10	-1.07786
22978509	chr18:22978509:TG:T	4.32432e-19	-2.1903e-10	-1.14546	1.19435e-19	-2.1903e-10	-1.21243
22978510	chr18:22978510:G:T	4.06472e-19	-2.1903e-10	-1.20737	1.25188e-19	-2.1903e-10	-1.16539
22978515	chr18:22978515:T:G	5.27502e-19	-0.946733	-2.58223e-10	1.64471e-19	-0.892465	-2.58223e-10
22978604	chr18:22978604:G:T	4.12382e-19	-2.1903e-10	-1.19294	1.21289e-19	-2.1903e-10	-1.19703
22978863	chr18:22978863:G:A	4.10642e-19	-2.1903e-10	-1.19716	1.21549e-19	-2.1903e-10	-1.19489
22978878	chr18:22978878:T:A	4.97927e-19	-2.1903e-10	-1.00443	1.81341e-19	-2.1903e-10	-0.794819
22979082	chr18:22979082:C:G	2.14406e-19	-1.84701	-2.58223e-10	1.14855e-19	-1.25153	-2.58223e-10
22979697	chr18:22979697:A:G	4.07494e-19	-2.1903e-10	-1.20486	1.24729e-19	-2.1903e-10	-1.16906
22979716	chr18:22979716:A:G	4.17473e-19	-1.18067	-2.58223e-10	8.07145e-20	-1.60428	-2.58223e-10
22980195	chr18:22980195:G:A	4.11064e-19	-2.1903e-10	-1.19614	1.20959e-19	-2.1903e-10	-1.19975
22980872	chr18:22980872:G:A	1.74726e-18	-2.1903e-10	0.25092	3.93471e-19	-2.1903e-10	-0.0201929
22982922	chr18:22982922:C:A	6.36233e-20	-1.86542	-1.19649	2.95228e-16	7.7365	-1.1362
22983113	chr18:22983113:A:G	4.09009e-19	-2.1903e-10	-1.20115	1.20861e-19	-2.1903e-10	-1.20056
22983169	chr18:22983169:C:T	6.33292e-20	-1.86392	-1.20262	2.9906e-16	7.76346	-1.15026
22983172	chr18:22983172:G:C	6.32211e-19	0.324095	-1.08976	2.1595e-19	0.0956169	-0.715772
22983191	chr18:22983191:T:C	6.60622e-19	-2.1903e-10	-0.721704	1.64006e-19	-2.1903e-10	-0.8953
22983259	chr18:22983259:G:A	7.85354e-20	-1.88585	-0.965483	4.05991e-20	-1.84281	-0.448645
22983501	chr18:22983501:T:G	2.94406e-19	-1.52993	-2.58223e-10	8.13951e-20	-1.59589	-2.58223e-10
22983863	chr18:22983863:C:T	1.53486e-18	-2.1903e-10	0.121309	6.70686e-19	-2.1903e-10	0.5131
22983908	chr18:22983908:T:C	4.88149e-19	-2.1903e-10	-1.02427	1.54087e-19	-2.1903e-10	-0.957682
22984312	chr18:22984312:G:A	9.93479e-20	-1.87647	-0.739792	4.81461e-17	5.89021	-1.10342
22984837	chr18:22984837:TTCA:T	1.96905e-19	-1.16976	-0.762398	2.03471e-18	2.5734	-0.950495
22985129	chr18:22985129:T:C	6.2582e-19	-2.1903e-10	-0.775823	1.9613e-19	-2.1903e-10	-0.716421
22985259	chr18:22985259:T:C	6.6853e-19	-2.1903e-10	-0.709805	2.10284e-19	-2.1903e-10	-0.646744
22985407	chr18:22985407:C:T	3.07059e-19	-1.48784	-2.58223e-10	3.24496e-19	-0.212929	-2.58223e-10
22985463	chr18:22985463:A:G	1.66326e-19	-1.63722	-0.463712	2.22195e-16	6.61362	-0.297516
22985865	chr18:22985865:TGATAATA:T	5.2387e-19	-2.1903e-10	-0.953642	1.9322e-19	-2.1903e-10	-0.73137
22985996	chr18:22985996:C:A	6.21906e-19	-2.1903e-10	-0.782097	2.02214e-19	-2.1903e-10	-0.685874
22986198	chr18:22986198:G:A	4.99568e-19	-2.1903e-10	-1.00114	1.47887e-19	-2.1903e-10	-0.998756
22986533	chr18:22986533:A:G	1.41411e-19	-1.42219	-0.841025	3.41084e-18	3.16129	-1.02178
22986569	chr18:22986569:A:G	1.06897e-19	-1.36227	-1.18075	2.40177e-20	-1.73438	-1.08203
22987266	chr18:22987266:A:C	1.08618e-19	-1.85437	-0.672679	5.13129e-16	7.70907	-0.555985
22987349	chr18:22987349:C:T	6.41379e-20	-1.87547	-1.17838	2.36422e-20	-1.82819	-1.00397
22987382	chr18:22987382:A:G	8.03006e-19	-2.1903e-10	-0.526523	1.83125e-19	-2.1903e-10	-0.78503
22988271	chr18:22988271:ACT:A	5.48839e-19	-2.1903e-10	-0.907081	3.21242e-19	-2.1903e-10	-0.223006
22988367	chr18:22988367:C:T	1.4785e-18	-2.1903e-10	0.0838963	2.22004e-19	-2.1903e-10	-0.592504
22989408	chr18:22989408:A:G	1.30485e-18	-2.1903e-10	-0.0410402	3.3825e-19	-2.1903e-10	-0.171415
22989500	chr18:22989500:A:G	1.3962e-18	0.90996	-0.883338	4.50365e-20	-1.24484	-0.94289
22989740	chr18:22989740:A:C	4.04258e-19	-2.1903e-10	-1.21283	1.23155e-19	-2.1903e-10	-1.18175
22990191	chr18:22990191:A:G	6.59412e-19	-2.1903e-10	-0.723537	2.06564e-19	-2.1903e-10	-0.66459
22990258	chr18:22990258:G:C	6.64504e-20	-1.87084	-1.14759	2.14912e-20	-1.74131	-1.18625
22990297	chr18:22990297:G:T	4.75612e-19	-2.1903e-10	-1.05028	1.37093e-19	-2.1903e-10	-1.07454
22990438	chr18:22990438:A:G	4.48587e-19	-2.1903e-10	-1.10878	1.48215e-19	-2.1903e-10	-0.996536
22990529	chr18:22990529:TGTG:T	2.36963e-19	-1.74698	-2.58223e-10	6.88614e-20	-1.76311	-2.58223e-10
22990741	chr18:22990741:A:G	6.29744e-20	-1.87035	-1.20181	2.15167e-20	-1.83867	-1.0877
22991538	chr18:22991538:G:A	6.62734e-20	-1.87581	-1.14529	3.07928e-20	-1.72751	-0.84041
22992651	chr18:22992651:C:A	8.71376e-19	-2.1903e-10	-0.444812	2.28468e-19	-2.1903e-10	-0.563803
22993471	chr18:22993471:T:C	2.15645e-19	-1.84125	-2.58223e-10	6.13866e-20	-1.87801	-2.58223e-10
22993859	chr18:22993859:A:G	4.48638e-19	-2.1903e-10	-1.10867	1.34504e-19	-2.1903e-10	-1.09361
22993903	chr18:22993903:A:G	7.38535e-20	-1.88447	-1.02833	3.59813e-20	-1.84432	-0.567885
22993910	chr18:22993910:A:G	5.06033e-19	-2.1903e-10	-0.988285	1.55167e-19	-2.1903e-10	-0.950701
22994715	chr18:22994715:A:C	2.51307e-19	-1.5919	-0.0963115	1.0881e-17	3.75184	-0.452263
22994861	chr18:22994861:G:A	6.54807e-20	-1.84475	-1.18838	4.41789e-16	8.12353	-1.12014
22995075	chr18:22995075:G:A	4.3142e-19	-2.1903e-10	-1.1478	1.28911e-19	-2.1903e-10	-1.13608
22995079	chr18:22995079:T:G	6.6385e-19	0.418675	-1.1355	2.48632e-19	0.422449	-0.901676
22995160	chr18:22995160:C:T	2.76341e-19	-1.25947	-0.333778	9.04064e-18	2.9785	0.135789
22995444	chr18:22995444:A:G	2.42065e-18	-2.1903e-10	0.576906	4.67681e-19	-2.1903e-10	0.152585
22995555	chr18:22995555:C:T	4.08261e-19	-2.1903e-10	-1.20298	1.20242e-19	-2.1903e-10	-1.20569
22995833	chr18:22995833:A:G	8.62941e-19	0.5211	-0.975639	3.33337e-20	-1.44314	-1.04549
22996032	chr18:22996032:C:A	2.65792e-19	-1.49328	-0.138889	7.29596e-18	3.35989	-0.460017
22996218	chr18:22996218:G:T	2.51853e-19	-1.50298	-0.183063	7.27019e-18	3.3933	-0.496966
22996277	chr18:22996277:G:T	5.24851e-19	-2.1903e-10	-0.951771	1.94963e-19	-2.1903e-10	-0.722392
22996548	chr18:22996548:C:T	4.10456e-19	-2.1903e-10	-1.19762	1.21409e-19	-2.1903e-10	-1.19603
22996806	chr18:22996806:G:C	5.09247e-19	-2.1903e-10	-0.981953	1.30923e-19	-2.1903e-10	-1.12059
22996862	chr18:22996862:C:T	4.37911e-19	-2.1903e-10	-1.13287	1.31022e-19	-2.1903e-10	-1.11984
22997016	chr18:22997016:C:G	2.41948e-18	-2.1903e-10	0.576421	4.22399e-19	-2.1903e-10	0.0507493
22997035	chr18:22997035:T:C	4.86242e-19	-2.1903e-10	-1.02818	1.48762e-19	-2.1903e-10	-0.992853
22997215	chr18:22997215:A:G	2.13971e-19	-1.84905	-2.58223e-10	1.12685e-18	1.03198	-2.58223e-10
22997367	chr18:22997367:G:A	2.8585e-19	-1.43354	-0.125879	5.82099e-18	3.12307	-0.449048
22997473	chr18:22997473:G:A	7.18877e-20	-1.87929	-1.06049	3.14223e-20	-1.84355	-0.704137
22997706	chr18:22997706:G:A	7.40638e-20	-1.8842	-1.02576	3.62049e-20	-1.84415	-0.561859
22997826	chr18:22997826:T:C	6.70539e-19	0.300347	-1.00715	2.40773e-19	0.0450533	-0.556401
22998492	chr18:22998492:G:A	6.29102e-19	0.302986	-1.07358	2.07586e-19	0.0546441	-0.714299
22998823	chr18:22998823:G:A	4.5697e-19	-2.1903e-10	-1.09027	1.3748e-19	-2.1903e-10	-1.07172
22999106	chr18:22999106:A:G	2.15051e-18	-2.1903e-10	0.458577	4.22896e-19	-2.1903e-10	0.051925
23000338	chr18:23000338:T:C	6.89385e-20	-1.88913	-1.09254	3.22958e-20	-1.83421	-0.686057
23000488	chr18:23000488:T:C	4.05526e-19	-2.1903e-10	-1.2097	1.30867e-19	-2.1903e-10	-1.12102
23000549	chr18:23000549:C:T	5.04084e-19	-2.1903e-10	-0.992143	1.84078e-19	-2.1903e-10	-0.77984
23000571	chr18:23000571:A:G	5.75935e-19	-0.858891	-2.58223e-10	9.30394e-20	-1.46218	-2.58223e-10
23000759	chr18:23000759:T:C	4.05951e-19	-2.1903e-10	-1.20865	1.19612e-19	-2.1903e-10	-1.21095
23001376	chr18:23001376:G:A	8.61406e-19	0.549758	-1.00608	3.35233e-20	-1.42557	-1.05739
23001504	chr18:23001504:T:C	6.86812e-20	-1.88635	-1.09906	3.159e-20	-1.8425	-0.699861
23001847	chr18:23001847:G:A	8.27643e-20	-1.76468	-1.03421	1.95558e-20	-1.8934	-1.12853
23002656	chr18:23002656:GTT:G	2.4777e-19	-1.55247	-0.149915	9.37239e-18	3.62058	-0.470255
23002741	chr18:23002741:A:G	5.22622e-19	-2.1903e-10	-0.956027	1.93834e-19	-2.1903e-10	-0.728196
23003061	chr18:23003061:C:T	1.95386e-19	-1.55743	-0.382481	3.538e-20	-1.83404	-0.595012
23003275	chr18:23003275:A:G	4.13574e-19	-2.1903e-10	-1.19005	1.23805e-19	-2.1903e-10	-1.17649
23003277	chr18:23003277:T:C	5.03168e-19	-2.1903e-10	-0.993962	1.5431e-19	-2.1903e-10	-0.956238
23003371	chr18:23003371:A:G	9.67154e-19	-2.1903e-10	-0.340528	3.51943e-19	-2.1903e-10	-0.131731
23003597	chr18:23003597:C:T	4.04286e-19	-2.1903e-10	-1.21276	1.22186e-19	-2.1903e-10	-1.18966
23004261	chr18:23004261:C:A	4.56796e-19	-2.1903e-10	-1.09065	1.3699e-19	-2.1903e-10	-1.07529
23004464	chr18:23004464:T:C	5.50186e-19	-2.1903e-10	-0.904629	2.0669e-19	-2.1903e-10	-0.663979
23004722	chr18:23004722:C:G	5.07827e-19	-2.1903e-10	-0.984744	1.46037e-19	-2.1903e-10	-1.01134
23004937	chr18:23004937:C:T	5.14155e-19	-2.1903e-10	-0.972362	1.5785e-19	-2.1903e-10	-0.933556
23005474	chr18:23005474:A:ACTC	4.08649e-19	-2.1903e-10	-1.20203	1.211e-19	-2.1903e-10	-1.19859
23005897	chr18:23005897:G:T	9.81021e-19	-2.1903e-10	-0.326292	3.5762e-19	-2.1903e-10	-0.11573
23005957	chr18:23005957:C:T	1.09108e-18	-0.219965	-2.58223e-10	3.65041e-19	-0.0951921	-2.58223e-10
23006018	chr18:23006018:C:G	5.85291e-19	-2.1903e-10	-0.842777	2.6788e-19	-2.1903e-10	-0.40466
23006526	chr18:23006526:G:A	4.04825e-19	-2.1903e-10	-1.21143	1.19416e-19	-2.1903e-10	-1.21259
23006562	chr18:23006562:C:T	5.13169e-19	-2.1903e-10	-0.974281	1.57507e-19	-2.1903e-10	-0.935734
23006704	chr18:23006704:G:A	1.1996e-18	-2.1903e-10	-0.12514	2.82464e-19	-2.1903e-10	-0.35165
23006909	chr18:23006909:G:A	6.89097e-20	-1.89393	-1.08815	2.97291e-20	-1.75052	-0.852555
23006961	chr18:23006961:T:C	3.54776e-19	-1.3434	-2.58223e-10	8.32471e-20	-1.57339	-2.58223e-10
23007009	chr18:23007009:G:A	1.51489e-18	-2.1903e-10	0.108214	2.65778e-19	-2.1903e-10	-0.412541
23007027	chr18:23007027:T:G	4.05592e-19	-2.1903e-10	-1.20954	1.22659e-19	-2.1903e-10	-1.18579
23007208	chr18:23007208:A:G	2.28029e-18	0.51717	-2.58223e-10	6.62234e-19	0.500418	-2.58223e-10
23007267	chr18:23007267:C:T	4.55144e-19	-2.1903e-10	-1.09427	1.27208e-19	-2.1903e-10	-1.14938
23007374	chr18:23007374:G:C	5.05432e-19	-2.1903e-10	-0.989473	1.37325e-19	-2.1903e-10	-1.07285
23007452	chr18:23007452:C:T	7.72268e-19	-2.1903e-10	-0.565555	2.27924e-19	-2.1903e-10	-0.566189
23007590	chr18:23007590:G:A	2.77023e-19	-1.4453	-0.145483	5.97412e-18	3.1718	-0.471804
23007779	chr18:23007779:C:G	5.34874e-19	-2.1903e-10	-0.932854	1.64631e-19	-2.1903e-10	-0.891494
23007948	chr18:23007948:G:A	2.60332e-19	-1.46054	-0.192388	6.12622e-18	3.23458	-0.509451
23008034	chr18:23008034:G:A	6.85896e-20	-1.89335	-1.0934	3.32009e-20	-1.80944	-0.683183
23008052	chr18:23008052:TC:T	4.06556e-19	-2.1903e-10	-1.20716	1.2196e-19	-2.1903e-10	-1.19151
23008092	chr18:23008092:G:A	2.71462e-19	-1.47388	-0.13719	6.74352e-18	3.28543	-0.464298
23008637	chr18:23008637:T:C	4.42127e-19	-2.1903e-10	-1.12329	1.32395e-19	-2.1903e-10	-1.10941
23009278	chr18:23009278:T:C	1.91965e-18	-2.1903e-10	0.34501	3.83155e-19	-2.1903e-10	-0.0467601
23009300	chr18:23009300:G:A	4.06689e-19	-2.1903e-10	-1.20684	1.24149e-19	-2.1903e-10	-1.17372
23009495	chr18:23009495:C:A	4.11831e-19	-2.1903e-10	-1.19427	1.27158e-19	-2.1903e-10	-1.14977
23009527	chr18:23009527:A:T	1.21617e-19	-1.57537	-0.838648	3.1464e-20	-1.74674	-0.799619
23010388	chr18:23010388:G:A	5.24062e-19	-2.1903e-10	-0.953275	1.94094e-19	-2.1903e-10	-0.726857
23010876	chr18:23010876:A:G	1.31928e-18	-2.1903e-10	-0.0300461	3.07677e-19	-2.1903e-10	-0.266151
23010884	chr18:23010884:T:C	6.36938e-20	-1.85058	-1.21022	3.76224e-16	8.01428	-1.17154
23011591	chr18:23011591:C:G	1.49843e-18	-2.1903e-10	0.097288	6.53346e-19	-2.1903e-10	0.486906
23011719	chr18:23011719:G:A	4.65784e-19	-2.1903e-10	-1.07116	1.26651e-19	-2.1903e-10	-1.15377
23011784	chr18:23011784:G:A	7.86257e-20	-1.87321	-0.976982	4.40396e-16	8.21025	-1.21002
23011823	chr18:23011823:T:C	5.76904e-19	-0.85721	-2.58223e-10	6.20828e-20	-1.86673	-2.58223e-10
23011982	chr18:23011982:G:A	2.74639e-19	-1.48932	-0.11011	7.47985e-18	3.36156	-0.436792
23012567	chr18:23012567:ACT:A	2.70426e-19	-1.46069	-0.154193	6.5188e-18	3.26078	-0.473537
23012971	chr18:23012971:A:G	5.06656e-19	-0.987054	-2.58223e-10	6.37256e-20	-1.84061	-2.58223e-10
23013160	chr18:23013160:C:G	4.22088e-19	-2.1903e-10	-1.16967	1.25275e-19	-2.1903e-10	-1.16469
23013453	chr18:23013453:C:A	4.05497e-19	-2.1903e-10	-1.20977	1.28923e-19	-2.1903e-10	-1.13599
23013830	chr18:23013830:A:G	5.71752e-19	0.200929	-1.06711	2.89919e-20	-1.52321	-1.10497
23013899	chr18:23013899:T:C	4.06061e-19	-2.1903e-10	-1.20838	1.19629e-19	-2.1903e-10	-1.21081
23013951	chr18:23013951:C:T	4.07292e-19	-2.1903e-10	-1.20535	1.2053e-19	-2.1903e-10	-1.2033
23013954	chr18:23013954:T:C	4.53575e-19	-2.1903e-10	-1.09772	1.24484e-19	-2.1903e-10	-1.17102
23014467	chr18:23014467:G:C	1.34922e-19	-1.80752	-0.502673	9.60507e-17	5.92522	-0.44779
23014493	chr18:23014493:T:C	1.3278e-19	-1.80291	-0.523287	9.02148e-17	5.88398	-0.469231
23015139	chr18:23015139:C:T	2.67132e-19	-1.49712	-0.13003	7.57787e-18	3.39098	-0.453192
23015715	chr18:23015715:A:G	5.59615e-19	-0.887637	-2.58223e-10	6.26922e-20	-1.85696	-2.58223e-10
23015748	chr18:23015748:G:T	7.28598e-20	-1.88679	-1.03956	3.56284e-20	-1.83221	-0.589847
23016099	chr18:23016099:A:G	6.65973e-20	-1.85618	-1.16004	3.146e-20	-1.66996	-0.876529
23016310	chr18:23016310:T:C	1.58181e-18	-2.1903e-10	0.151442	7.45127e-19	-2.1903e-10	0.618354
23016624	chr18:23016624:T:C	4.4145e-19	-2.1903e-10	-1.12482	1.29907e-19	-2.1903e-10	-1.12838
23017633	chr18:23017633:G:A	1.65254e-18	1.07533	-0.880145	4.79454e-20	-1.18386	-0.941279
23017662	chr18:23017662:A:T	6.88376e-19	-2.1903e-10	-0.68055	3.06866e-19	-2.1903e-10	-0.268791
23018183	chr18:23018183:G:A	4.54076e-19	-2.1903e-10	-1.09662	1.25363e-19	-2.1903e-10	-1.16399
23018207	chr18:23018207:G:A	4.87232e-19	-2.1903e-10	-1.02615	2.003e-19	-2.1903e-10	-0.695384
23018404	chr18:23018404:A:G	7.13585e-19	0.408814	-1.0534	2.23441e-19	0.121299	-0.707352
23019298	chr18:23019298:C:T	8.49766e-20	-1.74957	-1.02294	1.9687e-20	-1.89483	-1.12041
23019299	chr18:23019299:G:A	6.54294e-19	-2.1903e-10	-0.731329	1.71503e-19	-2.1903e-10	-0.850598
23019545	chr18:23019545:A:G	7.13807e-19	-2.1903e-10	-0.644274	2.0292e-19	-2.1903e-10	-0.682388
23019702	chr18:23019702:C:T	2.26424e-19	-1.79247	-2.58223e-10	9.98683e-20	-1.39135	-2.58223e-10
23019952	chr18:23019952:C:T	7.1082e-20	-1.89467	-1.05638	3.59242e-20	-1.79396	-0.619834
23020008	chr18:23020008:C:T	4.51785e-19	-2.1903e-10	-1.10168	1.40723e-19	-2.1903e-10	-1.04841
23020057	chr18:23020057:C:T	3.23878e-19	-1.43452	-2.58223e-10	2.57039e-19	-0.445972	-2.58223e-10
23020395	chr18:23020395:T:C	7.75675e-19	0.371997	-0.933149	2.90643e-19	0.114229	-0.437335
23020501	chr18:23020501:A:G	4.08508e-19	-2.1903e-10	-1.20237	1.25081e-19	-2.1903e-10	-1.16624
23020601	chr18:23020601:T:A	4.4556e-19	-2.1903e-10	-1.11555	1.25088e-19	-2.1903e-10	-1.16618
23021527	chr18:23021527:C:A	1.07095e-18	-0.238581	-2.58223e-10	3.56174e-19	-0.11978	-2.58223e-10
23021545	chr18:23021545:A:G	2.54609e-19	-1.50657	-0.168587	7.59765e-18	3.42606	-0.485663
23022061	chr18:23022061:G:A	5.41855e-19	-2.1903e-10	-0.919887	2.0341e-19	-2.1903e-10	-0.679976
23022393	chr18:23022393:G:C	5.61775e-19	-2.1903e-10	-0.883784	1.73157e-19	-2.1903e-10	-0.841003
23022922	chr18:23022922:A:G	5.60394e-19	-2.1903e-10	-0.886245	2.12842e-19	-2.1903e-10	-0.634649
23023046	chr18:23023046:G:A	2.3123e-18	-2.1903e-10	0.531111	4.45328e-19	-2.1903e-10	0.103609
23024463	chr18:23024463:A:G	4.4106e-19	-2.1903e-10	-1.1257	1.36658e-19	-2.1903e-10	-1.07772
23024637	chr18:23024637:A:G	5.42132e-19	-2.1903e-10	-0.919377	1.66799e-19	-2.1903e-10	-0.878413
23025684	chr18:23025684:A:G	5.69115e-19	-0.870803	-2.58223e-10	6.25217e-20	-1.85969	-2.58223e-10
23026633	chr18:23026633:T:C	1.29179e-19	-1.79408	-0.559614	8.3629e-17	5.83464	-0.495691
23026778	chr18:23026778:C:CT	4.04771e-19	-2.1903e-10	-1.21157	1.27298e-19	-2.1903e-10	-1.14867
23026783	chr18:23026783:C:T	6.09822e-19	-2.1903e-10	-0.801719	1.80893e-19	-2.1903e-10	-0.797297
23027054	chr18:23027054:G:T	4.25428e-19	-2.1903e-10	-1.16179	1.21381e-19	-2.1903e-10	-1.19627
23027435	chr18:23027435:A:G	1.08409e-19	-1.82385	-0.705124	8.22002e-16	8.19764	-0.573346
23027684	chr18:23027684:CTA:C	5.75676e-19	-2.1903e-10	-0.859341	1.77663e-19	-2.1903e-10	-0.815313
23027779	chr18:23027779:C:T	4.94293e-19	-2.1903e-10	-1.01176	1.57316e-19	-2.1903e-10	-0.936942
23027857	chr18:23027857:C:T	1.61869e-19	-1.79355	-0.334549	1.01198e-16	5.8139	-0.284269
23027916	chr18:23027916:T:C	4.74569e-19	-2.1903e-10	-1.05248	1.42532e-19	-2.1903e-10	-1.03563
23027980	chr18:23027980:C:T	8.21544e-19	-2.1903e-10	-0.5037	1.86555e-19	-2.1903e-10	-0.766475
23028133	chr18:23028133:T:C	4.41842e-19	-2.1903e-10	-1.12393	1.60156e-19	-2.1903e-10	-0.919051
23028802	chr18:23028802:G:C	4.0998e-19	-2.1903e-10	-1.19878	1.26066e-19	-2.1903e-10	-1.1584
23029004	chr18:23029004:T:C	1.25289e-18	0.877365	-0.95904	4.0763e-20	-1.27326	-1.01417
23029291	chr18:23029291:A:C	6.42364e-20	-1.85776	-1.19456	2.89994e-20	-1.65264	-0.975287
23030538	chr18:23030538:C:A	2.65995e-19	-1.56527	-0.0661341	1.08717e-17	3.69577	-0.397052
23030584	chr18:23030584:A:G	6.21219e-20	-1.87854	-1.20724	2.46545e-16	7.56926	-1.14916
23030589	chr18:23030589:C:T	4.97315e-19	-2.1903e-10	-1.00566	1.44141e-19	-2.1903e-10	-1.02441
23030596	chr18:23030596:G:T	4.06767e-19	-2.1903e-10	-1.20665	1.19774e-19	-2.1903e-10	-1.20959
23030889	chr18:23030889:CTG:C	8.42337e-20	-1.8888	-0.892488	5.03984e-20	-1.7026	-0.372645
23031097	chr18:23031097:C:T	4.06115e-19	-2.1903e-10	-1.20825	1.23707e-19	-2.1903e-10	-1.17728
23031098	chr18:23031098:G:A	5.44677e-19	-2.1903e-10	-0.914693	2.05082e-19	-2.1903e-10	-0.671789
23031294	chr18:23031294:G:A	6.73768e-20	-1.82993	-1.17466	3.94519e-20	-1.29801	-1.02211
23031401	chr18:23031401:A:G	5.97254e-19	-2.1903e-10	-0.822543	1.75035e-19	-2.1903e-10	-0.830214
23031661	chr18:23031661:A:G	4.05457e-19	-2.1903e-10	-1.20987	1.22793e-19	-2.1903e-10	-1.1847
23032504	chr18:23032504:A:C	2.32005e-18	1.53161	-0.997152	5.70171e-20	-0.904406	-1.04744
23032648	chr18:23032648:T:C	3.11832e-19	-1.47242	-2.58223e-10	3.23425e-19	-0.216234	-2.58223e-10
23033122	chr18:23033122:C:T	4.53014e-19	-2.1903e-10	-1.09896	1.28069e-19	-2.1903e-10	-1.14263
23033165	chr18:23033165:A:T	2.10503e-19	-1.86539	-2.58223e-10	6.36567e-20	-1.8417	-2.58223e-10
23033307	chr18:23033307:G:A	2.57295e-19	-1.56254	-0.102122	1.07365e-17	3.71075	-0.424544
23033394	chr18:23033394:T:G	2.43073e-19	-1.5411	-0.180427	9.17126e-18	3.62123	-0.492596
23033650	chr18:23033650:G:A	5.44394e-19	-2.1903e-10	-0.915212	2.04925e-19	-2.1903e-10	-0.672558
23034381	chr18:23034381:T:C	5.56032e-19	-2.1903e-10	-0.89406	1.506e-19	-2.1903e-10	-0.980575
23034883	chr18:23034883:A:G	6.39265e-19	-2.1903e-10	-0.754567	1.75921e-19	-2.1903e-10	-0.825167
23035015	chr18:23035015:C:T	7.99447e-19	-2.1903e-10	-0.530965	2.14081e-19	-2.1903e-10	-0.628846
23036247	chr18:23036247:G:A	2.31421e-19	-1.62336	-0.147288	1.33837e-17	3.97223	-0.465635
23036271	chr18:23036271:T:C	3.50158e-19	-1.13336	-0.223138	7.01166e-18	2.55587	0.304261
23036601	chr18:23036601:T:C	2.59804e-19	-1.65496	-2.58223e-10	2.53987e-17	4.14725	-2.58223e-10
23036690	chr18:23036690:T:C	5.56602e-19	-2.1903e-10	-0.893035	2.12296e-19	-2.1903e-10	-0.637219
23037170	chr18:23037170:C:G	2.24605e-18	-2.1903e-10	0.502042	4.33937e-19	-2.1903e-10	0.0776993
23037450	chr18:23037450:G:A	4.16235e-19	-0.182889	-1.00075	1.5106e-19	-0.432083	-0.545439
23037788	chr18:23037788:A:T	7.30091e-20	-1.77766	-1.14664	2.87655e-20	-1.50064	-1.13538
23037844	chr18:23037844:C:T	2.40559e-19	-1.56062	-0.1713	1.09084e-17	3.78482	-0.482731
23038092	chr18:23038092:T:C	2.63191e-19	-0.999291	-0.642716	7.2618e-20	-1.80193	0.091944
23038190	chr18:23038190:T:C	1.36637e-18	-2.1903e-10	0.00502328	3.50953e-19	-2.1903e-10	-0.134548
23038413	chr18:23038413:T:C	1.05288e-18	-2.1903e-10	-0.255602	3.9469e-19	-2.1903e-10	-0.0171015
23038414	chr18:23038414:G:A	1.18124e-18	-2.1903e-10	-0.140568	4.47222e-19	-2.1903e-10	0.107854
23038575	chr18:23038575:G:A	4.90098e-19	-2.1903e-10	-1.02028	1.52038e-19	-2.1903e-10	-0.97107
23038844	chr18:23038844:C:T	1.32098e-18	-2.1903e-10	-0.0287547	3.08307e-19	-2.1903e-10	-0.264105
23039030	chr18:23039030:T:C	6.99706e-19	-2.1903e-10	-0.664226	2.24255e-19	-2.1903e-10	-0.582417
23039312	chr18:23039312:A:G	4.09851e-19	-2.1903e-10	-1.19909	1.2072e-19	-2.1903e-10	-1.20173
23039338	chr18:23039338:C:T	1.09639e-18	-2.1903e-10	-0.215111	3.62767e-19	-2.1903e-10	-0.101441
23039766	chr18:23039766:G:A	6.44371e-20	-1.84523	-1.20397	3.19515e-20	-1.33426	-1.19672
23039782	chr18:23039782:C:CA	2.52127e-19	-1.68495	-2.58223e-10	7.32667e-20	-1.7011	-2.58223e-10
23039807	chr18:23039807:A:G	4.47791e-19	-2.1903e-10	-1.11056	1.20548e-19	-2.1903e-10	-1.20315
23040203	chr18:23040203:C:T	4.90323e-19	-2.1903e-10	-1.01982	1.76849e-19	-2.1903e-10	-0.819903
23041335	chr18:23041335:A:G	2.21408e-19	-1.53741	-0.277465	8.90336e-18	3.6668	-0.567812
23041376	chr18:23041376:T:A	8.74353e-20	-1.88575	-0.858241	3.56413e-16	7.97505	-1.18641
23041399	chr18:23041399:C:T	1.05449e-18	-2.1903e-10	-0.254074	2.9394e-19	-2.1903e-10	-0.311825
23041658	chr18:23041658:T:C	7.68697e-20	-1.79586	-1.07691	3.30023e-20	-1.44349	-1.05513
23041751	chr18:23041751:C:T	5.47266e-19	-1.00268	0.0927312	9.72836e-18	2.54896	0.638642
23042023	chr18:23042023:C:T	2.05323e-19	-1.58309	-0.307209	1.0398e-17	3.84444	-0.59027
23042352	chr18:23042352:A:G	7.51749e-19	-2.1903e-10	-0.592484	2.1816e-19	-2.1903e-10	-0.609973
23042524	chr18:23042524:A:G	2.04571e-19	-1.56466	-0.329309	9.68733e-18	3.79644	-0.613067
23042822	chr18:23042822:G:A	9.69679e-19	-2.1903e-10	-0.337921	2.135e-19	-2.1903e-10	-0.631563
23042838	chr18:23042838:T:A	8.34273e-19	-2.1903e-10	-0.488325	4.47503e-19	-2.1903e-10	0.108483
23043318	chr18:23043318:G:A	6.58233e-20	-1.82315	-1.20476	2.98559e-20	-1.39934	-1.19948
23043766	chr18:23043766:C:T	4.17493e-19	-2.1903e-10	-1.18062	1.19621e-19	-2.1903e-10	-1.21088
23043844	chr18:23043844:A:G	1.66011e-19	-1.4721	-0.630738	5.17147e-20	-1.89506	-0.154394
23043884	chr18:23043884:G:A	4.71855e-19	-2.1903e-10	-1.05821	1.67558e-19	-2.1903e-10	-0.873874
23043886	chr18:23043886:T:A	1.73065e-19	-1.41083	-0.650392	5.04286e-20	-1.89442	-0.180219
23044200	chr18:23044200:C:A	3.81675e-19	-1.662	0.391683	1.24894e-16	5.2414	0.498623
23044218	chr18:23044218:T:C	4.67915e-19	-2.1903e-10	-1.0666	1.65582e-19	-2.1903e-10	-0.885735
23044260	chr18:23044260:C:T	2.03112e-19	-1.52933	-0.371797	7.92512e-18	3.63024	-0.647649
23044320	chr18:23044320:G:A	8.03625e-20	-1.64461	-1.18373	1.80935e-20	-1.88856	-1.21109
23045130	chr18:23045130:A:ATAAAATAAAATTG	2.47814e-19	-0.754262	-0.947944	2.23063e-20	-1.85198	-1.03835
23045155	chr18:23045155:G:A	8.26044e-20	-1.72337	-1.07746	4.62693e-20	-1.44482	-0.715906
23045468	chr18:23045468:C:T	2.33486e-19	-1.39398	-0.36778	4.62071e-18	3.07397	-0.63087
23045617	chr18:23045617:TA:T	5.44563e-19	-0.966368	0.0514664	8.62696e-18	2.47648	0.590963
23046130	chr18:23046130:G:A	2.39463e-19	-1.37216	-0.364329	8.92609e-20	-1.89446	0.390824
23046343	chr18:23046343:C:A	4.58546e-19	-2.1903e-10	-1.08682	1.43257e-19	-2.1903e-10	-1.03056
23047071	chr18:23047071:G:A	5.13208e-19	-2.1903e-10	-0.974204	1.77585e-19	-2.1903e-10	-0.815753
23047278	chr18:23047278:A:G	9.67114e-19	0.733489	-1.07406	2.98632e-19	0.451014	-0.747003
23047515	chr18:23047515:G:A	3.37478e-19	-0.490056	-0.903329	2.73751e-20	-1.71749	-0.968073
23048113	chr18:23048113:G:A	1.09863e-18	-2.1903e-10	-0.213064	2.3631e-19	-2.1903e-10	-0.530057
23048189	chr18:23048189:T:A	2.15226e-19	-1.54788	-0.295316	9.46349e-18	3.74244	-0.582441
23048618	chr18:23048618:G:A	4.0532e-19	-2.1903e-10	-1.21021	1.23081e-19	-2.1903e-10	-1.18236
23048643	chr18:23048643:C:T	5.44412e-19	-2.1903e-10	-0.915179	1.85633e-19	-2.1903e-10	-0.77143
23048723	chr18:23048723:A:C	4.24701e-19	-2.1903e-10	-1.1635	1.26459e-19	-2.1903e-10	-1.15528
23048853	chr18:23048853:G:A	1.09754e-18	-2.1903e-10	-0.214063	2.5895e-19	-2.1903e-10	-0.438564
23048978	chr18:23048978:A:G	4.25785e-19	-2.1903e-10	-1.16095	1.19391e-19	-2.1903e-10	-1.2128
23049006	chr18:23049006:A:C	4.99813e-19	-2.1903e-10	-1.00065	1.59355e-19	-2.1903e-10	-0.924066
23049126	chr18:23049126:G:A	4.15444e-19	-2.1903e-10	-1.18554	1.19729e-19	-2.1903e-10	-1.20997
23049255	chr18:23049255:C:T	6.16745e-19	-2.1903e-10	-0.79043	2.06417e-19	-2.1903e-10	-0.665303
23049575	chr18:23049575:G:A	3.11435e-19	-0.832196	-0.641499	3.14664e-20	-1.81667	-0.729613
23051140	chr18:23051140:C:T	6.32963e-19	-2.1903e-10	-0.764474	2.60193e-19	-2.1903e-10	-0.433776
23051155	chr18:23051155:A:G	3.1815e-19	-0.70594	-0.746423	2.69542e-20	-1.8446	-0.856463
23051163	chr18:23051163:G:A	2.63468e-19	-1.64095	-2.58223e-10	1.24284e-19	-1.17263	-2.58223e-10
23051271	chr18:23051271:G:A	6.75753e-19	0.463856	-1.16291	1.94311e-19	0.198682	-0.924424
23051737	chr18:23051737:T:G	1.08208e-19	-1.83883	-0.692007	6.64692e-17	6.24255	-1.13326
23052044	chr18:23052044:T:C	9.2893e-19	-0.913801	0.532949	1.48109e-17	2.4287	1.17922
23052309	chr18:23052309:GAGAGAGAA:G	9.8242e-19	-2.1903e-10	-0.324867	2.62034e-19	-2.1903e-10	-0.426727
23052489	chr18:23052489:C:T	6.38996e-19	-2.1903e-10	-0.754989	2.54356e-19	-2.1903e-10	-0.456468
23052826	chr18:23052826:CT:C	4.79415e-19	-2.1903e-10	-1.04232	1.707e-19	-2.1903e-10	-0.855296
23052860	chr18:23052860:C:A	9.74782e-19	-2.1903e-10	-0.332672	2.13049e-19	-2.1903e-10	-0.633677
23052963	chr18:23052963:A:G	4.36587e-19	-2.1903e-10	-1.1359	1.41986e-19	-2.1903e-10	-1.03947
23053374	chr18:23053374:C:A	3.19906e-18	-2.1903e-10	0.855727	2.965e-18	-2.1903e-10	1.99943
23053391	chr18:23053391:G:A	4.04722e-19	-2.1903e-10	-1.21169	1.1945e-19	-2.1903e-10	-1.21231
23053425	chr18:23053425:G:A	7.18104e-20	-1.83656	-1.1043	3.52448e-20	-1.34338	-1.08951
23053536	chr18:23053536:G:A	8.85847e-20	-1.79668	-0.934243	4.09541e-20	-1.39873	-0.884014
23053560	chr18:23053560:C:T	4.29871e-19	-2.1903e-10	-1.1514	1.32859e-19	-2.1903e-10	-1.10591
23053724	chr18:23053724:C:A	2.79566e-19	-0.522853	-1.0588	1.0239e-19	-0.282207	-1.08421
23054167	chr18:23054167:G:T	3.71894e-19	-1.32835	0.0320751	8.75292e-18	3.37483	-0.29289
23054290	chr18:23054290:C:T	2.96647e-19	-1.44625	-0.076089	1.226e-17	3.80351	-0.384616
23054318	chr18:23054318:A:G	4.17416e-19	-2.1903e-10	-1.1808	1.40545e-19	-2.1903e-10	-1.04967
23054342	chr18:23054342:C:T	6.90891e-19	-2.1903e-10	-0.676904	1.44048e-19	-2.1903e-10	-1.02506
23054348	chr18:23054348:G:A	6.59004e-19	-2.1903e-10	-0.724156	1.67387e-19	-2.1903e-10	-0.87489
23054381	chr18:23054381:G:A	1.31413e-19	-1.13287	-1.20368	4.23388e-20	-1.1194	-1.1301
23054449	chr18:23054449:C:T	2.38132e-19	-1.6242	-0.117864	1.73137e-16	5.8088	0.257837
23054502	chr18:23054502:C:T	7.30072e-20	-1.86255	-1.06178	4.14243e-20	-1.25792	-1.01341
23055247	chr18:23055247:T:C	8.50993e-19	-0.468482	-2.58223e-10	2.21587e-19	-0.594387	-2.58223e-10
23055715	chr18:23055715:C:A	1.22343e-19	-1.80426	-0.6038	5.00027e-20	-1.46493	-0.618191
23055813	chr18:23055813:T:C	3.22319e-19	-1.00814	-0.431202	3.93542e-20	-1.83376	-0.488834
23056242	chr18:23056242:G:A	1.51318e-18	-2.1903e-10	0.107083	3.45927e-19	-2.1903e-10	-0.148973
23056246	chr18:23056246:C:T	4.45736e-19	-2.1903e-10	-1.11516	1.60451e-19	-2.1903e-10	-0.917213
23056388	chr18:23056388:G:A	3.74204e-19	-1.29008	-2.58223e-10	2.85126e-19	-0.342268	-2.58223e-10
23056427	chr18:23056427:G:GAT	3.2763e-19	-1.01495	-0.408054	4.0148e-20	-1.83722	-0.465405
23057076	chr18:23057076:A:T	4.24879e-19	-2.1903e-10	-1.16308	1.45497e-19	-2.1903e-10	-1.01504
23057171	chr18:23057171:C:G	3.07981e-19	-1.38539	-0.0994627	1.04664e-19	-1.89133	0.546886
23057240	chr18:23057240:A:C	4.55029e-19	-2.1903e-10	-1.09452	1.4173e-19	-2.1903e-10	-1.04128
23057516	chr18:23057516:C:A	7.80535e-20	-1.6841	-1.17339	4.89653e-17	5.93453	-1.13087
23057975	chr18:23057975:T:G	4.71128e-19	-2.1903e-10	-1.05976	1.3665e-19	-2.1903e-10	-1.07778
23058049	chr18:23058049:C:A	2.11932e-19	-1.85862	-2.58223e-10	6.04986e-20	-1.89258	-2.58223e-10
23058096	chr18:23058096:C:T	7.03613e-20	-1.87809	-1.08315	2.78313e-18	3.14766	-1.21153
23058592	chr18:23058592:T:C	1.46322e-19	-1.49408	-0.734993	3.03848e-17	4.98892	-0.662427
23059469	chr18:23059469:A:G	4.3805e-19	-2.1903e-10	-1.13255	1.55913e-19	-2.1903e-10	-0.945903
23059491	chr18:23059491:T:C	1.39268e-19	-1.53839	-0.740104	3.52082e-17	5.14099	-0.667152
23059559	chr18:23059559:G:A	4.84057e-19	-2.1903e-10	-1.03268	1.40181e-19	-2.1903e-10	-1.05227
23059636	chr18:23059636:G:A	4.52318e-19	-2.1903e-10	-1.1005	1.56562e-19	-2.1903e-10	-0.941751
23059786	chr18:23059786:T:A	1.31714e-19	-1.54317	-0.791078	3.52857e-17	5.19606	-0.720025
23059947	chr18:23059947:T:G	1.96465e-19	-1.80847	-0.12593	6.17844e-20	-1.52361	-0.347939
23060564	chr18:23060564:G:A	6.11559e-20	-1.89496	-1.2065	1.9557e-20	-1.8107	-1.21117
23060708	chr18:23060708:CT:C	5.65123e-19	-1.11593	0.23809	1.57737e-19	-1.84465	0.910373
23061290	chr18:23061290:C:T	2.72887e-19	-1.08921	-0.516616	3.97218e-20	-1.60349	-0.709808
23061577	chr18:23061577:C:T	4.75655e-19	-1.77385	0.723653	1.84079e-19	-1.46018	0.680349
23061623	chr18:23061623:T:C	1.51228e-19	-1.63778	-0.558318	4.14881e-17	5.28589	-0.647925
23061719	chr18:23061719:T:G	2.76495e-19	-1.89512	0.302426	4.75187e-20	-1.85942	-0.274656
23061785	chr18:23061785:G:C	9.99343e-19	-2.1903e-10	-0.307788	3.07518e-19	-2.1903e-10	-0.266666
23061879	chr18:23061879:T:C	2.07287e-19	-1.88078	-2.58223e-10	8.09298e-20	-1.60162	-2.58223e-10
23062238	chr18:23062238:T:C	4.73146e-18	-2.1903e-10	1.2471	1.7351e-18	-2.1903e-10	1.46362
23063220	chr18:23063220:C:T	2.78958e-18	0.718759	-2.58223e-10	6.10768e-20	-1.88307	-2.58223e-10
23063644	chr18:23063644:C:T	4.32935e-19	-0.348413	-0.795885	1.23203e-19	-0.326732	-0.854636
23063958	chr18:23063958:G:A	1.25607e-17	3.26251	-1.03907	4.14168e-19	1.0458	-1.01473
23064067	chr18:23064067:A:G	7.9202e-19	-2.1903e-10	-0.540299	2.31069e-19	-2.1903e-10	-0.552485
23064191	chr18:23064191:A:C	4.38597e-19	-2.1903e-10	-1.1313	1.20322e-19	-2.1903e-10	-1.20503
23064479	chr18:23064479:T:A	4.38068e-18	2.29625	-1.12618	9.00818e-19	1.93425	-1.12615
23064646	chr18:23064646:A:T	6.22945e-19	-2.1903e-10	-0.780429	1.89514e-19	-2.1903e-10	-0.750737
23064786	chr18:23064786:G:A	6.32382e-19	-2.1903e-10	-0.765392	1.9335e-19	-2.1903e-10	-0.730699
23064925	chr18:23064925:G:A	8.70142e-18	2.67395	-0.817593	8.16567e-19	1.51226	-0.802356
23065123	chr18:23065123:C:T	8.54391e-19	-2.1903e-10	-0.464497	2.20746e-19	-2.1903e-10	-0.59819
23065218	chr18:23065218:G:T	4.60798e-18	-2.1903e-10	1.22066	6.20107e-19	-2.1903e-10	0.434691
23065554	chr18:23065554:CCCAACATAAGA:C	3.40949e-19	-0.540576	-0.842575	6.96381e-20	-0.807724	-0.944165
23066001	chr18:23066001:G:T	6.60151e-19	-2.1903e-10	-0.722418	2.0115e-19	-2.1903e-10	-0.691148
23066317	chr18:23066317:A:G	3.26794e-18	2.00709	-1.13006	1.20629e-18	2.21934	-1.11923
23067139	chr18:23067139:C:A	1.07227e-18	-2.1903e-10	-0.237352	3.29679e-19	-2.1903e-10	-0.197081
23067209	chr18:23067209:G:A	4.76537e-19	-0.225756	-0.822584	2.11933e-19	0.0851378	-0.72407
23067553	chr18:23067553:C:T	2.49623e-19	-1.69493	-2.58223e-10	1.83002e-19	-0.785701	-2.58223e-10
23067803	chr18:23067803:T:C	1.07786e-18	-2.1903e-10	-0.23215	4.25384e-19	-2.1903e-10	0.0577913
23068136	chr18:23068136:C:T	1.82938e-19	-1.88097	-0.124769	1.5118e-19	-0.60393	-0.372799
23068836	chr18:23068836:TG:T	1.01614e-18	-2.1903e-10	-0.291124	2.94046e-19	-2.1903e-10	-0.311464
23069220	chr18:23069220:A:G	1.78982e-19	-1.109	-0.918601	2.53134e-20	-1.58879	-1.17508
23069508	chr18:23069508:A:G	2.29666e-19	-1.77826	-2.58223e-10	2.44537e-18	1.80675	-2.58223e-10
23069666	chr18:23069666:G:A	4.11826e-19	-2.1903e-10	-1.19429	1.19662e-19	-2.1903e-10	-1.21053
23069703	chr18:23069703:G:A	2.16584e-19	-1.83691	-2.58223e-10	6.94165e-20	-1.75508	-2.58223e-10
23069872	chr18:23069872:A:T	4.04413e-19	-2.1903e-10	-1.21245	1.5186e-19	-2.1903e-10	-0.972239
23070048	chr18:23070048:G:A	4.5813e-19	-0.761518	-0.326215	4.55909e-20	-1.16718	-1.00831
23070245	chr18:23070245:G:A	1.09846e-18	-0.213223	-2.58223e-10	1.29313e-19	-1.13296	-2.58223e-10
23070562	chr18:23070562:G:A	1.28522e-19	-1.32967	-1.02911	1.5166e-19	-0.00267452	-0.970888
23070846	chr18:23070846:A:T	4.09895e-19	-2.1903e-10	-1.19899	1.24315e-19	-2.1903e-10	-1.17238
23070862	chr18:23070862:T:C	1.46429e-19	-1.05039	-1.17795	1.80139e-20	-1.89144	-1.21261
23070904	chr18:23070904:G:A	6.43992e-19	-2.1903e-10	-0.7472	2.85875e-19	-2.1903e-10	-0.339648
23071542	chr18:23071542:C:A	1.24869e-18	-0.085033	-2.58223e-10	8.14603e-20	-1.59509	-2.58223e-10
23071960	chr18:23071960:G:A	4.11483e-19	-2.1903e-10	-1.19512	1.48269e-19	-2.1903e-10	-0.99617
23072015	chr18:23072015:A:G	4.0833e-19	-2.1903e-10	-1.20281	1.37359e-19	-2.1903e-10	-1.0726
23072380	chr18:23072380:A:T	1.48762e-18	0.090046	-2.58223e-10	4.30244e-19	0.0691512	-2.58223e-10
23072559	chr18:23072559:A:G	1.15369e-18	-0.806388	0.642224	7.38783e-20	-1.87666	0.183875
23072727	chr18:23072727:A:G	1.24199e-19	-1.41298	-0.98002	2.15757e-20	-1.89426	-1.02937
23072758	chr18:23072758:C:T	4.09912e-19	-2.1903e-10	-1.19894	1.46223e-19	-2.1903e-10	-1.01006
23072768	chr18:23072768:A:G	3.80927e-18	1.03031	-2.58223e-10	1.0496e-18	0.96096	-2.58223e-10
23072904	chr18:23072904:C:T	4.25774e-19	-2.1903e-10	-1.16098	1.24298e-19	-2.1903e-10	-1.17252
23072977	chr18:23072977:C:T	4.15309e-19	-2.1903e-10	-1.18586	1.39639e-19	-2.1903e-10	-1.05614
23073230	chr18:23073230:A:G	4.71516e-19	-2.1903e-10	-1.05893	1.21971e-19	-2.1903e-10	-1.19142
23073309	chr18:23073309:C:T	4.17897e-19	-2.1903e-10	-1.17965	1.19428e-19	-2.1903e-10	-1.21248
23073772	chr18:23073772:T:C	3.12017e-19	-1.47183	-2.58223e-10	5.86127e-19	0.378335	-2.58223e-10
23074235	chr18:23074235:C:T	1.52769e-19	-1.36068	-0.825281	2.9871e-20	-1.69814	-0.900169
23074720	chr18:23074720:A:G	3.28992e-19	-1.41885	-2.58223e-10	1.6003e-19	-0.919839	-2.58223e-10
23074731	chr18:23074731:A:G	4.10298e-19	-2.1903e-10	-1.198	1.27662e-19	-2.1903e-10	-1.14582
23074887	chr18:23074887:T:C	2.04743e-19	-1.89313	-2.58223e-10	1.36185e-19	-1.08118	-2.58223e-10
23075057	chr18:23075057:G:A	4.48004e-19	-2.1903e-10	-1.11008	1.23211e-19	-2.1903e-10	-1.1813
23075095	chr18:23075095:C:T	5.48647e-19	-2.1903e-10	-0.907431	1.95764e-19	-2.1903e-10	-0.718292
23075500	chr18:23075500:G:T	1.92075e-19	-1.62339	-0.333615	1.47321e-18	1.01591	0.284089
23075671	chr18:23075671:C:G	4.1219e-19	-2.1903e-10	-1.1934	1.21072e-19	-2.1903e-10	-1.19882
23075814	chr18:23075814:C:T	3.73038e-19	-0.108563	-1.18464	2.56564e-20	-1.72551	-1.0249
23075947	chr18:23075947:T:C	1.65135e-18	-2.1903e-10	0.194461	1.57435e-19	-2.1903e-10	-0.93619
23076068	chr18:23076068:C:T	2.06677e-19	-1.88373	-2.58223e-10	1.24875e-19	-1.16789	-2.58223e-10
23076427	chr18:23076427:G:A	1.78214e-19	-1.57881	-0.453092	1.947e-20	-1.89414	-1.13218
23076615	chr18:23076615:G:A	3.88574e-19	-0.0920084	-1.16039	2.69626e-20	-1.73089	-0.969862
23077045	chr18:23077045:C:T	4.36859e-19	0.0250275	-1.1603	2.71165e-20	-1.72966	-0.965398
23077092	chr18:23077092:G:C	8.85195e-20	-1.7109	-1.02077	4.62557e-20	-1.36267	-0.798345
23077106	chr18:23077106:C:A	2.06507e-19	-1.88455	-2.58223e-10	3.55082e-19	-0.122853	-2.58223e-10
23077169	chr18:23077169:G:A	5.92085e-19	-2.1903e-10	-0.831235	1.61281e-19	-2.1903e-10	-0.912053
23077743	chr18:23077743:G:A	6.15658e-19	-2.1903e-10	-0.792194	1.99743e-19	-2.1903e-10	-0.698168
23078002	chr18:23078002:G:A	4.26984e-19	-2.1903e-10	-1.15814	1.46475e-19	-2.1903e-10	-1.00834
23078391	chr18:23078391:T:C	6.59923e-20	-1.88954	-1.13581	1.84986e-20	-1.87612	-1.20139
23078439	chr18:23078439:A:G	4.6478e-19	-1.07332	-2.58223e-10	8.92627e-20	-1.50362	-2.58223e-10
23078664	chr18:23078664:G:A	1.07289e-19	-1.88689	-0.652474	8.3187e-19	1.59273	-0.864254
23078765	chr18:23078765:A:T	4.44244e-19	-2.1903e-10	-1.11851	1.22057e-19	-2.1903e-10	-1.19072
23079269	chr18:23079269:G:A	4.83737e-19	-2.1903e-10	-1.03334	1.67304e-19	-2.1903e-10	-0.875386
23079532	chr18:23079532:C:A	7.45726e-20	-1.88904	-1.01407	1.96941e-20	-1.87673	-1.13815
23080042	chr18:23080042:T:C	6.72589e-20	-1.83812	-1.16821	4.1902e-20	-1.21147	-1.0484
23080185	chr18:23080185:G:A	4.13827e-19	-2.1903e-10	-1.18944	1.31967e-19	-2.1903e-10	-1.11265
23081039	chr18:23081039:A:G	7.55484e-20	-1.89052	-0.999589	1.99127e-20	-1.87428	-1.12957
23081176	chr18:23081176:C:T	2.12259e-19	-1.85708	-2.58223e-10	4.15125e-19	0.0333797	-2.58223e-10
23081458	chr18:23081458:T:C	1.97272e-19	-0.852576	-1.07773	7.95174e-20	-0.853316	-0.765909
23081507	chr18:23081507:C:T	7.21062e-20	-1.88997	-1.04677	1.93509e-20	-1.87523	-1.15723
23081914	chr18:23081914:C:T	4.04326e-19	-2.1903e-10	-1.21266	1.22211e-19	-2.1903e-10	-1.18945
23082060	chr18:23082060:TG:T	7.42314e-20	-1.89012	-1.01758	1.96654e-20	-1.87526	-1.14108
23082162	chr18:23082162:G:A	7.43662e-20	-1.89173	-1.01416	1.97769e-20	-1.87161	-1.13908
23082318	chr18:23082318:A:G	8.06113e-20	-1.88308	-0.94217	2.06043e-20	-1.87974	-1.08996
23082578	chr18:23082578:C:G	4.63922e-19	-2.1903e-10	-1.07517	1.88816e-19	-2.1903e-10	-0.75443
23082581	chr18:23082581:G:A	4.19462e-19	-2.1903e-10	-1.17591	1.19754e-19	-2.1903e-10	-1.20976
23082652	chr18:23082652:T:C	4.1355e-19	-2.1903e-10	-1.19011	1.72493e-19	-2.1903e-10	-0.844847
23082763	chr18:23082763:G:C	7.22088e-20	-1.89023	-1.04509	1.93906e-20	-1.87469	-1.15573
23083132	chr18:23083132:G:A	7.53457e-20	-1.89256	-1.00024	1.99995e-20	-1.86899	-1.13051
23083230	chr18:23083230:A:T	4.08682e-19	-2.1903e-10	-1.20195	1.6551e-19	-2.1903e-10	-0.886168
23083596	chr18:23083596:A:T	1.33379e-19	-1.71934	-0.602348	2.24677e-18	1.76642	-0.0443703
23083899	chr18:23083899:A:G	1.11122e-19	-1.87698	-0.627276	5.62863e-19	1.35157	-1.01373
23083910	chr18:23083910:C:A	5.39914e-19	-2.1903e-10	-0.923477	3.58825e-19	-2.1903e-10	-0.112366
23084173	chr18:23084173:A:G	7.7058e-20	-1.89229	-0.978036	2.02625e-20	-1.86981	-1.11662
23084233	chr18:23084233:C:T	2.50323e-19	-1.69213	-2.58223e-10	1.36431e-18	1.2232	-2.58223e-10
23084466	chr18:23084466:G:A	4.82254e-19	-2.1903e-10	-1.03642	1.20833e-19	-2.1903e-10	-1.2008
23084842	chr18:23084842:A:G	4.13087e-19	-2.1903e-10	-1.19123	1.194e-19	-2.1903e-10	-1.21272
23085059	chr18:23085059:C:CA	1.69135e-19	-0.905107	-1.17908	6.77372e-20	-0.78433	-0.995236
23085981	chr18:23085981:A:C	6.47723e-19	-0.741423	-2.58223e-10	2.6393e-19	-0.419515	-2.58223e-10
23086783	chr18:23086783:T:C	2.32949e-19	-1.76407	-2.58223e-10	2.9387e-19	-0.312065	-2.58223e-10
23086786	chr18:23086786:C:T	2.03001e-19	-1.3834	-0.51827	9.68864e-19	0.809253	0.0716703
23086808	chr18:23086808:C:A	4.04804e-19	-2.1903e-10	-1.21148	1.52975e-19	-2.1903e-10	-0.964925
23087022	chr18:23087022:C:T	1.39475e-19	-1.57258	-0.704426	3.82633e-20	-1.20359	-1.14712
23087023	chr18:23087023:G:T	7.40582e-20	-1.87224	-1.03779	2.21709e-20	-1.7395	-1.15693
23087304	chr18:23087304:G:A	1.79226e-19	-1.44358	-0.582662	1.02914e-18	0.957024	-0.0157489
23087757	chr18:23087757:C:T	4.93669e-19	-2.1903e-10	-1.01302	1.21528e-19	-2.1903e-10	-1.19505
23087775	chr18:23087775:C:T	4.42567e-19	-2.1903e-10	-1.12229	1.82986e-19	-2.1903e-10	-0.785792
23087812	chr18:23087812:G:A	1.42585e-19	-1.56367	-0.691275	3.79774e-20	-1.21558	-1.14263
23087892	chr18:23087892:T:C	7.41287e-20	-1.87844	-1.03065	2.18889e-20	-1.75621	-1.15301
23087905	chr18:23087905:T:A	7.43073e-20	-1.86904	-1.03763	2.23567e-20	-1.73103	-1.15705
23088061	chr18:23088061:A:T	2.04651e-19	-1.89358	-2.58223e-10	6.37147e-20	-1.84079	-2.58223e-10
23088323	chr18:23088323:C:T	4.24437e-19	-1.16412	-2.58223e-10	1.21537e-19	-1.19498	-2.58223e-10
23088828	chr18:23088828:C:T	4.0616e-19	-2.1903e-10	-1.20814	1.57518e-19	-2.1903e-10	-0.935661
23089291	chr18:23089291:T:G	2.46606e-19	-0.764823	-0.94227	5.41621e-20	-0.920463	-1.08276
23089559	chr18:23089559:A:G	7.86531e-19	-2.1903e-10	-0.547254	1.36552e-19	-2.1903e-10	-1.07849
23090282	chr18:23090282:C:G	4.09996e-19	-2.1903e-10	-1.19874	1.19452e-19	-2.1903e-10	-1.21228
23090423	chr18:23090423:G:A	4.0649e-19	-2.1903e-10	-1.20733	1.58419e-19	-2.1903e-10	-0.929958
23090637	chr18:23090637:C:T	6.99936e-19	-2.1903e-10	-0.663898	3.283e-19	-2.1903e-10	-0.201272
23090736	chr18:23090736:A:C	1.72727e-19	-1.4419	-0.621275	9.92967e-19	0.964766	-0.0592696
23091354	chr18:23091354:C:A	1.7543e-19	-1.89408	-0.153565	4.79135e-20	-1.05564	-1.07016
23091603	chr18:23091603:G:A	4.18797e-19	-2.1903e-10	-1.1775	1.21099e-19	-2.1903e-10	-1.19859
23091797	chr18:23091797:T:G	4.40948e-19	-2.1903e-10	-1.12596	1.81355e-19	-2.1903e-10	-0.794746
23091799	chr18:23091799:T:G	4.42618e-19	-2.1903e-10	-1.12218	1.82843e-19	-2.1903e-10	-0.786574
23092017	chr18:23092017:T:C	2.04871e-19	-1.89251	-2.58223e-10	6.23308e-20	-1.86274	-2.58223e-10
23092319	chr18:23092319:T:C	2.41698e-19	-0.828052	-0.899144	1.2038e-19	-0.738779	-0.465767
23092472	chr18:23092472:G:A	7.3269e-19	-2.1903e-10	-0.618164	3.49214e-19	-2.1903e-10	-0.139516
23092591	chr18:23092591:T:G	1.70808e-18	-2.1903e-10	0.228237	1.96545e-19	-2.1903e-10	-0.71431
23093325	chr18:23093325:G:A	1.66753e-19	-1.4753	-0.623069	1.08358e-18	1.05442	-0.0615866
23093594	chr18:23093594:G:A	8.74911e-19	-2.1903e-10	-0.440764	2.52756e-19	-2.1903e-10	-0.462775
23093947	chr18:23093947:A:G	1.45628e-19	-1.72689	-0.506936	4.37877e-19	0.69221	-0.605474
23094160	chr18:23094160:GC:G	4.11121e-19	-2.1903e-10	-1.196	1.2254e-19	-2.1903e-10	-1.18676
23094370	chr18:23094370:G:A	4.11145e-19	-2.1903e-10	-1.19594	1.22549e-19	-2.1903e-10	-1.18669
23094741	chr18:23094741:G:A	1.36387e-19	-1.13413	-1.16526	9.72401e-20	-0.519954	-0.898064
23094797	chr18:23094797:C:T	7.04828e-20	-1.82025	-1.13926	9.14107e-19	2.02374	-1.20099
23095546	chr18:23095546:C:T	4.66982e-19	-2.1903e-10	-1.0686	1.59608e-19	-2.1903e-10	-0.922483
23095750	chr18:23095750:C:T	4.11277e-19	-2.1903e-10	-1.19562	1.19559e-19	-2.1903e-10	-1.21139
23096172	chr18:23096172:C:T	3.15469e-16	5.44693	-2.58223e-10	1.65057e-19	-0.888911	-2.58223e-10
23096262	chr18:23096262:T:A	4.10844e-19	-2.1903e-10	-1.19667	1.19525e-19	-2.1903e-10	-1.21168
23096561	chr18:23096561:C:T	4.11442e-19	-2.1903e-10	-1.19522	1.19575e-19	-2.1903e-10	-1.21125
23096731	chr18:23096731:T:G	4.04257e-19	-2.1903e-10	-1.21283	1.20539e-19	-2.1903e-10	-1.20323
23096901	chr18:23096901:T:C	4.05446e-19	-2.1903e-10	-1.2099	1.19608e-19	-2.1903e-10	-1.21098
23097275	chr18:23097275:C:A	4.05009e-19	-2.1903e-10	-1.21098	1.19741e-19	-2.1903e-10	-1.20987
23097306	chr18:23097306:G:A	1.18131e-17	1.99977	0.162309	1.8552e-20	-1.89497	-1.17965
23097407	chr18:23097407:G:A	4.07723e-19	-2.1903e-10	-1.2043	1.19396e-19	-2.1903e-10	-1.21276
23097637	chr18:23097637:G:A	1.04165e-18	-2.1903e-10	-0.266321	2.8922e-19	-2.1903e-10	-0.328012
23097642	chr18:23097642:C:T	6.75313e-19	-2.1903e-10	-0.699709	1.9052e-19	-2.1903e-10	-0.745442
23097643	chr18:23097643:A:G	7.07448e-19	-2.1903e-10	-0.653222	1.99267e-19	-2.1903e-10	-0.700553
23097822	chr18:23097822:G:A	1.09249e-18	-0.21867	-2.58223e-10	2.3023e-19	-0.556121	-2.58223e-10
23098136	chr18:23098136:CT:C	4.0589e-19	-2.1903e-10	-1.2088	1.1952e-19	-2.1903e-10	-1.21172
23098138	chr18:23098138:C:A	4.05893e-19	-2.1903e-10	-1.2088	1.19519e-19	-2.1903e-10	-1.21173
23098466	chr18:23098466:T:C	4.10672e-19	-2.1903e-10	-1.19709	1.19571e-19	-2.1903e-10	-1.21129
23098472	chr18:23098472:A:T	8.05725e-19	-2.1903e-10	-0.523144	3.42925e-19	-2.1903e-10	-0.15769
23098829	chr18:23098829:G:A	4.04309e-19	-2.1903e-10	-1.21271	1.23252e-19	-2.1903e-10	-1.18097
23098838	chr18:23098838:T:C	4.04342e-19	-2.1903e-10	-1.21263	1.42945e-19	-2.1903e-10	-1.03274
23099504	chr18:23099504:C:T	4.04692e-19	-2.1903e-10	-1.21176	1.20173e-19	-2.1903e-10	-1.20627
23099896	chr18:23099896:A:C	1.19038e-19	-1.62295	-0.812485	4.09064e-20	-1.68894	-0.59497
23100168	chr18:23100168:A:G	5.12765e-19	-2.1903e-10	-0.975069	2.05352e-19	-2.1903e-10	-0.670475
23100328	chr18:23100328:A:G	5.18327e-19	-1.63299	0.668707	2.18769e-19	-1.88144	1.27426
23100341	chr18:23100341:C:T	2.24659e-18	1.59654	-1.09425	2.1029e-16	7.20829	-0.947251
23100477	chr18:23100477:T:A	4.06077e-19	-2.1903e-10	-1.20834	1.19909e-19	-2.1903e-10	-1.20847
23100495	chr18:23100495:C:T	5.68657e-19	-2.1903e-10	-0.871609	2.74385e-19	-2.1903e-10	-0.380668
23100525	chr18:23100525:A:G	1.42887e-19	-1.68302	-0.56981	1.76644e-18	1.73238	-0.250865
23100655	chr18:23100655:C:T	8.19831e-14	11.4585	-0.451328	2.35381e-19	0.302123	-0.836118
23101208	chr18:23101208:C:T	6.2228e-20	-1.89424	-1.18984	4.10753e-20	-1.10659	-1.1732
23101389	chr18:23101389:A:G	1.83494e-16	5.61329	-0.708239	6.34527e-19	1.64725	-1.18957
23101492	chr18:23101492:A:C	9.38648e-19	-2.1903e-10	-0.370445	1.39998e-19	-2.1903e-10	-1.05357
23101611	chr18:23101611:C:T	7.55455e-19	-2.1903e-10	-0.587566	2.23858e-19	-2.1903e-10	-0.584187
23101937	chr18:23101937:T:C	4.82958e-19	-2.1903e-10	-1.03496	1.6745e-19	-2.1903e-10	-0.874514
23102092	chr18:23102092:A:G	5.71408e-19	-2.1903e-10	-0.866782	2.93471e-19	-2.1903e-10	-0.313422
23102288	chr18:23102288:G:C	1.57016e-19	-1.53478	-0.623757	1.48005e-18	1.35936	-0.0547296
23102416	chr18:23102416:G:A	4.86952e-19	-2.1903e-10	-1.02672	1.6929e-19	-2.1903e-10	-0.863587
23102587	chr18:23102587:G:A	5.48569e-19	-2.1903e-10	-0.907573	1.40565e-19	-2.1903e-10	-1.04953
23102657	chr18:23102657:C:T	7.29062e-19	-0.199282	-0.423846	3.55745e-19	-0.0205398	-0.100446
23102740	chr18:23102740:C:T	1.90087e-14	9.87778	-0.332261	7.09133e-18	4.00708	-1.13565
23102794	chr18:23102794:C:A	2.4227e-14	10.1441	-0.355963	5.87471e-18	3.81154	-1.12833
23102847	chr18:23102847:G:T	1.11272e-18	-2.1903e-10	-0.200321	1.83692e-19	-2.1903e-10	-0.78194
23103015	chr18:23103015:A:T	4.44148e-19	-2.1903e-10	-1.11873	1.21659e-19	-2.1903e-10	-1.19398
23103045	chr18:23103045:A:G	5.02464e-19	-2.1903e-10	-0.995362	1.19538e-19	-2.1903e-10	-1.21157
23103129	chr18:23103129:T:C	4.43774e-19	-2.1903e-10	-1.11957	1.21125e-19	-2.1903e-10	-1.19838
23103189	chr18:23103189:T:C	9.9839e-20	-1.40661	-1.20472	3.39269e-20	-1.43467	-1.03632
23103435	chr18:23103435:T:C	9.88202e-20	-1.41257	-1.20902	3.45948e-20	-1.43967	-1.01183
23103566	chr18:23103566:C:T	4.88809e-19	-2.1903e-10	-1.02291	1.38104e-19	-2.1903e-10	-1.06719
23103706	chr18:23103706:C:T	4.62515e-19	-2.1903e-10	-1.07821	1.31595e-19	-2.1903e-10	-1.11547
23103734	chr18:23103734:G:C	6.38431e-19	-2.1903e-10	-0.755873	1.40467e-19	-2.1903e-10	-1.05023
23103836	chr18:23103836:T:A	4.60781e-19	-2.1903e-10	-1.08196	1.21128e-19	-2.1903e-10	-1.19835
23104106	chr18:23104106:T:C	6.87183e-19	-2.1903e-10	-0.682286	1.30678e-19	-2.1903e-10	-1.12247
23104246	chr18:23104246:G:A	2.38923e-19	-0.569133	-1.16961	2.15144e-19	0.461309	-1.0852
23104269	chr18:23104269:A:G	1.69816e-19	-0.894232	-1.18594	8.02577e-20	-0.506075	-1.10388
23104338	chr18:23104338:C:T	6.41214e-19	-2.1903e-10	-0.751524	1.40711e-19	-2.1903e-10	-1.04849
23104370	chr18:23104370:T:C	4.15671e-19	-2.1903e-10	-1.18499	1.1939e-19	-2.1903e-10	-1.21281
23104698	chr18:23104698:C:G	9.93618e-20	-1.4129	-1.20322	3.3497e-20	-1.44242	-1.04133
23104779	chr18:23104779:C:T	1.56057e-19	-1.39114	-0.773529	1.11921e-19	-1.44786	0.170457
23104843	chr18:23104843:G:A	3.50344e-14	10.7305	-0.573519	4.16574e-18	3.39363	-1.05418
23105126	chr18:23105126:G:T	1.10737e-15	7.23894	-0.536335	8.00972e-18	4.07148	-1.07827
23105528	chr18:23105528:C:T	5.93309e-19	-2.1903e-10	-0.829171	1.23874e-19	-2.1903e-10	-1.17594
23106439	chr18:23106439:A:G	4.65412e-19	-2.1903e-10	-1.07196	1.24077e-19	-2.1903e-10	-1.1743
23106637	chr18:23106637:A:G	7.43586e-19	-2.1903e-10	-0.603402	1.80106e-19	-2.1903e-10	-0.801654
23106815	chr18:23106815:C:T	4.28938e-19	-2.1903e-10	-1.15357	1.19975e-19	-2.1903e-10	-1.20792
23107166	chr18:23107166:A:G	4.11436e-19	-1.19523	-2.58223e-10	1.13738e-19	-1.2613	-2.58223e-10
23107236	chr18:23107236:T:C	8.0995e-19	-2.1903e-10	-0.517914	1.92994e-19	-2.1903e-10	-0.732541
23107276	chr18:23107276:G:A	4.05077e-19	-2.1903e-10	-1.21081	1.72011e-19	-2.1903e-10	-0.847642
23107548	chr18:23107548:A:G	1.15314e-19	-1.25854	-1.20868	4.63064e-20	-1.26466	-0.895266
23107951	chr18:23107951:T:C	4.76058e-19	-2.1903e-10	-1.04935	1.20274e-19	-2.1903e-10	-1.20543
23108378	chr18:23108378:G:A	4.68743e-19	-2.1903e-10	-1.06483	1.24486e-19	-2.1903e-10	-1.17101
23108885	chr18:23108885:C:T	4.2146e-19	-1.17116	-2.58223e-10	1.15016e-19	-1.25013	-2.58223e-10
23108972	chr18:23108972:T:G	1.08699e-19	-1.31359	-1.21271	4.0884e-20	-1.3199	-0.964562
23109127	chr18:23109127:G:T	4.68743e-19	-2.1903e-10	-1.06483	1.24486e-19	-2.1903e-10	-1.17101
23109268	chr18:23109268:G:A	4.20252e-19	0.0211185	-1.19515	2.97001e-20	-1.50546	-1.09859
23109751	chr18:23109751:T:C	4.36106e-19	0.054699	-1.1917	2.89982e-20	-1.52076	-1.1072
23109813	chr18:23109813:T:G	4.47181e-19	-2.1903e-10	-1.11192	1.21682e-19	-2.1903e-10	-1.19379
23109833	chr18:23109833:G:A	4.48689e-19	-1.10856	-2.58223e-10	1.22316e-19	-1.1886	-2.58223e-10
23109841	chr18:23109841:G:A	3.41205e-19	-1.3824	-2.58223e-10	9.56825e-20	-1.43417	-2.58223e-10
23109842	chr18:23109842:A:G	1.10002e-19	-1.30161	-1.21278	4.14624e-20	-1.30846	-0.961956
23110243	chr18:23110243:A:G	4.13104e-19	-1.19119	-2.58223e-10	1.12913e-19	-1.26858	-2.58223e-10
23110376	chr18:23110376:T:C	4.53242e-19	-2.1903e-10	-1.09846	1.22432e-19	-2.1903e-10	-1.18765
23110739	chr18:23110739:A:C	1.09958e-19	-1.30199	-1.2128	4.14835e-20	-1.30917	-0.960733
23110792	chr18:23110792:C:T	9.5192e-20	-1.47178	-1.18721	1.86437e-19	0.0841111	-0.851219
23111299	chr18:23111299:C:T	9.42641e-20	-1.49466	-1.17413	1.87853e-19	0.134251	-0.89379
23111570	chr18:23111570:A:G	1.07795e-19	-1.32182	-1.21283	4.09805e-20	-1.32808	-0.954025
23111826	chr18:23111826:A:G	4.48442e-19	-2.1903e-10	-1.10911	1.2183e-19	-2.1903e-10	-1.19258
23111960	chr18:23111960:G:A	6.33617e-20	-1.86724	-1.19879	4.71037e-19	1.07803	-0.918293
23112009	chr18:23112009:G:T	6.57982e-20	-1.86063	-1.16766	4.04043e-19	1.03496	-1.02864
23112022	chr18:23112022:C:T	1.10406e-19	-1.29789	-1.21283	4.18784e-20	-1.30507	-0.955364
23112139	chr18:23112139:C:T	1.0666e-19	-1.37748	-1.16776	4.71725e-20	-1.40291	-0.738483
23112153	chr18:23112153:C:T	4.08679e-19	-2.1903e-10	-1.20196	1.59886e-19	-2.1903e-10	-0.920739
23112194	chr18:23112194:T:C	4.37225e-19	-2.1903e-10	-1.13444	1.206e-19	-2.1903e-10	-1.20272
23112226	chr18:23112226:G:A	6.29607e-20	-1.8704	-1.20197	8.18882e-19	1.62861	-0.915868
23112336	chr18:23112336:T:C	6.7598e-19	-2.1903e-10	-0.698722	1.4508e-19	-2.1903e-10	-1.01791
23112962	chr18:23112962:T:C	6.52025e-20	-1.86188	-1.1755	4.08982e-19	1.03222	-1.01375
23113002	chr18:23113002:TC:T	2.7851e-15	8.45936	-0.834449	5.31048e-17	5.79869	-0.913868
23113019	chr18:23113019:A:G	1.09003e-19	-1.31087	-1.21264	4.0746e-20	-1.31896	-0.968882
23113170	chr18:23113170:T:C	1.0402e-19	-1.47877	-1.09154	1.61639e-19	0.0986346	-1.00847
23113433	chr18:23113433:CATT:C	6.26145e-20	-1.87948	-1.19841	5.57736e-19	1.25017	-0.921485
23113833	chr18:23113833:T:C	4.37008e-19	0.0375273	-1.17246	2.78422e-20	-1.52767	-1.14098
23114259	chr18:23114259:C:T	4.51224e-19	-2.1903e-10	-1.10292	1.22175e-19	-2.1903e-10	-1.18975
23114959	chr18:23114959:A:G	5.86146e-19	-2.1903e-10	-0.841317	1.20972e-19	-2.1903e-10	-1.19964
23115088	chr18:23115088:T:G	4.38369e-19	-2.1903e-10	-1.13183	1.23564e-19	-2.1903e-10	-1.17844
23115479	chr18:23115479:A:C	1.41845e-19	-1.52431	-0.735835	2.53558e-20	-1.58036	-1.18183
23115518	chr18:23115518:A:G	1.2916e-19	-1.16166	-1.19217	4.15087e-20	-1.18593	-1.08337
23115828	chr18:23115828:G:A	2.41816e-19	-1.72671	-2.58223e-10	2.19024e-18	1.69657	-2.58223e-10
23115964	chr18:23115964:T:C	4.83158e-19	-1.03454	-2.58223e-10	1.30878e-19	-1.12093	-2.58223e-10
23116116	chr18:23116116:C:G	8.59457e-20	-1.59819	-1.16298	2.51246e-19	0.0345252	-0.503295
23116328	chr18:23116328:C:T	2.52779e-19	-1.68237	-2.58223e-10	6.95732e-20	-1.75282	-2.58223e-10
23116337	chr18:23116337:C:T	2.79497e-19	-0.558524	-1.02337	4.51195e-20	-1.08356	-1.10232
23116422	chr18:23116422:C:T	6.46022e-20	-1.85703	-1.1896	4.2627e-19	1.01287	-0.952995
23116806	chr18:23116806:G:A	4.55622e-19	-2.1903e-10	-1.09322	1.21485e-19	-2.1903e-10	-1.19541
23117006	chr18:23117006:C:T	6.13109e-19	-2.1903e-10	-0.796343	1.44961e-19	-2.1903e-10	-1.01874
23117022	chr18:23117022:C:T	4.43458e-19	-2.1903e-10	-1.12028	1.21265e-19	-2.1903e-10	-1.19722
23117108	chr18:23117108:C:T	4.42152e-19	-2.1903e-10	-1.12323	1.19833e-19	-2.1903e-10	-1.2091
23117593	chr18:23117593:A:G	4.53473e-19	-2.1903e-10	-1.09795	1.21269e-19	-2.1903e-10	-1.19719
23117649	chr18:23117649:G:A	5.71343e-19	-2.1903e-10	-0.866896	1.43726e-19	-2.1903e-10	-1.02729
23117972	chr18:23117972:A:G	4.56975e-19	-2.1903e-10	-1.09026	1.21623e-19	-2.1903e-10	-1.19427
23118316	chr18:23118316:T:C	4.4345e-19	-2.1903e-10	-1.1203	1.21264e-19	-2.1903e-10	-1.19723
23118908	chr18:23118908:G:A	7.59043e-20	-1.75132	-1.13409	9.35208e-19	0.893846	-0.048278
23119006	chr18:23119006:C:T	6.03773e-19	-2.1903e-10	-0.811688	1.74338e-19	-2.1903e-10	-0.834208
23119966	chr18:23119966:G:A	3.28104e-15	8.69537	-0.906584	5.45197e-17	5.73141	-0.820294
23119976	chr18:23119976:C:T	2.12791e-18	-2.1903e-10	0.448008	7.09089e-19	-2.1903e-10	0.568781
23120187	chr18:23120187:C:T	1.38865e-18	-2.1903e-10	0.0212034	1.99713e-19	-2.1903e-10	-0.698321
23120259	chr18:23120259:G:C	1.56167e-19	-1.41194	-0.752017	5.86946e-19	0.620737	-0.241005
23120342	chr18:23120342:T:C	4.09213e-19	-2.1903e-10	-1.20065	1.30668e-19	-2.1903e-10	-1.12254
23120483	chr18:23120483:A:G	1.14183e-19	-1.26486	-1.21222	4.50902e-18	2.67121	-0.252577
23120561	chr18:23120561:T:A	4.43458e-19	-2.1903e-10	-1.12028	1.21876e-19	-2.1903e-10	-1.1922
23120810	chr18:23120810:C:T	4.04682e-19	-2.1903e-10	-1.21178	1.3618e-19	-2.1903e-10	-1.08123
23120853	chr18:23120853:G:C	4.24096e-19	-2.1903e-10	-1.16493	1.20826e-19	-2.1903e-10	-1.20085
23121211	chr18:23121211:A:G	9.08373e-16	7.60918	-1.10465	1.13025e-18	2.22116	-1.18617
23121462	chr18:23121462:A:G	6.68717e-20	-1.89331	-1.1188	6.5897e-19	1.59573	-1.10026
23121915	chr18:23121915:C:G	5.65059e-19	0.311583	-1.18954	2.55064e-20	-1.59557	-1.1607
23122033	chr18:23122033:G:T	5.20132e-19	-2.1903e-10	-0.960803	1.29565e-19	-2.1903e-10	-1.13102
23122165	chr18:23122165:C:G	8.66306e-20	-1.54999	-1.20324	2.55146e-19	0.277581	-0.730945
23122617	chr18:23122617:G:A	4.04966e-19	-2.1903e-10	-1.21108	1.38642e-19	-2.1903e-10	-1.0633
23122762	chr18:23122762:G:A	5.02052e-19	-2.1903e-10	-0.996182	1.78368e-19	-2.1903e-10	-0.811354
23122873	chr18:23122873:T:C	3.1223e-15	8.69096	-0.95177	6.106e-17	5.77539	-0.750982
23123153	chr18:23123153:G:A	4.19145e-19	-1.17667	-2.58223e-10	1.14455e-19	-1.25502	-2.58223e-10
23123585	chr18:23123585:C:A	2.74411e-18	-2.1903e-10	0.702326	3.10144e-19	-2.1903e-10	-0.258163
23124266	chr18:23124266:T:G	6.92728e-14	11.8862	-1.04751	2.51407e-19	0.692277	-1.16041
23124313	chr18:23124313:A:G	5.30433e-19	-2.1903e-10	-0.941193	1.29558e-19	-2.1903e-10	-1.13107
23124388	chr18:23124388:T:C	5.23736e-19	-2.1903e-10	-0.953899	1.28545e-19	-2.1903e-10	-1.13892
23124395	chr18:23124395:C:T	5.01464e-19	-2.1903e-10	-0.997355	1.19514e-19	-2.1903e-10	-1.21177
23124497	chr18:23124497:G:A	4.34362e-19	-1.14101	-2.58223e-10	1.18384e-19	-1.22127	-2.58223e-10
23124503	chr18:23124503:G:A	2.67766e-19	-1.62477	-2.58223e-10	7.12848e-20	-1.72852	-2.58223e-10
23125124	chr18:23125124:G:A	6.54571e-20	-1.895	-1.13849	7.93107e-19	1.77802	-1.09727
23125156	chr18:23125156:G:A	5.15517e-19	-2.1903e-10	-0.969716	1.2754e-19	-2.1903e-10	-1.14677
23125194	chr18:23125194:G:A	5.0922e-19	-2.1903e-10	-0.982005	1.2682e-19	-2.1903e-10	-1.15243
23125221	chr18:23125221:C:T	4.29896e-19	-2.1903e-10	-1.15134	1.38183e-19	-2.1903e-10	-1.06662
23125346	chr18:23125346:G:A	4.72579e-19	-2.1903e-10	-1.05668	1.22756e-19	-2.1903e-10	-1.185
23125468	chr18:23125468:ATTC:A	4.094e-19	-2.1903e-10	-1.20019	1.39455e-19	-2.1903e-10	-1.05746
23125684	chr18:23125684:GGTTCA:G	0.000285865	33.3033	-0.323938	1.91264e-19	0.273474	-1.01502
23126225	chr18:23126225:C:T	4.13549e-19	-2.1903e-10	-1.19011	1.19428e-19	-2.1903e-10	-1.21249
23126657	chr18:23126657:C:T	2.48691e-19	-1.69867	-2.58223e-10	2.0303e-19	-0.681846	-2.58223e-10
23126734	chr18:23126734:CA:C	4.13498e-19	-2.1903e-10	-1.19023	1.5488e-19	-2.1903e-10	-0.952547
23127151	chr18:23127151:C:T	3.75217e-14	10.9938	-0.768274	7.60499e-17	6.31977	-1.07583
23127612	chr18:23127612:T:TA	2.70099e-17	3.97085	-0.981778	9.41395e-18	2.6605	0.49425
23128357	chr18:23128357:G:A	0.000140509	32.0289	0.240232	6.06382e-19	1.04674	-0.634434
23128607	chr18:23128607:T:C	9.19227e-19	-2.1903e-10	-0.391353	4.27239e-19	-2.1903e-10	0.0621421
23129057	chr18:23129057:G:A	5.70647e-15	9.29338	-0.95116	4.4305e-16	7.90801	-0.901779
23129159	chr18:23129159:A:C	0.000238439	32.5377	0.260302	5.34723e-19	0.907688	-0.62114
23129167	chr18:23129167:G:A	4.13587e-19	-2.1903e-10	-1.19002	1.19429e-19	-2.1903e-10	-1.21248
23129465	chr18:23129465:G:A	2.98009e-17	3.80095	-0.713546	6.78723e-18	2.42105	0.406543
23129512	chr18:23129512:A:AG	5.30907e-19	-2.1903e-10	-0.940299	1.92498e-19	-2.1903e-10	-0.735113
23130191	chr18:23130191:C:T	3.5366e-14	10.8738	-0.707412	8.03676e-17	6.4112	-1.11203
23130351	chr18:23130351:A:T	4.30477e-19	-2.1903e-10	-1.14999	1.20305e-19	-2.1903e-10	-1.20517
23130525	chr18:23130525:C:T	4.08412e-19	-2.1903e-10	-1.20261	1.30526e-19	-2.1903e-10	-1.12363
23130616	chr18:23130616:T:G	4.22557e-19	-2.1903e-10	-1.16856	1.19529e-19	-2.1903e-10	-1.21165
23130935	chr18:23130935:G:A	5.74776e-19	-2.1903e-10	-0.860906	1.44306e-19	-2.1903e-10	-1.02326
23131078	chr18:23131078:T:C	4.09619e-19	-2.1903e-10	-1.19966	1.19421e-19	-2.1903e-10	-1.21255
23131399	chr18:23131399:C:A	1.10735e-19	-1.77488	-0.732868	7.32585e-18	3.08939	-0.185427
23131516	chr18:23131516:G:A	4.13587e-19	-2.1903e-10	-1.19002	1.19429e-19	-2.1903e-10	-1.21248
23131813	chr18:23131813:C:T	4.04996e-19	-2.1903e-10	-1.21101	1.2494e-19	-2.1903e-10	-1.16737
23132060	chr18:23132060:A:G	7.74595e-19	-0.562546	-2.58223e-10	2.00097e-19	-0.696401	-2.58223e-10
23132467	chr18:23132467:A:G	4.05665e-19	-2.1903e-10	-1.20936	1.27819e-19	-2.1903e-10	-1.14458
23132902	chr18:23132902:T:C	1.12066e-18	-2.1903e-10	-0.19321	2.68777e-19	-2.1903e-10	-0.40132
23133148	chr18:23133148:T:G	4.04818e-19	-2.1903e-10	-1.21145	1.23791e-19	-2.1903e-10	-1.17661
23133232	chr18:23133232:C:T	1.01348e-18	-2.1903e-10	-0.293739	3.96026e-19	-2.1903e-10	-0.0137214
23133492	chr18:23133492:G:A	6.41424e-18	1.87374	-0.322353	1.35428e-11	16.8548	0.479129
23134671	chr18:23134671:G:A	9.24007e-19	-0.386166	-2.58223e-10	7.90443e-19	0.677393	-2.58223e-10
23136102	chr18:23136102:G:A	4.32335e-19	-2.1903e-10	-1.14569	1.19947e-19	-2.1903e-10	-1.20815
23136796	chr18:23136796:G:A	8.45667e-19	-2.1903e-10	-0.47476	1.52297e-19	-2.1903e-10	-0.969371
23136841	chr18:23136841:C:T	0.984546	41.4993	-0.375446	2.607e-18	2.84969	-0.978936
23136907	chr18:23136907:C:G	4.24458e-19	-2.1903e-10	-1.16407	1.1979e-19	-2.1903e-10	-1.20946
23136998	chr18:23136998:G:A	4.21145e-19	-1.17191	-2.58223e-10	1.13355e-19	-1.26468	-2.58223e-10
23137233	chr18:23137233:C:A	1.37602e-18	-2.1903e-10	0.0120657	2.31628e-19	-2.1903e-10	-0.550068
23137751	chr18:23137751:C:T	4.20643e-19	-2.1903e-10	-1.1731	1.19715e-19	-2.1903e-10	-1.21009
23138854	chr18:23138854:T:A	8.82838e-18	3.05762	-1.18678	0.540379	40.1806	1.56297
23138918	chr18:23138918:A:G	1.18057e-18	-2.1903e-10	-0.141133	2.0717e-19	-2.1903e-10	-0.66166
23138933	chr18:23138933:C:T	9.2656e-18	3.105	-1.18582	0.459621	40.0281	1.55361
23139350	chr18:23139350:C:G	7.81444e-19	-2.1903e-10	-0.553743	1.63686e-19	-2.1903e-10	-0.89725
23139512	chr18:23139512:G:T	9.53645e-19	-2.1903e-10	-0.354594	1.48225e-19	-2.1903e-10	-0.996467
23139621	chr18:23139621:T:C	6.59803e-20	-1.83665	-1.18888	1.04598e-15	8.90526	-1.04
23139796	chr18:23139796:T:C	1.24346e-19	-1.53637	-0.855449	2.3881e-18	2.1426	-0.359547
23139813	chr18:23139813:C:T	6.00883e-19	-2.1903e-10	-0.816486	1.26702e-19	-2.1903e-10	-1.15337
23140052	chr18:23140052:G:A	5.54863e-19	-2.1903e-10	-0.896165	2.04084e-19	-2.1903e-10	-0.67667
23140092	chr18:23140092:T:C	8.7456e-19	-2.1903e-10	-0.441165	1.38155e-19	-2.1903e-10	-1.06682
23140503	chr18:23140503:C:T	4.10684e-19	-2.1903e-10	-1.19706	1.30517e-19	-2.1903e-10	-1.1237
23140689	chr18:23140689:C:T	4.11861e-19	-2.1903e-10	-1.1942	1.31357e-19	-2.1903e-10	-1.11728
23140938	chr18:23140938:G:A	4.9007e-19	-2.1903e-10	-1.02034	1.46371e-19	-2.1903e-10	-1.00905
23141320	chr18:23141320:A:G	4.11434e-19	-2.1903e-10	-1.19524	1.28446e-19	-2.1903e-10	-1.13969
23141352	chr18:23141352:A:C	4.89838e-19	-2.1903e-10	-1.02081	1.463e-19	-2.1903e-10	-1.00954
23141461	chr18:23141461:T:C	1.21053e-18	0.659069	-0.775143	5.03822e-19	-0.119832	0.346854
23141862	chr18:23141862:TTC:T	1.00701e-18	-2.1903e-10	-0.300146	2.04368e-19	-2.1903e-10	-0.675278
23142453	chr18:23142453:C:T	6.71308e-19	-2.1903e-10	-0.705658	4.27085e-19	-2.1903e-10	0.0617812
23142489	chr18:23142489:A:G	8.97365e-20	-1.73996	-0.978045	4.46679e-16	8.21448	-1.20008
23142901	chr18:23142901:G:T	6.1708e-19	-2.1903e-10	-0.789887	2.37171e-19	-2.1903e-10	-0.526419
23143050	chr18:23143050:A:G	2.84703e-19	-1.56344	-2.58223e-10	2.79762e-18	1.94132	-2.58223e-10
23143482	chr18:23143482:C:T	4.88485e-19	-2.1903e-10	-1.02358	1.29841e-19	-2.1903e-10	-1.12889
23143644	chr18:23143644:A:G	6.40309e-19	-2.1903e-10	-0.752935	1.79313e-19	-2.1903e-10	-0.80607
23144364	chr18:23144364:G:A	5.14359e-06	30.0706	-1.10893	9.49822e-20	-0.230198	-1.21131
23144372	chr18:23144372:T:C	5.17706e-19	-2.1903e-10	-0.965479	1.85458e-19	-2.1903e-10	-0.772372
23144846	chr18:23144846:G:A	3.83493e-05	31.9393	-0.968647	7.84063e-20	-0.508918	-1.12438
23144868	chr18:23144868:C:T	6.64182e-19	-2.1903e-10	-0.716329	1.45495e-19	-2.1903e-10	-1.01506
23144931	chr18:23144931:T:C	4.81644e-19	-2.1903e-10	-1.03768	1.92487e-19	-2.1903e-10	-0.735172
23144967	chr18:23144967:A:T	3.75076e-05	31.5587	-0.610281	1.06821e-19	-0.221277	-1.10277
23145584	chr18:23145584:G:A	4.58636e-19	-2.1903e-10	-1.08663	1.19518e-19	-2.1903e-10	-1.21173
23145806	chr18:23145806:C:T	4.3575e-19	-2.1903e-10	-1.13782	1.51276e-19	-2.1903e-10	-0.976095
23146171	chr18:23146171:A:G	9.9029e-19	-2.1903e-10	-0.316888	5.14448e-19	-2.1903e-10	0.247893
23146761	chr18:23146761:C:CTG	0.00313975	35.1946	0.181149	1.46901e-19	-0.625654	-0.37979
23147086	chr18:23147086:G:A	4.40792e-19	-2.1903e-10	-1.12631	1.35095e-19	-2.1903e-10	-1.08922
23147647	chr18:23147647:C:T	6.04887e-05	32.2594	-0.833043	6.68114e-20	-0.72444	-1.06889
23148085	chr18:23148085:A:G	0.00124969	35.4552	-1.00062	5.3174e-20	-0.941513	-1.08012
23148194	chr18:23148194:A:T	0.00176866	34.7238	0.0780679	1.47007e-19	-0.544518	-0.460206
23148259	chr18:23148259:G:A	3.72937e-05	32.0083	-1.06558	6.92134e-20	-0.556643	-1.20136
23148267	chr18:23148267:G:A	4.3108e-19	-2.1903e-10	-1.14859	1.31624e-19	-2.1903e-10	-1.11525
23150137	chr18:23150137:A:C	4.04794e-19	-2.1903e-10	-1.21151	1.3482e-19	-2.1903e-10	-1.09126
23150303	chr18:23150303:C:T	4.06317e-19	-2.1903e-10	-1.20775	1.22827e-19	-2.1903e-10	-1.18442
23150468	chr18:23150468:G:A	4.85725e-19	-2.1903e-10	-1.02924	1.26782e-19	-2.1903e-10	-1.15273
23151120	chr18:23151120:G:A	4.92166e-19	-2.1903e-10	-1.01607	1.27576e-19	-2.1903e-10	-1.14649
23151164	chr18:23151164:A:G	4.31276e-19	-2.1903e-10	-1.14814	1.20256e-19	-2.1903e-10	-1.20558
23151289	chr18:23151289:A:G	4.11695e-19	-2.1903e-10	-1.1946	1.2353e-19	-2.1903e-10	-1.17872
23151297	chr18:23151297:C:T	4.18575e-19	-2.1903e-10	-1.17803	1.19626e-19	-2.1903e-10	-1.21083
23151307	chr18:23151307:T:C	4.04727e-19	-2.1903e-10	-1.21167	1.34656e-19	-2.1903e-10	-1.09248
23151458	chr18:23151458:T:G	5.1854e-19	-2.1903e-10	-0.963869	2.68948e-19	-2.1903e-10	-0.400684
23151845	chr18:23151845:G:C	2.07166e-19	-1.88137	-2.58223e-10	2.95398e-18	1.99571	-2.58223e-10
23151966	chr18:23151966:A:G	0.00287603	35.0909	0.197119	1.31304e-19	-0.649254	-0.468429
23152521	chr18:23152521:A:G	1.02017e-18	-2.1903e-10	-0.28716	2.03101e-19	-2.1903e-10	-0.681499
23152553	chr18:23152553:C:T	8.65548e-19	-2.1903e-10	-0.451523	2.13443e-19	-2.1903e-10	-0.63183
23152595	chr18:23152595:A:G	4.1833e-19	-2.1903e-10	-1.17862	1.19412e-19	-2.1903e-10	-1.21262
23152736	chr18:23152736:C:T	1.24434e-18	-2.1903e-10	-0.0885261	7.06367e-19	-2.1903e-10	0.564934
23152897	chr18:23152897:G:A	4.83042e-19	-2.1903e-10	-1.03478	1.21476e-19	-2.1903e-10	-1.19548
23153090	chr18:23153090:A:G	4.04829e-19	-2.1903e-10	-1.21142	1.34898e-19	-2.1903e-10	-1.09068
23153185	chr18:23153185:T:C	5.5532e-19	-2.1903e-10	-0.895342	3.03351e-19	-2.1903e-10	-0.280309
23153237	chr18:23153237:G:T	0.00387187	35.4644	0.121017	1.15053e-19	-0.736021	-0.513787
23153622	chr18:23153622:T:G	4.4369e-19	-2.1903e-10	-1.11976	2.63232e-19	-2.1903e-10	-0.422164
23154511	chr18:23154511:T:G	4.04394e-19	-2.1903e-10	-1.2125	1.24493e-19	-2.1903e-10	-1.17095
23154534	chr18:23154534:C:T	4.93025e-19	-2.1903e-10	-1.01433	1.27904e-19	-2.1903e-10	-1.14392
23154743	chr18:23154743:G:A	6.19118e-19	-2.1903e-10	-0.78659	3.53422e-19	-2.1903e-10	-0.127538
23154904	chr18:23154904:C:T	8.6774e-20	-1.62667	-1.1249	8.15902e-20	-0.459544	-1.13395
23155013	chr18:23155013:G:A	1.24256e-18	-2.1903e-10	-0.0899552	7.05249e-19	-2.1903e-10	0.56335
23155497	chr18:23155497:T:G	0.00169953	34.6267	0.135303	1.34545e-19	-0.589098	-0.504202
23155555	chr18:23155555:A:G	4.83866e-19	-2.1903e-10	-1.03308	1.26534e-19	-2.1903e-10	-1.15469
23155729	chr18:23155729:C:T	4.0938e-19	-2.1903e-10	-1.20024	1.59117e-19	-2.1903e-10	-0.925562
23156413	chr18:23156413:T:C	2.04695e-19	-1.89337	-2.58223e-10	6.68319e-20	-1.79302	-2.58223e-10
23156659	chr18:23156659:G:A	1.09129e-18	-2.1903e-10	-0.219766	6.01316e-19	-2.1903e-10	0.40392
23156756	chr18:23156756:A:AACAC	4.64409e-19	-2.1903e-10	-1.07412	1.24787e-19	-2.1903e-10	-1.16859
23157066	chr18:23157066:T:C	2.5271e-19	-0.707169	-0.975473	4.78218e-20	-0.944866	-1.18285
23157443	chr18:23157443:A:G	7.44101e-20	-1.80577	-1.09953	2.09266e-20	-1.76701	-1.18717
23157677	chr18:23157677:TTAA:T	4.61295e-06	29.9954	-1.14262	8.76361e-20	-0.314393	-1.20761
23158133	chr18:23158133:A:C	1.02919e-18	-2.1903e-10	-0.278363	5.56808e-19	-2.1903e-10	0.32702
23158394	chr18:23158394:G:A	4.41481e-19	-2.1903e-10	-1.12475	2.68097e-19	-2.1903e-10	-0.403853
23158998	chr18:23158998:G:A	4.46823e-19	-2.1903e-10	-1.11272	1.23524e-19	-2.1903e-10	-1.17876
23159244	chr18:23159244:C:T	6.12136e-19	-2.1903e-10	-0.797932	1.27451e-19	-2.1903e-10	-1.14747
23159855	chr18:23159855:G:A	7.04001e-19	-2.1903e-10	-0.658106	3.77105e-19	-2.1903e-10	-0.0626777
23160060	chr18:23160060:T:TG	6.8567e-19	-2.1903e-10	-0.684489	4.25461e-19	-2.1903e-10	0.0579735
23160124	chr18:23160124:G:A	4.49411e-19	-2.1903e-10	-1.10695	2.85341e-19	-2.1903e-10	-0.341515
23160198	chr18:23160198:C:T	4.56492e-19	-2.1903e-10	-1.09131	1.1957e-19	-2.1903e-10	-1.2113
23160597	chr18:23160597:G:A	4.3308e-19	-2.1903e-10	-1.14396	1.5519e-19	-2.1903e-10	-0.950551
23160907	chr18:23160907:C:T	4.4543e-09	22.1913	-0.281268	2.58577e-20	-1.61111	-1.13148
23161063	chr18:23161063:A:G	4.48592e-19	-2.1903e-10	-1.10877	1.59413e-19	-2.1903e-10	-0.923702
23161757	chr18:23161757:A:C	4.35108e-19	-2.1903e-10	-1.13929	1.5009e-19	-2.1903e-10	-0.983968
23161854	chr18:23161854:G:A	4.53243e-19	-2.1903e-10	-1.09846	1.62149e-19	-2.1903e-10	-0.906682
23161993	chr18:23161993:C:G	7.17913e-19	-2.1903e-10	-0.638537	1.57231e-19	-2.1903e-10	-0.937483
23162106	chr18:23162106:A:C	1.01905e-18	-2.1903e-10	-0.288262	5.48668e-19	-2.1903e-10	0.312292
23162258	chr18:23162258:C:A	4.12544e-19	-2.1903e-10	-1.19254	1.27363e-19	-2.1903e-10	-1.14816
23162379	chr18:23162379:A:G	1.03844e-19	-1.54053	-1.03146	2.20811e-20	-1.69985	-1.20062
23162603	chr18:23162603:G:A	4.86996e-19	-2.1903e-10	-1.02663	2.27004e-19	-2.1903e-10	-0.570231
23163420	chr18:23163420:A:G	4.69648e-19	-2.1903e-10	-1.0629	1.24997e-19	-2.1903e-10	-1.16691
23163738	chr18:23163738:G:T	1.16603e-18	-0.153522	-2.58223e-10	3.63539e-19	-0.0993144	-2.58223e-10
23164217	chr18:23164217:A:G	5.8504e-19	-2.1903e-10	-0.843205	1.24719e-19	-2.1903e-10	-1.16914
23164290	chr18:23164290:C:A	1.22705e-07	26.437	-1.21109	8.56205e-20	-0.343565	-1.20171
23164418	chr18:23164418:G:A	4.06193e-19	-2.1903e-10	-1.20806	1.19496e-19	-2.1903e-10	-1.21192
23164694	chr18:23164694:T:A	4.35813e-09	22.9732	-1.08499	8.41888e-20	-0.359447	-1.20269
23164774	chr18:23164774:C:T	4.16329e-19	-1.18341	-2.58223e-10	1.20754e-19	-1.20145	-2.58223e-10
23165104	chr18:23165104:C:T	4.0731e-19	-1.20531	-2.58223e-10	1.06093e-19	-1.33088	-2.58223e-10
23165381	chr18:23165381:A:G	1.10704e-07	25.557	-0.433983	2.15821e-19	0.133553	-0.754306
23165389	chr18:23165389:G:A	4.25234e-19	-2.1903e-10	-1.16225	1.19862e-19	-2.1903e-10	-1.20886
23165468	chr18:23165468:G:A	1.0896e-18	-2.1903e-10	-0.221319	5.97799e-19	-2.1903e-10	0.398053
23165826	chr18:23165826:TG:T	4.4839e-19	-2.1903e-10	-1.10922	1.7338e-19	-2.1903e-10	-0.839716
23166127	chr18:23166127:T:C	1.49167e-19	-1.53713	-0.672692	2.39939e-20	-1.73859	-1.07882
23166177	chr18:23166177:A:G	6.81215e-18	1.61158	-2.58223e-10	7.28722e-20	-1.70649	-2.58223e-10
23166708	chr18:23166708:A:G	4.60393e-08	25.4568	-1.21115	1.07452e-19	-0.106046	-1.21211
23166805	chr18:23166805:C:T	1.09609e-18	-2.1903e-10	-0.215379	6.02188e-19	-2.1903e-10	0.405369
23166865	chr18:23166865:G:A	1.5902e-09	22.036	-1.15602	1.09256e-19	-0.139837	-1.16167
23167219	chr18:23167219:A:T	6.17751e-19	-2.1903e-10	-0.788801	3.98187e-19	-2.1903e-10	-0.00828039
23167711	chr18:23167711:G:A	4.17503e-19	-2.1903e-10	-1.18059	1.47419e-19	-2.1903e-10	-1.00192
23167807	chr18:23167807:C:T	4.0472e-19	-2.1903e-10	-1.21169	1.21094e-19	-2.1903e-10	-1.19863
23167910	chr18:23167910:G:A	4.70576e-09	22.8991	-0.934217	1.07914e-19	-0.10124	-1.21263
23167923	chr18:23167923:G:A	4.28023e-19	-2.1903e-10	-1.15571	1.22462e-19	-2.1903e-10	-1.1874
23168265	chr18:23168265:C:T	3.30969e-19	-1.41286	-2.58223e-10	3.97708e-18	2.2931	-2.58223e-10
23168896	chr18:23168896:CCTT:C	4.11322e-19	-2.1903e-10	-1.19551	2.02733e-19	-2.1903e-10	-0.683311
23169052	chr18:23169052:C:T	1.12027e-18	-2.1903e-10	-0.193563	6.17843e-19	-2.1903e-10	0.431034
23169095	chr18:23169095:C:T	4.29928e-19	-2.1903e-10	-1.15127	1.22101e-19	-2.1903e-10	-1.19035
23169414	chr18:23169414:T:C	4.27054e-19	-2.1903e-10	-1.15797	1.50753e-19	-2.1903e-10	-0.979559
23169465	chr18:23169465:C:G	2.81032e-19	-1.57642	-2.58223e-10	1.85209e-19	-0.773714	-2.58223e-10
23169944	chr18:23169944:C:T	4.26523e-19	-2.1903e-10	-1.15922	1.20437e-19	-2.1903e-10	-1.20407
23170113	chr18:23170113:A:G	4.11499e-19	-2.1903e-10	-1.19508	2.02946e-19	-2.1903e-10	-0.682262
23170905	chr18:23170905:T:C	5.25331e-19	-2.1903e-10	-0.950858	1.36394e-19	-2.1903e-10	-1.07965
23171091	chr18:23171091:C:T	1.21964e-18	-2.1903e-10	-0.108576	1.0804e-18	-2.1903e-10	0.989888
23171283	chr18:23171283:G:A	4.04604e-19	-2.1903e-10	-1.21198	1.39889e-19	-2.1903e-10	-1.05435
23171751	chr18:23171751:G:A	5.55212e-19	-2.1903e-10	-0.895536	1.95186e-19	-2.1903e-10	-0.721249
23171825	chr18:23171825:A:G	1.35692e-18	-2.1903e-10	-0.00191213	5.83089e-19	-2.1903e-10	0.37314
23171843	chr18:23171843:G:A	4.39554e-19	-2.1903e-10	-1.12913	1.21084e-19	-2.1903e-10	-1.19871
23171857	chr18:23171857:G:A	5.37803e-19	-0.883042	-0.0443517	1.74468e-19	-1.27333	0.439869
23172136	chr18:23172136:C:G	8.83633e-19	-2.1903e-10	-0.430845	4.56301e-19	-2.1903e-10	0.127952
23172189	chr18:23172189:C:T	4.07631e-19	-2.1903e-10	-1.20452	1.32423e-19	-2.1903e-10	-1.1092
23172432	chr18:23172432:A:G	4.16495e-19	-2.1903e-10	-1.18301	1.26253e-19	-2.1903e-10	-1.15691
23172696	chr18:23172696:G:A	4.11691e-19	-2.1903e-10	-1.19461	1.29778e-19	-2.1903e-10	-1.12938
23172830	chr18:23172830:T:C	4.79715e-19	-2.1903e-10	-1.04169	1.26145e-19	-2.1903e-10	-1.15777
23173295	chr18:23173295:C:T	4.43055e-19	-1.12119	-2.58223e-10	1.15261e-19	-1.248	-2.58223e-10
23173548	chr18:23173548:G:C	7.82854e-19	-0.635496	0.0835557	2.43248e-19	-1.09033	0.589216
23173562	chr18:23173562:C:G	4.48568e-19	-2.1903e-10	-1.10883	1.67243e-19	-2.1903e-10	-0.875756
23173840	chr18:23173840:T:A	5.76953e-19	-2.1903e-10	-0.857125	2.95036e-19	-2.1903e-10	-0.308105
23173877	chr18:23173877:C:T	9.88808e-19	-2.1903e-10	-0.318386	5.27352e-19	-2.1903e-10	0.272668
23174260	chr18:23174260:T:C	2.51372e-19	-1.68795	-2.58223e-10	1.01788e-19	-1.37231	-2.58223e-10
23174298	chr18:23174298:A:G	5.7232e-19	-2.1903e-10	-0.865188	2.76389e-19	-2.1903e-10	-0.373391
23174533	chr18:23174533:A:G	1.01848e-19	-1.50433	-1.08708	1.30581e-19	-0.624009	-0.499199
23174625	chr18:23174625:C:T	2.26973e-19	-1.79006	-2.58223e-10	6.73344e-20	-1.78553	-2.58223e-10
23174629	chr18:23174629:A:G	2.26319e-19	-1.79294	-2.58223e-10	6.74723e-20	-1.78348	-2.58223e-10
23174666	chr18:23174666:A:G	5.52453e-19	-2.1903e-10	-0.900517	2.61949e-19	-2.1903e-10	-0.427049
23175240	chr18:23175240:A:G	4.0813e-19	-2.1903e-10	-1.2033	1.30811e-19	-2.1903e-10	-1.12145
23175402	chr18:23175402:C:T	1.4431e-19	-1.34787	-0.895053	6.49754e-18	3.53756	-0.753581
23175650	chr18:23175650:T:C	4.05936e-19	-2.1903e-10	-1.20869	1.54547e-19	-2.1903e-10	-0.954701
23175726	chr18:23175726:G:T	6.89786e-19	-2.1903e-10	-0.678504	2.28285e-19	-2.1903e-10	-0.564608
23175951	chr18:23175951:G:A	1.07622e-18	-2.1903e-10	-0.233674	5.49899e-19	-2.1903e-10	0.314533
23176658	chr18:23176658:CAAGG:C	1.04086e-18	-2.1903e-10	-0.267081	5.54496e-19	-2.1903e-10	0.322858
23176693	chr18:23176693:A:G	2.12383e-19	-1.8565	-2.58223e-10	6.0534e-20	-1.892	-2.58223e-10
23177110	chr18:23177110:G:A	2.581e-19	-1.66154	-2.58223e-10	1.01607e-19	-1.37409	-2.58223e-10
23178270	chr18:23178270:T:C	7.6702e-19	-2.1903e-10	-0.572373	3.50231e-19	-2.1903e-10	-0.136608
23178346	chr18:23178346:A:G	9.58555e-12	16.6357	-0.867113	2.54736e-20	-1.54677	-1.21079
23178920	chr18:23178920:C:T	4.07138e-19	-2.1903e-10	-1.20573	1.20253e-19	-2.1903e-10	-1.2056
23179160	chr18:23179160:C:T	5.84178e-19	-2.1903e-10	-0.84468	2.77455e-19	-2.1903e-10	-0.369544
23179523	chr18:23179523:C:T	4.36317e-19	-2.1903e-10	-1.13652	1.51222e-19	-2.1903e-10	-0.976454
23179524	chr18:23179524:A:C	1.28241e-18	-2.1903e-10	-0.0583929	2.45357e-19	-2.1903e-10	-0.492486
23179918	chr18:23179918:T:G	4.2844e-19	-2.1903e-10	-1.15474	1.19858e-19	-2.1903e-10	-1.20889
23179942	chr18:23179942:G:A	4.18416e-19	-2.1903e-10	-1.17841	1.43691e-19	-2.1903e-10	-1.02754
23180265	chr18:23180265:G:A	6.43266e-19	-2.1903e-10	-0.748327	1.52063e-19	-2.1903e-10	-0.970908
23180415	chr18:23180415:T:C	4.10535e-19	-2.1903e-10	-1.19742	1.25196e-19	-2.1903e-10	-1.16532
23180579	chr18:23180579:C:T	5.23263e-19	-2.1903e-10	-0.954802	1.56132e-19	-2.1903e-10	-0.944499
23180607	chr18:23180607:C:A	8.97455e-19	-2.1903e-10	-0.415324	2.94492e-19	-2.1903e-10	-0.309949
23180708	chr18:23180708:A:G	9.10522e-19	-2.1903e-10	-0.400868	2.98969e-19	-2.1903e-10	-0.294861
23180742	chr18:23180742:G:A	4.10254e-19	-2.1903e-10	-1.19811	1.19423e-19	-2.1903e-10	-1.21253
23181002	chr18:23181002:C:T	2.66495e-19	-1.62953	-2.58223e-10	6.11872e-20	-1.88126	-2.58223e-10
23181318	chr18:23181318:AC:A	5.37562e-19	-2.1903e-10	-0.927842	1.54487e-19	-2.1903e-10	-0.955089
23181371	chr18:23181371:C:T	4.50255e-19	-2.1903e-10	-1.10507	1.41515e-19	-2.1903e-10	-1.04279
23181875	chr18:23181875:T:A	7.80727e-19	-2.1903e-10	-0.554661	2.53887e-19	-2.1903e-10	-0.45831
23182077	chr18:23182077:C:T	4.39304e-19	-2.1903e-10	-1.1297	1.21649e-19	-2.1903e-10	-1.19406
23182133	chr18:23182133:T:C	4.29111e-19	-2.1903e-10	-1.15317	1.40526e-19	-2.1903e-10	-1.04981
23182565	chr18:23182565:G:A	5.3193e-19	-2.1903e-10	-0.938374	2.49176e-19	-2.1903e-10	-0.477043
23183040	chr18:23183040:C:T	9.64086e-19	-2.1903e-10	-0.343706	1.85135e-19	-2.1903e-10	-0.774117
23183196	chr18:23183196:C:T	4.25767e-19	-2.1903e-10	-1.16099	1.20743e-19	-2.1903e-10	-1.20153
23183248	chr18:23183248:T:C	4.18758e-19	-2.1903e-10	-1.17759	1.19528e-19	-2.1903e-10	-1.21165
23183681	chr18:23183681:T:C	4.05117e-19	-2.1903e-10	-1.21071	1.26125e-19	-2.1903e-10	-1.15793
23183894	chr18:23183894:T:C	2.04391e-19	-1.89485	-2.58223e-10	6.04269e-20	-1.89377	-2.58223e-10
23184253	chr18:23184253:G:A	2.63484e-18	-2.1903e-10	0.66169	6.87278e-19	-2.1903e-10	0.537538
23184516	chr18:23184516:A:G	1.88895e-18	-2.1903e-10	0.32889	1.87801e-18	-2.1903e-10	1.54277
23184574	chr18:23184574:G:A	4.56301e-19	-2.1903e-10	-1.09173	1.37088e-19	-2.1903e-10	-1.07458
23184632	chr18:23184632:G:A	1.67735e-18	-2.1903e-10	0.210082	1.034e-18	-2.1903e-10	0.945993
23184925	chr18:23184925:A:G	1.81629e-19	-0.807259	-1.20566	2.03472e-15	9.72823	-1.19757
23185186	chr18:23185186:G:A	8.22436e-19	-2.1903e-10	-0.502615	3.83464e-19	-2.1903e-10	-0.0459547
23185382	chr18:23185382:A:G	7.111e-19	-2.1903e-10	-0.648073	1.67212e-19	-2.1903e-10	-0.875937
23185412	chr18:23185412:C:T	1.45959e-18	-2.1903e-10	0.0710274	8.68979e-19	-2.1903e-10	0.772119
23185452	chr18:23185452:C:T	4.62814e-19	-2.1903e-10	-1.07756	1.58246e-19	-2.1903e-10	-0.931052
23187016	chr18:23187016:G:A	2.26838e-15	7.41969	-2.58223e-10	4.75e-19	0.168114	-2.58223e-10
23187270	chr18:23187270:G:A	5.24953e-19	-2.1903e-10	-0.951577	1.67689e-19	-2.1903e-10	-0.873092
23187287	chr18:23187287:G:C	5.03246e-19	-2.1903e-10	-0.993807	2.28994e-19	-2.1903e-10	-0.561504
23187361	chr18:23187361:A:G	7.85779e-19	-2.1903e-10	-0.54821	3.61619e-19	-2.1903e-10	-0.10461
23188000	chr18:23188000:G:A	4.49305e-19	-2.1903e-10	-1.10718	1.51924e-19	-2.1903e-10	-0.971823
23188413	chr18:23188413:A:C	4.45771e-19	-2.1903e-10	-1.11508	1.5292e-19	-2.1903e-10	-0.965284
23188703	chr18:23188703:T:C	1.0935e-18	-2.1903e-10	-0.217746	2.5651e-19	-2.1903e-10	-0.448031
23188858	chr18:23188858:G:A	6.67039e-19	-2.1903e-10	-0.712037	2.534e-19	-2.1903e-10	-0.460232
23189085	chr18:23189085:A:G	4.84609e-19	-2.1903e-10	-1.03154	1.20893e-19	-2.1903e-10	-1.20029
23189748	chr18:23189748:G:A	7.86599e-19	-2.1903e-10	-0.547167	3.62095e-19	-2.1903e-10	-0.103295
23190033	chr18:23190033:T:C	7.18271e-19	-2.1903e-10	-0.638039	1.70284e-19	-2.1903e-10	-0.857732
23190072	chr18:23190072:G:A	7.72063e-19	-2.1903e-10	-0.56582	3.52216e-19	-2.1903e-10	-0.130957
23190518	chr18:23190518:T:C	6.50255e-19	-2.1903e-10	-0.737522	1.58014e-19	-2.1903e-10	-0.932519
23190838	chr18:23190838:G:A	2.74606e-19	-1.86879	0.269243	2.03869e-17	3.44327	0.484181
23190957	chr18:23190957:A:G	7.59933e-19	-2.1903e-10	-0.581656	3.45063e-19	-2.1903e-10	-0.151474
23191047	chr18:23191047:C:T	1.81383e-18	-2.1903e-10	0.288309	1.14864e-18	-2.1903e-10	1.05113
23191175	chr18:23191175:C:T	6.41511e-19	-2.1903e-10	-0.751059	1.51616e-19	-2.1903e-10	-0.973849
23191306	chr18:23191306:T:C	1.02941e-18	-2.1903e-10	-0.278141	4.66261e-19	-2.1903e-10	0.149545
23191598	chr18:23191598:G:A	7.39681e-19	-2.1903e-10	-0.608666	3.32893e-19	-2.1903e-10	-0.18738
23191616	chr18:23191616:A:G	3.02502e-17	3.47974	-0.377363	1.83427e-16	6.68363	-0.55926
23191857	chr18:23191857:A:G	7.57353e-19	-2.1903e-10	-0.585057	2.65187e-19	-2.1903e-10	-0.414765
23192115	chr18:23192115:C:A	4.15986e-19	-2.1903e-10	-1.18423	1.1949e-19	-2.1903e-10	-1.21197
23192211	chr18:23192211:G:A	4.04333e-19	-2.1903e-10	-1.21265	1.34833e-19	-2.1903e-10	-1.09116
23192293	chr18:23192293:T:C	1.41965e-18	-2.1903e-10	0.0432805	8.30923e-19	-2.1903e-10	0.727336
23192447	chr18:23192447:A:G	5.04636e-19	-2.1903e-10	-0.991048	1.22346e-19	-2.1903e-10	-1.18835
23192695	chr18:23192695:T:C	1.03896e-19	-1.63503	-0.936467	2.22847e-20	-1.88399	-1.00731
23192698	chr18:23192698:C:G	9.70052e-19	-2.1903e-10	-0.337537	2.17976e-19	-2.1903e-10	-0.610816
23193296	chr18:23193296:A:G	1.8256e-18	-2.1903e-10	0.294778	1.1351e-18	-2.1903e-10	1.03928
23194133	chr18:23194133:A:G	2.37901e-18	-2.1903e-10	0.559553	5.67476e-19	-2.1903e-10	0.345998
23194157	chr18:23194157:A:C	8.71683e-20	-1.60964	-1.1374	1.90233e-20	-1.88417	-1.16537
23194231	chr18:23194231:A:G	4.40593e-19	-2.1903e-10	-1.12676	1.21094e-19	-2.1903e-10	-1.19863
23194354	chr18:23194354:A:G	1.00295e-18	-2.1903e-10	-0.304185	2.24104e-19	-2.1903e-10	-0.583092
23194890	chr18:23194890:G:A	5.547e-19	-0.896458	-2.58223e-10	7.23932e-20	-1.71309	-2.58223e-10
23194970	chr18:23194970:A:G	1.59924e-18	-2.1903e-10	0.162398	3.89565e-19	-2.1903e-10	-0.0301707
23195657	chr18:23195657:A:C	8.70456e-20	-1.55339	-1.19507	1.84519e-20	-1.87324	-1.2068
23195747	chr18:23195747:C:G	7.07206e-19	-2.1903e-10	-0.653564	2.31371e-19	-2.1903e-10	-0.551177
23196438	chr18:23196438:G:T	9.21013e-20	-1.49817	-1.19383	1.86922e-20	-1.85558	-1.21151
23196687	chr18:23196687:G:A	7.53573e-19	-2.1903e-10	-0.590061	1.74654e-19	-2.1903e-10	-0.832394
23196902	chr18:23196902:G:A	8.75482e-17	4.03406	0.131	4.68557e-16	7.25974	-0.197527
23196938	chr18:23196938:G:GA	9.48777e-20	-1.54072	-1.12158	1.96084e-20	-1.86711	-1.15213
23197025	chr18:23197025:A:C	9.48277e-20	-1.53372	-1.1291	1.95334e-20	-1.86502	-1.15805
23197419	chr18:23197419:CTT:C	2.1002e-18	-2.1903e-10	0.4349	5.13338e-19	-2.1903e-10	0.245734
23197450	chr18:23197450:T:G	1.46061e-19	-1.35184	-0.879015	4.86764e-20	-0.964571	-1.14544
23198285	chr18:23198285:T:C	2.52927e-19	-1.68178	-2.58223e-10	6.05836e-20	-1.89118	-2.58223e-10
23198534	chr18:23198534:G:A	1.25747e-19	-1.5304	-0.850218	7.0678e-20	-0.665233	-1.07183
23198660	chr18:23198660:T:C	4.35561e-19	-2.1903e-10	-1.13825	1.29826e-19	-2.1903e-10	-1.129
23199023	chr18:23199023:G:A	5.00636e-19	-2.1903e-10	-0.999006	1.70914e-19	-2.1903e-10	-0.85404
23199054	chr18:23199054:T:G	7.18719e-19	-2.1903e-10	-0.637415	3.20623e-19	-2.1903e-10	-0.224936
23199166	chr18:23199166:G:A	5.37712e-19	-2.1903e-10	-0.927564	2.2037e-19	-2.1903e-10	-0.599893
23199807	chr18:23199807:G:A	1.3673e-18	-2.1903e-10	0.00571055	3.46498e-19	-2.1903e-10	-0.147323
23200477	chr18:23200477:A:T	4.19307e-19	-2.1903e-10	-1.17628	1.20656e-19	-2.1903e-10	-1.20226
23200532	chr18:23200532:G:A	1.88621e-19	-0.982043	-0.993102	7.49777e-15	10.7708	-0.935853
23200542	chr18:23200542:G:A	1.07725e-18	-0.232724	-2.58223e-10	7.46789e-20	-1.682	-2.58223e-10
23200613	chr18:23200613:T:G	1.3623e-18	-2.1903e-10	0.00204593	8.4504e-19	-2.1903e-10	0.744183
23200714	chr18:23200714:G:C	6.89106e-19	-2.1903e-10	-0.679491	3.03141e-19	-2.1903e-10	-0.281002
23200941	chr18:23200941:T:C	4.6721e-19	-2.1903e-10	-1.06811	1.26769e-19	-2.1903e-10	-1.15284
23201248	chr18:23201248:A:G	8.33195e-20	-1.80173	-0.990472	2.45074e-20	-1.75039	-1.04584
23201316	chr18:23201316:A:G	5.0019e-17	3.60527	-2.58223e-10	6.89051e-20	-1.76247	-2.58223e-10
23201695	chr18:23201695:CAT:C	6.63834e-19	-2.1903e-10	-0.716853	2.88811e-19	-2.1903e-10	-0.329428
23202082	chr18:23202082:T:G	6.90936e-19	-2.1903e-10	-0.676839	1.56017e-19	-2.1903e-10	-0.945233
23202283	chr18:23202283:T:C	9.16534e-19	-2.1903e-10	-0.394287	2.72523e-19	-2.1903e-10	-0.387478
23202300	chr18:23202300:G:T	6.4812e-19	-2.1903e-10	-0.74081	1.55549e-19	-2.1903e-10	-0.948239
23202326	chr18:23202326:G:C	1.20298e-18	-2.1903e-10	-0.122333	2.33367e-19	-2.1903e-10	-0.542587
23202781	chr18:23202781:T:C	8.57725e-20	-1.76079	-1.0024	2.03442e-20	-1.89346	-1.08894
23202858	chr18:23202858:G:A	5.87949e-19	-2.1903e-10	-0.838246	1.47331e-19	-2.1903e-10	-1.00252
23203759	chr18:23203759:A:G	5.81268e-19	-2.1903e-10	-0.849674	1.58319e-19	-2.1903e-10	-0.930587
23204136	chr18:23204136:A:C	6.61748e-19	-2.1903e-10	-0.720001	2.24031e-19	-2.1903e-10	-0.583416
23204219	chr18:23204219:G:A	5.85753e-19	-2.1903e-10	-0.841989	1.46915e-19	-2.1903e-10	-1.00535
23204380	chr18:23204380:A:G	4.17127e-19	-2.1903e-10	-1.1815	1.2924e-19	-2.1903e-10	-1.13353
23204991	chr18:23204991:C:A	8.92514e-20	-1.75129	-0.972141	2.05622e-20	-1.89406	-1.07769
23205211	chr18:23205211:G:A	1.22522e-17	2.19857	-2.58223e-10	3.54818e-16	6.78416	-2.58223e-10
23205302	chr18:23205302:T:C	6.16365e-19	-2.1903e-10	-0.791047	1.66194e-19	-2.1903e-10	-0.882044
23205321	chr18:23205321:A:G	5.96272e-19	-2.1903e-10	-0.824189	1.39347e-19	-2.1903e-10	-1.05823
23205722	chr18:23205722:G:A	6.86747e-19	-2.1903e-10	-0.68292	3.02585e-19	-2.1903e-10	-0.282837
23205841	chr18:23205841:G:A	1.07745e-18	-2.1903e-10	-0.23253	3.1715e-19	-2.1903e-10	-0.235826
23206129	chr18:23206129:C:T	3.49097e-12	14.9272	-0.168645	4.67178e-20	-1.54765	-0.603424
23206172	chr18:23206172:C:T	5.81162e-19	-2.1903e-10	-0.849857	2.21427e-19	-2.1903e-10	-0.595106
23206320	chr18:23206320:T:G	7.59445e-19	0.0423279	-0.624626	1.31393e-15	8.47075	-0.377414
23207556	chr18:23207556:T:C	7.02202e-19	-2.1903e-10	-0.660664	3.10706e-19	-2.1903e-10	-0.256355
23207958	chr18:23207958:T:G	5.06675e-19	-2.1903e-10	-0.987016	1.23485e-19	-2.1903e-10	-1.17908
23208022	chr18:23208022:T:C	1.14525e-18	-2.1903e-10	-0.171508	3.60715e-19	-2.1903e-10	-0.107114
23208494	chr18:23208494:C:T	6.44092e-19	-2.1903e-10	-0.747044	1.55078e-19	-2.1903e-10	-0.951273
23208509	chr18:23208509:G:C	6.90714e-19	-2.1903e-10	-0.677159	3.04e-19	-2.1903e-10	-0.278174
23209228	chr18:23209228:G:A	5.76513e-19	0.300966	-1.15885	4.23881e-20	-1.03747	-1.21087
23209590	chr18:23209590:G:A	4.10623e-19	-2.1903e-10	-1.19721	1.35279e-19	-2.1903e-10	-1.08786
23209777	chr18:23209777:A:G	4.04258e-19	-2.1903e-10	-1.21283	1.19389e-19	-2.1903e-10	-1.21281
23210131	chr18:23210131:A:G	5.49364e-18	-2.1903e-10	1.39646	1.86349e-18	-2.1903e-10	1.53501
23210512	chr18:23210512:T:G	6.25659e-19	-1.75689	0.980814	3.18332e-19	-1.55184	1.31973
23210584	chr18:23210584:A:G	9.39515e-19	-2.1903e-10	-0.369522	4.48296e-19	-2.1903e-10	0.110252
23210718	chr18:23210718:G:T	2.04716e-19	-1.89326	-2.58223e-10	3.45222e-19	-0.151013	-2.58223e-10
23210937	chr18:23210937:G:A	5.1163e-19	-2.1903e-10	-0.977283	1.74712e-19	-2.1903e-10	-0.832061
23211125	chr18:23211125:A:G	1.09363e-14	9.30774	-0.315035	3.73269e-20	-1.46662	-0.908871
23211506	chr18:23211506:T:C	5.16633e-19	-2.1903e-10	-0.967553	1.22484e-19	-2.1903e-10	-1.18722
23212630	chr18:23212630:G:A	4.2804e-19	-2.1903e-10	-1.15567	1.19795e-19	-2.1903e-10	-1.20942
23213072	chr18:23213072:C:T	6.70796e-19	-2.1903e-10	-0.706421	1.31397e-19	-2.1903e-10	-1.11698
23213824	chr18:23213824:A:G	9.48217e-19	-2.1903e-10	-0.360302	4.52022e-19	-2.1903e-10	0.11853
23215237	chr18:23215237:G:T	1.67015e-18	-1.61473	1.82051	6.96788e-19	-1.46681	2.01809
23215395	chr18:23215395:T:C	1.22477e-18	-1.62608	1.5217	8.55208e-19	-1.47873	2.23487
23215400	chr18:23215400:C:T	4.23435e-19	-2.1903e-10	-1.16648	1.29621e-19	-2.1903e-10	-1.13059
23215679	chr18:23215679:C:T	1.10096e-17	2.09163	-2.58223e-10	1.62858e-19	-0.90232	-2.58223e-10
23216033	chr18:23216033:C:T	4.77014e-19	-2.1903e-10	-1.04734	1.56698e-19	-2.1903e-10	-0.940882
23216050	chr18:23216050:G:A	2.1268e-19	-1.8551	-2.58223e-10	9.95309e-20	-1.39473	-2.58223e-10
23216330	chr18:23216330:T:C	8.80346e-19	-2.1903e-10	-0.434571	4.12144e-19	-2.1903e-10	0.026171
23216540	chr18:23216540:C:A	9.00267e-16	6.36899	0.126573	5.70348e-20	-1.63998	-0.311556
23216548	chr18:23216548:A:G	8.99062e-19	-2.1903e-10	-0.413534	4.23164e-19	-2.1903e-10	0.0525589
23217090	chr18:23217090:G:A	8.9877e-19	-2.1903e-10	-0.413859	4.22983e-19	-2.1903e-10	0.05213
23218048	chr18:23218048:G:A	4.71205e-19	-1.05959	-2.58223e-10	6.96125e-20	-1.75226	-2.58223e-10
23218797	chr18:23218797:T:C	3.58915e-15	7.70542	0.173119	7.47199e-20	-1.32306	-0.358397
23218802	chr18:23218802:C:T	2.40175e-15	7.39515	0.0816705	2.13283e-19	-0.118962	-0.513621
23218851	chr18:23218851:G:A	7.28965e-19	-2.1903e-10	-0.623261	3.09365e-19	-2.1903e-10	-0.260678
23218882	chr18:23218882:G:T	2.24499e-19	-1.80101	-2.58223e-10	4.67053e-19	0.151242	-2.58223e-10
23219244	chr18:23219244:C:G	5.6973e-19	-2.1903e-10	-0.869723	1.518e-19	-2.1903e-10	-0.97264
23219368	chr18:23219368:A:G	8.08134e-19	-2.1903e-10	-0.520158	3.22028e-19	-2.1903e-10	-0.220564
23219914	chr18:23219914:A:AT	6.15632e-19	-2.1903e-10	-0.792237	2.53618e-19	-2.1903e-10	-0.45937
23220147	chr18:23220147:G:A	4.11015e-19	-2.1903e-10	-1.19626	1.25565e-19	-2.1903e-10	-1.16238
23220447	chr18:23220447:A:AGTAGGTGGGG	4.71522e-19	-2.1903e-10	-1.05892	1.28598e-19	-2.1903e-10	-1.13851
23220518	chr18:23220518:C:T	6.77544e-19	-2.1903e-10	-0.696412	2.579e-19	-2.1903e-10	-0.44263
23220751	chr18:23220751:A:G	2.23391e-19	-1.41414	-0.391823	5.33502e-20	-1.48572	-0.532599
23221644	chr18:23221644:G:A	2.61733e-18	-2.1903e-10	0.655025	7.05087e-19	-2.1903e-10	0.563121
23221656	chr18:23221656:T:C	4.41344e-19	-2.1903e-10	-1.12506	1.48824e-19	-2.1903e-10	-0.992437
23221821	chr18:23221821:G:A	4.83086e-18	-2.1903e-10	1.26789	6.48169e-19	-2.1903e-10	0.478951
23222430	chr18:23222430:T:C	4.07997e-19	-2.1903e-10	-1.20363	1.31544e-19	-2.1903e-10	-1.11586
23222490	chr18:23222490:CTA:C	1.33445e-17	2.28397	-2.58223e-10	1.35233e-18	1.21438	-2.58223e-10
23222528	chr18:23222528:CTCTG:C	6.09661e-19	-2.1903e-10	-0.801983	1.8751e-19	-2.1903e-10	-0.761371
23222538	chr18:23222538:C:A	4.42896e-19	-2.1903e-10	-1.12155	1.62878e-19	-2.1903e-10	-0.902202
23222654	chr18:23222654:A:G	5.49267e-19	-2.1903e-10	-0.906302	1.43542e-19	-2.1903e-10	-1.02857
23222769	chr18:23222769:A:AG	4.04729e-19	-2.1903e-10	-1.21167	1.23345e-19	-2.1903e-10	-1.18022
23223302	chr18:23223302:G:C	4.10128e-19	-2.1903e-10	-1.19842	1.204e-19	-2.1903e-10	-1.20438
23223401	chr18:23223401:A:C	4.11702e-19	-2.1903e-10	-1.19459	1.30459e-19	-2.1903e-10	-1.12414
23223527	chr18:23223527:G:A	8.21468e-19	-2.1903e-10	-0.503793	5.29047e-19	-2.1903e-10	0.275876
23224219	chr18:23224219:A:G	8.10001e-19	-2.1903e-10	-0.517851	2.59428e-19	-2.1903e-10	-0.436722
23224360	chr18:23224360:T:A	6.16279e-19	-2.1903e-10	-0.791187	2.00434e-19	-2.1903e-10	-0.694716
23224444	chr18:23224444:A:T	4.20946e-19	-2.1903e-10	-1.17238	1.19396e-19	-2.1903e-10	-1.21275
23224656	chr18:23224656:C:T	4.18117e-19	-2.1903e-10	-1.17913	1.29063e-19	-2.1903e-10	-1.1349
23224662	chr18:23224662:G:A	4.16308e-19	-2.1903e-10	-1.18346	1.19625e-19	-2.1903e-10	-1.21084
23224847	chr18:23224847:G:A	8.35078e-19	-2.1903e-10	-0.487361	1.85063e-19	-2.1903e-10	-0.774504
23225025	chr18:23225025:G:A	4.08388e-19	-2.1903e-10	-1.20267	1.20864e-19	-2.1903e-10	-1.20053
23226258	chr18:23226258:C:T	4.0504e-19	-2.1903e-10	-1.2109	1.22753e-19	-2.1903e-10	-1.18502
23226278	chr18:23226278:C:T	4.22251e-19	-2.1903e-10	-1.16929	1.20233e-19	-2.1903e-10	-1.20577
23227295	chr18:23227295:C:T	2.93768e-18	-2.1903e-10	0.770488	7.86436e-19	-2.1903e-10	0.67231
23227309	chr18:23227309:G:A	4.58596e-19	-2.1903e-10	-1.08672	1.26335e-19	-2.1903e-10	-1.15626
23228870	chr18:23228870:G:A	8.81136e-19	-2.1903e-10	-0.433674	3.10903e-19	-2.1903e-10	-0.255719
23229067	chr18:23229067:T:C	4.30803e-19	-2.1903e-10	-1.14923	1.21285e-19	-2.1903e-10	-1.19706
23229428	chr18:23229428:AT:A	4.04756e-19	-2.1903e-10	-1.2116	1.27071e-19	-2.1903e-10	-1.15046
23229483	chr18:23229483:A:T	2.40269e-19	-1.73313	-2.58223e-10	1.41722e-19	-1.04133	-2.58223e-10
23230100	chr18:23230100:G:A	4.21844e-19	-2.1903e-10	-1.17025	1.19669e-19	-2.1903e-10	-1.21047
23230103	chr18:23230103:G:A	4.97672e-19	-2.1903e-10	-1.00494	1.52811e-19	-2.1903e-10	-0.966001
23230124	chr18:23230124:A:G	4.10377e-19	-2.1903e-10	-1.19781	1.21806e-19	-2.1903e-10	-1.19277
23230238	chr18:23230238:G:A	4.03442e-18	-2.1903e-10	1.08773	5.69218e-19	-2.1903e-10	0.349063
23230329	chr18:23230329:A:G	9.36121e-19	-2.1903e-10	-0.373141	2.95038e-19	-2.1903e-10	-0.308096
23230446	chr18:23230446:C:T	2.50026e-18	-2.1903e-10	0.609262	6.70865e-19	-2.1903e-10	0.513367
23230805	chr18:23230805:C:T	4.46963e-19	-2.1903e-10	-1.11241	1.37585e-19	-2.1903e-10	-1.07096
23231006	chr18:23231006:A:C	1.04589e-18	-2.1903e-10	-0.26226	3.30837e-19	-2.1903e-10	-0.193576
23231018	chr18:23231018:A:AC	4.19824e-19	-2.1903e-10	-1.17505	1.41182e-19	-2.1903e-10	-1.04515
23231040	chr18:23231040:G:A	4.16075e-19	-2.1903e-10	-1.18402	1.19614e-19	-2.1903e-10	-1.21093
23231048	chr18:23231048:A:T	7.54352e-20	-1.71631	-1.1753	2.9231e-20	-1.40725	-1.21273
23231679	chr18:23231679:A:G	4.53029e-18	-2.1903e-10	1.20366	1.08906e-18	-2.1903e-10	0.997872
23232017	chr18:23232017:G:A	1.90771e-18	-2.1903e-10	0.338772	7.01386e-19	-2.1903e-10	0.557858
23232347	chr18:23232347:A:G	4.08298e-19	-2.1903e-10	-1.20289	1.31936e-19	-2.1903e-10	-1.11288
23232675	chr18:23232675:AC:A	2.35697e-19	-1.75234	-2.58223e-10	7.11398e-20	-1.73055	-2.58223e-10
23232925	chr18:23232925:C:T	6.464e-19	-0.743467	-2.58223e-10	6.19749e-20	-1.86847	-2.58223e-10
23233022	chr18:23233022:A:G	4.36018e-19	-2.1903e-10	-1.1372	1.22089e-19	-2.1903e-10	-1.19045
23233117	chr18:23233117:T:C	1.40787e-19	-1.69251	-0.575134	4.91815e-20	-1.54762	-0.552061
23233577	chr18:23233577:G:A	5.96083e-19	-2.1903e-10	-0.824507	3.01637e-19	-2.1903e-10	-0.285978
23233787	chr18:23233787:G:A	2.34032e-18	-2.1903e-10	0.543159	3.70991e-19	-2.1903e-10	-0.0790224
23233982	chr18:23233982:T:C	7.4074e-20	-1.69974	-1.21008	3.00856e-20	-1.41643	-1.17473
23234454	chr18:23234454:A:G	4.60091e-18	-2.1903e-10	1.21912	6.06379e-19	-2.1903e-10	0.412304
23234577	chr18:23234577:C:T	6.0546e-19	-2.1903e-10	-0.808897	1.44447e-19	-2.1903e-10	-1.02229
23234623	chr18:23234623:C:T	2.61637e-18	-2.1903e-10	0.654657	7.01174e-19	-2.1903e-10	0.557555
23235070	chr18:23235070:T:C	4.20123e-19	-2.1903e-10	-1.17434	1.19909e-19	-2.1903e-10	-1.20846
23235259	chr18:23235259:T:C	1.99202e-12	14.8872	-0.689699	2.48574e-20	-1.89453	-0.887513
23235348	chr18:23235348:C:T	5.09741e-19	-2.1903e-10	-0.980983	2.32626e-19	-2.1903e-10	-0.545767
23235469	chr18:23235469:G:A	4.39739e-19	-2.1903e-10	-1.12871	1.25592e-19	-2.1903e-10	-1.16216
23235557	chr18:23235557:A:G	2.05738e-18	-2.1903e-10	0.414302	5.55887e-19	-2.1903e-10	0.325363
23235572	chr18:23235572:G:A	7.28641e-20	-1.82052	-1.10577	1.79911e-20	-1.89295	-1.21237
23235648	chr18:23235648:C:T	1.03892e-18	0.0796956	-0.348644	4.15971e-20	-1.88422	-0.382954
23235751	chr18:23235751:C:A	7.36397e-19	-2.1903e-10	-0.613116	3.1989e-19	-2.1903e-10	-0.227224
23236223	chr18:23236223:G:T	5.31068e-18	-2.1903e-10	1.36259	1.2736e-18	-2.1903e-10	1.1544
23236339	chr18:23236339:C:T	3.2371e-18	-2.1903e-10	0.867548	1.91333e-18	-2.1903e-10	1.5614
23236341	chr18:23236341:G:A	3.2371e-18	-2.1903e-10	0.867548	1.91333e-18	-2.1903e-10	1.5614
23236402	chr18:23236402:A:G	4.6143e-19	-2.1903e-10	-1.08056	1.23803e-19	-2.1903e-10	-1.17651
23236453	chr18:23236453:T:C	7.65968e-19	-2.1903e-10	-0.573745	3.36369e-19	-2.1903e-10	-0.176993
23236720	chr18:23236720:C:T	1.16084e-17	3.33479	-1.19019	2.41192e-20	-1.68522	-1.12697
23236721	chr18:23236721:G:A	4.50923e-19	-2.1903e-10	-1.10359	1.24602e-19	-2.1903e-10	-1.17008
23236792	chr18:23236792:A:G	4.18894e-19	-2.1903e-10	-1.17727	1.29244e-19	-2.1903e-10	-1.1335
23236978	chr18:23236978:A:G	7.6678e-18	2.87925	-1.14936	2.95729e-20	-1.57574	-1.0326
23237081	chr18:23237081:C:A	6.90679e-19	-2.1903e-10	-0.67721	2.94968e-19	-2.1903e-10	-0.308333
23237099	chr18:23237099:G:A	7.02411e-19	-2.1903e-10	-0.660368	3.00594e-19	-2.1903e-10	-0.289441
23237309	chr18:23237309:C:A	4.04784e-19	-2.1903e-10	-1.21153	1.22351e-19	-2.1903e-10	-1.18831
23237312	chr18:23237312:G:C	1.14868e-17	3.22935	-1.09529	2.78372e-20	-1.6224	-1.04643
23237893	chr18:23237893:C:T	4.47282e-19	-2.1903e-10	-1.1117	1.43494e-19	-2.1903e-10	-1.02891
23237923	chr18:23237923:T:G	1.65429e-18	-2.1903e-10	0.196243	4.46021e-19	-2.1903e-10	0.105165
23238119	chr18:23238119:T:C	2.01313e-18	-2.1903e-10	0.392558	7.43749e-19	-2.1903e-10	0.616502
23238640	chr18:23238640:A:T	1.83845e-19	-1.89252	-0.108278	5.20645e-20	-1.89065	-0.152064
23239126	chr18:23239126:A:G	7.99184e-20	-1.7457	-1.08818	3.36234e-20	-1.29527	-1.18471
23240167	chr18:23240167:T:G	6.31044e-19	-2.1903e-10	-0.76751	3.22831e-19	-2.1903e-10	-0.218071
23240690	chr18:23240690:A:G	2.96257e-18	-2.1903e-10	0.778928	4.34881e-19	-2.1903e-10	0.0798704
23240764	chr18:23240764:A:G	9.74143e-20	-1.72412	-0.911788	4.99776e-20	-1.32309	-0.760537
23240881	chr18:23240881:AC:A	4.06755e-19	-2.1903e-10	-1.20668	1.21354e-19	-2.1903e-10	-1.19649
23241357	chr18:23241357:T:A	1.449e-18	-2.1903e-10	0.0637459	5.13642e-19	-2.1903e-10	0.246326
23241455	chr18:23241455:C:T	7.25003e-19	-2.1903e-10	-0.62871	3.13128e-19	-2.1903e-10	-0.24859
23242234	chr18:23242234:C:T	1.33986e-17	3.44912	-1.1611	2.34653e-20	-1.7087	-1.13098
23242526	chr18:23242526:G:A	6.43608e-19	-2.1903e-10	-0.747796	3.30997e-19	-2.1903e-10	-0.19309
23242707	chr18:23242707:C:CT	8.14847e-19	-2.1903e-10	-0.511885	1.54153e-19	-2.1903e-10	-0.957255
23242804	chr18:23242804:T:C	4.29744e-19	-2.1903e-10	-1.1517	1.33782e-19	-2.1903e-10	-1.09899
23242815	chr18:23242815:G:A	4.21695e-19	-2.1903e-10	-1.1706	1.19823e-19	-2.1903e-10	-1.20918
23242846	chr18:23242846:T:C	6.45016e-19	-2.1903e-10	-0.745611	2.38425e-19	-2.1903e-10	-0.521146
23242858	chr18:23242858:G:A	9.48096e-18	3.06663	-1.12447	2.64578e-20	-1.63188	-1.08777
23243445	chr18:23243445:G:A	4.1642e-19	-2.1903e-10	-1.18319	1.23012e-19	-2.1903e-10	-1.18292
23243646	chr18:23243646:G:T	6.35564e-19	-2.1903e-10	-0.760373	1.49288e-19	-2.1903e-10	-0.989327
23243842	chr18:23243842:G:A	6.15112e-19	-2.1903e-10	-0.793082	1.97531e-19	-2.1903e-10	-0.709306
23243904	chr18:23243904:A:G	4.4613e-19	-2.1903e-10	-1.11427	1.35947e-19	-2.1903e-10	-1.08294
23244100	chr18:23244100:C:G	1.11146e-17	3.16903	-1.0679	2.77553e-20	-1.64907	-1.02271
23244207	chr18:23244207:G:GA	4.01255e-18	-2.1903e-10	1.0823	5.77521e-19	-2.1903e-10	0.363544
23244409	chr18:23244409:C:T	2.26137e-18	1.50635	-0.997508	2.84037e-20	-1.54046	-1.10822
23244533	chr18:23244533:C:G	1.91959e-17	3.8557	-1.20814	2.40245e-20	-1.61765	-1.19848
23244745	chr18:23244745:C:T	1.31141e-17	3.42772	-1.16116	2.25972e-20	-1.74472	-1.13266
23244769	chr18:23244769:G:A	1.50741e-18	-2.1903e-10	0.103264	4.11011e-19	-2.1903e-10	0.0234201
23245406	chr18:23245406:G:T	4.11876e-19	-2.1903e-10	-1.19416	1.23344e-19	-2.1903e-10	-1.18022
23245418	chr18:23245418:C:T	4.04355e-19	-2.1903e-10	-1.21259	1.1939e-19	-2.1903e-10	-1.21281
23245629	chr18:23245629:C:G	4.09891e-19	-2.1903e-10	-1.19899	1.1945e-19	-2.1903e-10	-1.2123
23245988	chr18:23245988:C:A	2.15087e-19	-1.84384	-2.58223e-10	4.84296e-19	0.187495	-2.58223e-10
23246187	chr18:23246187:C:A	8.29298e-18	3.01913	-1.21085	2.50607e-20	-1.56109	-1.2128
23246589	chr18:23246589:C:T	4.35935e-19	-2.1903e-10	-1.13739	1.23937e-19	-2.1903e-10	-1.17542
23246633	chr18:23246633:C:T	4.68561e-19	-2.1903e-10	-1.06522	1.63779e-19	-2.1903e-10	-0.896681
23246666	chr18:23246666:T:C	6.91401e-17	4.18723	-0.258229	1.35379e-16	5.2729	0.547734
23246668	chr18:23246668:T:G	7.21484e-17	4.22151	-0.24992	1.42213e-16	5.31124	0.558646
23246867	chr18:23246867:A:G	4.04331e-19	-2.1903e-10	-1.21265	1.19816e-19	-2.1903e-10	-1.20925
23246937	chr18:23246937:C:T	6.91653e-19	-0.675802	-2.58223e-10	7.14619e-20	-1.72604	-2.58223e-10
23247232	chr18:23247232:A:G	3.78489e-18	-2.1903e-10	1.02389	1.06613e-18	-2.1903e-10	0.976588
23247396	chr18:23247396:G:T	4.1724e-19	-2.1903e-10	-1.18122	1.29668e-19	-2.1903e-10	-1.13022
23247546	chr18:23247546:A:G	2.25289e-19	-1.38155	-0.415945	4.26661e-20	-1.77016	-0.471633
23247623	chr18:23247623:C:T	2.23004e-17	3.9765	-1.17903	1.83915e-20	-1.88207	-1.20125
23247719	chr18:23247719:C:T	1.03527e-18	-2.1903e-10	-0.272469	2.20863e-19	-2.1903e-10	-0.597657
23247728	chr18:23247728:C:T	5.01531e-19	-2.1903e-10	-0.997221	1.28235e-19	-2.1903e-10	-1.14134
23247845	chr18:23247845:C:T	1.31963e-14	8.99625	0.184311	5.43022e-20	-1.25331	-0.747327
23247877	chr18:23247877:T:C	4.11294e-18	-2.1903e-10	1.10701	1.07518e-18	-2.1903e-10	0.98504
23248067	chr18:23248067:G:A	2.14036e-19	-1.84874	-2.58223e-10	6.05582e-20	-1.8916	-2.58223e-10
23248393	chr18:23248393:A:G	1.88087e-18	-2.1903e-10	0.324606	7.19274e-19	-2.1903e-10	0.583041
23248643	chr18:23248643:C:T	1.33771e-18	-0.0161703	-2.58223e-10	6.04398e-20	-1.89355	-2.58223e-10
23249008	chr18:23249008:G:A	2.79057e-12	15.4481	-0.913481	1.09133e-19	-0.384981	-0.917657
23249219	chr18:23249219:T:C	9.06666e-19	-2.1903e-10	-0.405112	2.56073e-19	-2.1903e-10	-0.44974
23249560	chr18:23249560:T:C	5.46333e-19	-2.1903e-10	-0.911658	1.48971e-19	-2.1903e-10	-0.991449
23249620	chr18:23249620:C:A	3.33599e-14	11.136	-1.028	1.7946e-19	0.22061	-1.02586
23249780	chr18:23249780:T:C	5.35053e-19	-2.1903e-10	-0.932521	1.38858e-19	-2.1903e-10	-1.06175
23249816	chr18:23249816:T:G	5.71821e-19	-2.1903e-10	-0.86606	1.45952e-19	-2.1903e-10	-1.01192
23249821	chr18:23249821:G:A	4.43594e-19	-2.1903e-10	-1.11998	1.31989e-19	-2.1903e-10	-1.11248
23249999	chr18:23249999:CAG:C	4.32105e-19	-2.1903e-10	-1.14622	1.19738e-19	-2.1903e-10	-1.2099
23250288	chr18:23250288:C:T	7.56127e-20	-1.68219	-1.20707	1.90976e-19	0.437756	-1.18081
23250339	chr18:23250339:AT:A	6.27264e-15	9.64898	-1.21216	2.83358e-19	0.78963	-1.13812
23250433	chr18:23250433:A:G	5.88771e-19	-2.1903e-10	-0.836848	1.49159e-19	-2.1903e-10	-0.990187
23250496	chr18:23250496:C:G	5.8609e-19	-2.1903e-10	-0.841412	1.48636e-19	-2.1903e-10	-0.993701
23250923	chr18:23250923:C:T	4.46377e-19	-2.1903e-10	-1.11372	1.20467e-19	-2.1903e-10	-1.20382
23251045	chr18:23251045:A:G	7.58151e-15	9.72178	-1.09544	5.24444e-20	-1.03736	-0.998088
23251198	chr18:23251198:A:G	8.9122e-20	-1.52371	-1.20117	9.42814e-19	2.00531	-1.15164
23252334	chr18:23252334:A:G	6.81423e-20	-1.83903	-1.15426	1.81409e-20	-1.88585	-1.21118
23252407	chr18:23252407:A:G	1.12141e-18	-2.1903e-10	-0.192546	2.31127e-19	-2.1903e-10	-0.552235
23252524	chr18:23252524:A:G	8.08341e-19	-2.1903e-10	-0.519901	1.83484e-19	-2.1903e-10	-0.783074
23252570	chr18:23252570:G:A	4.0426e-19	-2.1903e-10	-1.21283	1.20317e-19	-2.1903e-10	-1.20507
23252593	chr18:23252593:G:A	3.74702e-13	13.5067	-0.979976	3.43399e-20	-1.27736	-1.18153
23252641	chr18:23252641:C:T	4.26238e-19	-2.1903e-10	-1.15989	1.27957e-19	-2.1903e-10	-1.1435
23252758	chr18:23252758:T:A	1.54614e-18	-2.1903e-10	0.128629	2.75854e-19	-2.1903e-10	-0.375329
23253125	chr18:23253125:G:A	4.09784e-19	-2.1903e-10	-1.19926	1.19405e-19	-2.1903e-10	-1.21268
23253671	chr18:23253671:T:TTCGAG	1.02148e-18	-2.1903e-10	-0.285876	4.84837e-19	-2.1903e-10	0.188611
23254211	chr18:23254211:C:T	4.29074e-19	-2.1903e-10	-1.15326	1.43765e-19	-2.1903e-10	-1.02702
23254310	chr18:23254310:A:G	4.06605e-19	-2.1903e-10	-1.20704	1.19395e-19	-2.1903e-10	-1.21277
23254903	chr18:23254903:G:C	5.55726e-19	-2.1903e-10	-0.89461	1.57117e-19	-2.1903e-10	-0.938209
23255242	chr18:23255242:C:T	8.38142e-19	-2.1903e-10	-0.483699	1.95477e-19	-2.1903e-10	-0.719757
23255331	chr18:23255331:CT:C	8.70086e-14	11.9443	-0.87765	2.02579e-20	-1.88039	-1.10627
23255397	chr18:23255397:A:G	4.06009e-19	-2.1903e-10	-1.20851	1.22524e-19	-2.1903e-10	-1.18689
23255894	chr18:23255894:T:G	7.51334e-20	-1.80337	-1.09225	3.17366e-20	-1.41416	-1.12357
23256191	chr18:23256191:G:A	7.04855e-20	-1.83055	-1.12893	8.36174e-20	-0.587755	-0.981195
23256512	chr18:23256512:G:C	4.41428e-19	-2.1903e-10	-1.12487	1.439e-19	-2.1903e-10	-1.02608
23256554	chr18:23256554:C:T	4.32024e-19	-2.1903e-10	-1.14641	1.66837e-19	-2.1903e-10	-0.878181
23257820	chr18:23257820:A:G	6.15376e-19	-2.1903e-10	-0.792653	2.03816e-19	-2.1903e-10	-0.677982
23257862	chr18:23257862:G:A	4.7009e-19	-2.1903e-10	-1.06196	1.22848e-19	-2.1903e-10	-1.18425
23258409	chr18:23258409:G:A	2.60973e-19	-1.65047	-2.58223e-10	7.03429e-20	-1.74182	-2.58223e-10
23258997	chr18:23258997:GT:G	6.19643e-20	-1.88669	-1.20164	5.50555e-19	1.29477	-0.979042
23259665	chr18:23259665:A:AGT	1.53651e-18	-2.1903e-10	0.122383	7.32172e-19	-2.1903e-10	0.600815
23259668	chr18:23259668:G:A	3.32325e-15	8.18144	-0.379874	5.01965e-20	-1.51439	-0.564866
23260002	chr18:23260002:G:A	1.56003e-18	-2.1903e-10	0.137573	8.42871e-19	-2.1903e-10	0.741613
23260783	chr18:23260783:G:A	1.47267e-17	-2.1903e-10	2.38253	3.52805e-18	-2.1903e-10	2.1733
23260810	chr18:23260810:TGA:T	6.69361e-19	-2.1903e-10	-0.708563	1.6121e-19	-2.1903e-10	-0.912491
23261691	chr18:23261691:A:C	5.80233e-17	-2.1903e-10	3.75371	1.17077e-17	-2.1903e-10	3.3728
23261746	chr18:23261746:A:C	4.10961e-19	-2.1903e-10	-1.19639	1.20553e-19	-2.1903e-10	-1.20311
23261863	chr18:23261863:A:G	8.54316e-19	-2.1903e-10	-0.464585	3.68052e-19	-2.1903e-10	-0.0869754
23261906	chr18:23261906:G:A	4.48364e-19	-2.1903e-10	-1.10928	1.29407e-19	-2.1903e-10	-1.13224
23262696	chr18:23262696:C:T	1.15566e-19	-1.634	-0.831043	4.46525e-20	-1.36125	-0.835042
23262915	chr18:23262915:T:C	2.9251e-18	-2.1903e-10	0.766198	6.35261e-19	-2.1903e-10	0.458836
23262930	chr18:23262930:G:A	5.35662e-19	-0.931384	-2.58223e-10	1.78963e-19	-0.808022	-2.58223e-10
23263006	chr18:23263006:A:G	5.74418e-19	-2.1903e-10	-0.861528	1.79923e-19	-2.1903e-10	-0.802673
23263098	chr18:23263098:AACATC:A	6.45156e-19	-2.1903e-10	-0.745395	1.55586e-19	-2.1903e-10	-0.948001
23263151	chr18:23263151:T:G	5.86306e-19	-2.1903e-10	-0.841044	1.83937e-19	-2.1903e-10	-0.780609
23263270	chr18:23263270:G:A	6.60703e-19	-2.1903e-10	-0.721582	1.65987e-19	-2.1903e-10	-0.88329
23264201	chr18:23264201:T:C	4.67655e-19	-2.1903e-10	-1.06715	1.22074e-19	-2.1903e-10	-1.19057
23264578	chr18:23264578:G:A	7.54239e-19	-2.1903e-10	-0.589177	3.16912e-19	-2.1903e-10	-0.236576
23264688	chr18:23264688:T:C	5.38707e-19	-2.1903e-10	-0.925714	1.53168e-19	-2.1903e-10	-0.963667
23264912	chr18:23264912:C:T	1.0678e-18	-2.1903e-10	-0.241527	3.15023e-19	-2.1903e-10	-0.242557
23265152	chr18:23265152:C:G	5.74796e-19	-2.1903e-10	-0.86087	1.35525e-19	-2.1903e-10	-1.08605
23265205	chr18:23265205:A:G	1.01007e-18	-2.1903e-10	-0.297115	2.98255e-19	-2.1903e-10	-0.297251
23265223	chr18:23265223:A:T	4.07537e-19	-2.1903e-10	-1.20476	1.23192e-19	-2.1903e-10	-1.18146
23265491	chr18:23265491:A:T	4.98341e-19	-2.1903e-10	-1.0036	1.48559e-19	-2.1903e-10	-0.99422
23265567	chr18:23265567:A:C	4.2058e-19	-2.1903e-10	-1.17325	1.26317e-19	-2.1903e-10	-1.15641
23266545	chr18:23266545:G:A	4.43695e-19	-2.1903e-10	-1.11975	1.52375e-19	-2.1903e-10	-0.968858
23266603	chr18:23266603:G:A	2.21071e-19	-1.8164	-2.58223e-10	6.26695e-20	-1.85733	-2.58223e-10
23266895	chr18:23266895:G:A	8.65699e-20	-1.75207	-1.00187	3.00306e-20	-1.59081	-1.00217
23266897	chr18:23266897:A:C	1.82634e-18	-2.1903e-10	0.295186	4.12457e-19	-2.1903e-10	0.0269304
23266938	chr18:23266938:G:A	2.36539e-18	-2.1903e-10	0.553813	8.82166e-19	-2.1903e-10	0.787179
23266960	chr18:23266960:G:A	4.61412e-19	-2.1903e-10	-1.0806	1.68019e-19	-2.1903e-10	-0.871124
23267007	chr18:23267007:CCAA:C	9.15258e-20	-1.49663	-1.20164	3.27963e-20	-1.37446	-1.13042
23267046	chr18:23267046:C:T	9.01221e-19	-2.1903e-10	-0.411136	2.66231e-19	-2.1903e-10	-0.410835
23267063	chr18:23267063:T:C	4.27906e-19	-2.1903e-10	-1.15598	1.40258e-19	-2.1903e-10	-1.05172
23267094	chr18:23267094:T:G	8.72096e-19	-2.1903e-10	-0.443986	1.87062e-19	-2.1903e-10	-0.763762
23267854	chr18:23267854:C:T	4.38893e-19	-2.1903e-10	-1.13063	1.43389e-19	-2.1903e-10	-1.02964
23268406	chr18:23268406:T:C	1.33214e-18	0.613109	-0.63345	1.23029e-15	8.80059	-0.773028
23268550	chr18:23268550:T:C	1.01056e-18	-2.1903e-10	-0.296622	2.40714e-19	-2.1903e-10	-0.51159
23268704	chr18:23268704:C:T	6.69925e-19	0.247364	-0.955084	4.54146e-16	7.74439	-0.713413
23269710	chr18:23269710:A:G	5.80731e-19	-2.1903e-10	-0.850599	1.7692e-19	-2.1903e-10	-0.819503
23269916	chr18:23269916:A:G	4.26134e-19	-2.1903e-10	-1.16013	1.23485e-19	-2.1903e-10	-1.17908
23270266	chr18:23270266:C:G	3.9376e-18	-2.1903e-10	1.06344	9.0903e-19	-2.1903e-10	0.817177
23270391	chr18:23270391:A:T	4.81558e-19	-2.1903e-10	-1.03786	1.55012e-19	-2.1903e-10	-0.951697
23270525	chr18:23270525:T:C	1.18831e-18	-0.134599	-2.58223e-10	6.03471e-20	-1.89509	-2.58223e-10
23270578	chr18:23270578:C:T	1.43456e-18	-2.1903e-10	0.0537292	4.24698e-19	-2.1903e-10	0.0561783
23270641	chr18:23270641:C:G	2.16096e-19	-1.83916	-2.58223e-10	1.00542e-19	-1.38463	-2.58223e-10
23270675	chr18:23270675:G:T	4.86557e-19	-2.1903e-10	-1.02753	1.24319e-19	-2.1903e-10	-1.17235
23270905	chr18:23270905:A:G	4.82259e-19	-2.1903e-10	-1.03641	1.23838e-19	-2.1903e-10	-1.17622
23270973	chr18:23270973:A:G	8.09379e-20	-1.71235	-1.10885	2.66806e-20	-1.53204	-1.17922
23271176	chr18:23271176:G:T	3.43972e-18	-2.1903e-10	0.92826	1.46529e-18	-2.1903e-10	1.29461
23271521	chr18:23271521:A:G	2.05064e-19	-1.89157	-2.58223e-10	6.40268e-20	-1.8359	-2.58223e-10
23271586	chr18:23271586:G:A	2.98128e-18	-2.1903e-10	0.785223	1.25736e-18	-2.1903e-10	1.14157
23271971	chr18:23271971:T:A	5.04292e-19	-2.1903e-10	-0.99173	1.44739e-19	-2.1903e-10	-1.02027
23272119	chr18:23272119:G:A	9.82044e-19	-2.1903e-10	-0.32525	2.23975e-19	-2.1903e-10	-0.583666
23272403	chr18:23272403:C:T	9.6656e-19	-2.1903e-10	-0.341142	2.22225e-19	-2.1903e-10	-0.591513
23272914	chr18:23272914:A:G	1.05268e-19	-1.83688	-0.721497	3.56649e-20	-1.71035	-0.71068
23272957	chr18:23272957:G:A	8.94684e-20	-1.86705	-0.853949	2.99521e-20	-1.77193	-0.823666
23273683	chr18:23273683:C:T	1.06547e-18	-2.1903e-10	-0.243713	2.20759e-19	-2.1903e-10	-0.598129
23274555	chr18:23274555:T:C	4.084e-19	-2.1903e-10	-1.20264	1.1957e-19	-2.1903e-10	-1.2113
23274904	chr18:23274904:C:T	4.24761e-19	-2.1903e-10	-1.16336	1.21563e-19	-2.1903e-10	-1.19477
23275640	chr18:23275640:T:C	4.6966e-19	-0.380107	-0.68277	9.43232e-17	5.83103	-0.371748
23275835	chr18:23275835:T:C	4.15372e-19	-2.1903e-10	-1.18571	1.22471e-19	-2.1903e-10	-1.18732
23275889	chr18:23275889:T:C	7.79277e-19	-2.1903e-10	-0.55652	3.5603e-19	-2.1903e-10	-0.120186
23275972	chr18:23275972:C:A	8.01924e-19	-2.1903e-10	-0.527872	2.09013e-19	-2.1903e-10	-0.652806
23276156	chr18:23276156:C:T	7.86111e-19	-2.1903e-10	-0.547788	2.83768e-19	-2.1903e-10	-0.347043
23276699	chr18:23276699:C:T	4.09034e-19	-2.1903e-10	-1.20109	1.23307e-19	-2.1903e-10	-1.18053
23276721	chr18:23276721:G:A	1.25853e-19	-1.77518	-0.604589	9.13832e-20	-1.1144	-0.365743
23276754	chr18:23276754:T:G	7.81153e-19	0.163047	-0.717163	7.08044e-19	0.864635	-0.297329
23277244	chr18:23277244:G:A	1.08177e-19	-1.3547	-1.17642	2.17271e-20	-1.78154	-1.13511
23277247	chr18:23277247:T:C	1.05208e-19	-1.39591	-1.16303	2.25818e-20	-1.76201	-1.11605
23277515	chr18:23277515:G:A	1.16044e-19	-1.86602	-0.594892	7.05477e-20	-1.39317	-0.345746
23277828	chr18:23277828:T:G	1.14624e-18	-2.1903e-10	-0.170648	5.56968e-19	-2.1903e-10	0.327307
23278076	chr18:23278076:G:T	1.00322e-18	-2.1903e-10	-0.303919	4.90367e-19	-2.1903e-10	0.199953
23278236	chr18:23278236:A:G	4.59662e-19	-2.1903e-10	-1.08439	1.37433e-19	-2.1903e-10	-1.07206
23278926	chr18:23278926:T:C	8.44028e-20	-1.88164	-0.897641	4.36578e-20	-1.2917	-0.92712
23279112	chr18:23279112:G:C	7.45603e-19	-0.0148122	-0.585881	2.23079e-16	6.58525	-0.265174
23279306	chr18:23279306:A:C	9.61007e-19	-2.1903e-10	-0.346904	2.26213e-19	-2.1903e-10	-0.573723
23279580	chr18:23279580:G:GA	7.21441e-19	0.0763712	-0.710007	2.3538e-16	6.79476	-0.421
23280324	chr18:23280324:C:T	4.07696e-19	-2.1903e-10	-1.20436	1.21181e-19	-2.1903e-10	-1.19792
23280415	chr18:23280415:A:G	9.88719e-20	-1.62122	-0.999843	2.96771e-19	0.54764	-0.849879
23281047	chr18:23281047:TC:T	8.40772e-20	-1.66539	-1.11776	1.89856e-20	-1.88728	-1.16424
23281275	chr18:23281275:G:A	6.39286e-20	-1.8503	-1.20682	3.63309e-20	-1.23463	-1.16791
23281360	chr18:23281360:T:C	7.36488e-19	-2.1903e-10	-0.612994	1.93677e-19	-2.1903e-10	-0.729009
23281468	chr18:23281468:G:A	1.62797e-19	-1.40414	-0.71824	7.49913e-20	-0.896692	-0.781136
23281642	chr18:23281642:T:A	8.84299e-17	4.17508	-2.58223e-10	2.60209e-19	-0.433717	-2.58223e-10
23281870	chr18:23281870:T:C	8.39142e-19	-2.1903e-10	-0.482507	2.8395e-19	-2.1903e-10	-0.346402
23281952	chr18:23281952:T:A	4.52628e-16	6.7741	-0.966164	2.11567e-19	0.224085	-0.864742
23282000	chr18:23282000:C:T	2.75059e-19	-1.5979	-2.58223e-10	6.54272e-20	-1.81426	-2.58223e-10
23282034	chr18:23282034:G:A	4.41095e-19	-2.1903e-10	-1.12562	1.26721e-19	-2.1903e-10	-1.15321
23282370	chr18:23282370:C:G	4.58731e-19	-2.1903e-10	-1.08642	1.34694e-19	-2.1903e-10	-1.0922
23282412	chr18:23282412:G:A	6.5149e-20	-1.82738	-1.21083	2.02966e-20	-1.78266	-1.20209
23282610	chr18:23282610:C:A	6.91688e-20	-1.77931	-1.19903	1.98546e-20	-1.82626	-1.1805
23283304	chr18:23283304:C:A	7.55921e-19	-2.1903e-10	-0.586949	2.52313e-19	-2.1903e-10	-0.46453
23283389	chr18:23283389:G:A	4.37663e-19	-2.1903e-10	-1.13344	1.24854e-19	-2.1903e-10	-1.16806
23283531	chr18:23283531:T:C	1.28232e-17	2.937	-0.692875	5.79878e-19	0.844095	-0.476478
23283607	chr18:23283607:C:T	6.51514e-19	-2.1903e-10	-0.735587	2.8755e-19	-2.1903e-10	-0.333804
23283948	chr18:23283948:A:C	7.51272e-18	2.28067	-0.571199	4.17862e-19	0.37145	-0.3315
23283949	chr18:23283949:G:A	1.21614e-17	2.75414	-0.563006	5.62773e-19	0.66918	-0.331504
23284322	chr18:23284322:T:C	7.74174e-19	-2.1903e-10	-0.563089	3.61252e-19	-2.1903e-10	-0.105625
23284475	chr18:23284475:T:C	1.01009e-18	-2.1903e-10	-0.297088	3.7174e-19	-2.1903e-10	-0.0770059
23284800	chr18:23284800:C:G	4.0427e-19	-2.1903e-10	-1.2128	1.22754e-19	-2.1903e-10	-1.18502
23284909	chr18:23284909:G:A	7.55311e-19	0.166256	-0.754012	2.35141e-16	6.85406	-0.48132
23285205	chr18:23285205:C:A	6.39985e-19	-2.1903e-10	-0.753442	1.92257e-19	-2.1903e-10	-0.736369
23285346	chr18:23285346:TAAG:T	8.42435e-19	0.247856	-0.726446	2.85674e-16	7.01321	-0.445809
23285428	chr18:23285428:G:T	6.05138e-18	2.22417	-0.731011	3.44731e-19	0.378711	-0.531149
23285463	chr18:23285463:C:T	6.0501e-19	-2.1903e-10	-0.80964	2.27368e-19	-2.1903e-10	-0.568631
23285923	chr18:23285923:G:A	4.3101e-19	-2.1903e-10	-1.14876	1.19498e-19	-2.1903e-10	-1.2119
23286241	chr18:23286241:C:T	1.40083e-18	-2.1903e-10	0.0299326	2.84149e-19	-2.1903e-10	-0.345703
23286271	chr18:23286271:T:C	4.94834e-19	-2.1903e-10	-1.01066	1.3242e-19	-2.1903e-10	-1.10922
23286468	chr18:23286468:C:G	4.28201e-19	-2.1903e-10	-1.15529	1.19407e-19	-2.1903e-10	-1.21266
23286531	chr18:23286531:T:C	4.7955e-19	-2.1903e-10	-1.04204	1.38759e-19	-2.1903e-10	-1.06246
23286533	chr18:23286533:C:T	4.71696e-19	-2.1903e-10	-1.05855	1.36594e-19	-2.1903e-10	-1.07819
23286582	chr18:23286582:C:T	7.54853e-18	2.84456	-1.13034	2.47229e-20	-1.57561	-1.21186
23286631	chr18:23286631:T:C	5.65694e-18	2.506	-1.08024	3.67031e-20	-1.58045	-0.811893
23286642	chr18:23286642:C:T	7.37315e-18	2.49169	-0.800978	3.25051e-20	-1.53036	-0.983442
23286668	chr18:23286668:G:T	4.24942e-19	-2.1903e-10	-1.16293	1.25723e-19	-2.1903e-10	-1.16112
23286708	chr18:23286708:G:A	1.32283e-19	-1.608	-0.721944	7.79641e-18	3.87442	-0.908204
23286762	chr18:23286762:T:C	1.56218e-19	-1.7575	-0.406131	1.31873e-19	-0.947536	-0.165825
23286783	chr18:23286783:T:C	4.67608e-19	-2.1903e-10	-1.06726	1.38487e-19	-2.1903e-10	-1.06442
23286871	chr18:23286871:G:A	4.39431e-19	-2.1903e-10	-1.12941	1.21145e-19	-2.1903e-10	-1.19821
23287038	chr18:23287038:A:G	6.29273e-20	-1.8913	-1.1816	1.2437e-19	0.0408843	-1.21282
23287228	chr18:23287228:G:A	2.51727e-19	-1.68654	-2.58223e-10	1.04369e-19	-1.34727	-2.58223e-10
23287290	chr18:23287290:T:A	6.68779e-20	-1.89275	-1.11927	7.60051e-20	-0.537553	-1.12685
23287304	chr18:23287304:A:G	9.63715e-19	-2.1903e-10	-0.34409	2.38443e-19	-2.1903e-10	-0.521071
23287645	chr18:23287645:C:T	9.39578e-19	0.832308	-1.20176	1.83004e-20	-1.87638	-1.2119
23287667	chr18:23287667:T:C	8.49671e-20	-1.88681	-0.885809	1.01511e-19	-0.328969	-1.04606
23287935	chr18:23287935:A:G	5.96727e-19	-2.1903e-10	-0.823426	1.7361e-19	-2.1903e-10	-0.838392
23288350	chr18:23288350:G:A	3.75553e-19	-0.428254	-0.858233	5.3757e-17	5.51387	-0.61684
23289068	chr18:23289068:G:A	1.2017e-18	1.07525	-1.19864	3.26247e-20	-1.33099	-1.17914
23289137	chr18:23289137:C:T	2.16179e-19	-1.83878	-2.58223e-10	6.12531e-20	-1.88019	-2.58223e-10
23289169	chr18:23289169:A:G	9.83642e-20	-1.71561	-0.910596	5.58166e-20	-1.00581	-0.967322
23289324	chr18:23289324:C:T	4.19455e-19	-0.362048	-0.813882	6.84823e-17	5.69873	-0.559603
23289401	chr18:23289401:C:T	5.25071e-19	-2.1903e-10	-0.951353	1.34109e-19	-2.1903e-10	-1.09655
23289750	chr18:23289750:G:T	7.53171e-19	-2.1903e-10	-0.590593	2.40306e-19	-2.1903e-10	-0.513286
23289753	chr18:23289753:G:A	7.59906e-20	-1.73897	-1.1453	2.13554e-20	-1.7569	-1.17699
23289762	chr18:23289762:G:T	7.89044e-20	-1.71418	-1.13247	2.10641e-20	-1.77691	-1.17072
23290439	chr18:23290439:T:A	5.07337e-19	-0.28911	-0.696601	9.39795e-17	5.86566	-0.410026
23290666	chr18:23290666:G:A	6.48158e-20	-1.89112	-1.15222	6.76744e-20	-0.625288	-1.1552
23290684	chr18:23290684:T:C	4.27593e-19	-2.1903e-10	-1.15672	1.25469e-19	-2.1903e-10	-1.16314
23290745	chr18:23290745:G:A	4.60741e-19	-2.1903e-10	-1.08205	1.26142e-19	-2.1903e-10	-1.15779
23290857	chr18:23290857:C:T	1.59876e-18	-2.1903e-10	0.1621	3.23735e-19	-2.1903e-10	-0.215275
23290876	chr18:23290876:G:C	4.55428e-19	-0.303422	-0.790228	8.09952e-17	5.83507	-0.528123
23290929	chr18:23290929:C:T	4.04879e-19	-2.1903e-10	-1.2113	1.24871e-19	-2.1903e-10	-1.16792
23291000	chr18:23291000:GCT:G	4.10719e-19	-2.1903e-10	-1.19698	1.20931e-19	-2.1903e-10	-1.19998
23291090	chr18:23291090:G:A	1.81877e-18	1.43111	-1.14009	1.88186e-20	-1.8937	-1.16665
23291396	chr18:23291396:C:T	4.7561e-19	-2.1903e-10	-1.05029	1.28924e-19	-2.1903e-10	-1.13598
23291551	chr18:23291551:G:T	4.11358e-19	-2.1903e-10	-1.19542	1.25274e-19	-2.1903e-10	-1.1647
23292543	chr18:23292543:A:G	5.46313e-19	-2.1903e-10	-0.911695	1.3252e-19	-2.1903e-10	-1.10847
23292825	chr18:23292825:T:C	8.85208e-19	-2.1903e-10	-0.429063	3.4131e-19	-2.1903e-10	-0.16241
23293192	chr18:23293192:C:T	7.52689e-20	-1.74871	-1.1451	2.15989e-20	-1.74792	-1.17463
23293197	chr18:23293197:T:A	7.00349e-20	-1.89387	-1.07202	9.16585e-20	-0.406378	-1.07075
23293622	chr18:23293622:A:G	2.50262e-17	4.0351	-1.12231	1.89635e-20	-1.89348	-1.15921
23293941	chr18:23293941:A:T	4.07738e-18	2.30234	-1.20401	2.58523e-20	-1.83942	-0.903375
23295206	chr18:23295206:G:A	1.9037e-18	-2.1903e-10	0.336668	3.70958e-19	-2.1903e-10	-0.0791117
23295337	chr18:23295337:C:T	7.89419e-19	0.33127	-0.874858	4.68693e-20	-0.976014	-1.17182
23295722	chr18:23295722:G:A	4.46745e-19	-2.1903e-10	-1.1129	1.21465e-19	-2.1903e-10	-1.19557
23295829	chr18:23295829:A:G	2.61631e-19	-0.715363	-0.932588	1.30114e-19	-0.871534	-0.255254
23296185	chr18:23296185:A:T	1.06392e-18	-2.1903e-10	-0.245169	2.33123e-19	-2.1903e-10	-0.543636
23296189	chr18:23296189:C:A	6.87259e-19	-0.682174	-2.58223e-10	7.8392e-20	-1.63348	-2.58223e-10
23296522	chr18:23296522:T:G	6.35567e-19	0.235273	-0.995642	7.01989e-19	1.71478	-1.15607
23296877	chr18:23296877:A:G	7.12171e-19	-2.1903e-10	-0.646568	2.49894e-19	-2.1903e-10	-0.474165
23297200	chr18:23297200:G:A	6.46914e-19	-2.1903e-10	-0.742673	1.79199e-19	-2.1903e-10	-0.806705
23297331	chr18:23297331:C:G	6.15909e-19	0.229335	-1.02112	7.08676e-19	1.74114	-1.17294
23297600	chr18:23297600:T:C	1.60761e-18	-2.1903e-10	0.167616	6.33012e-19	-2.1903e-10	0.455289
23298099	chr18:23298099:C:T	4.08242e-19	-2.1903e-10	-1.20303	1.19493e-19	-2.1903e-10	-1.21194
23298509	chr18:23298509:A:G	7.04682e-19	0.0139851	-0.671124	1.82315e-16	6.49548	-0.377195
23298991	chr18:23298991:G:A	7.203e-19	0.133079	-0.768298	2.05728e-16	6.73935	-0.500241
23299087	chr18:23299087:T:C	6.98698e-19	-2.1903e-10	-0.665667	1.67905e-19	-2.1903e-10	-0.871801
23299253	chr18:23299253:C:T	7.01402e-19	0.33601	-0.997815	8.2268e-19	1.87889	-1.16152
23299468	chr18:23299468:C:T	5.09537e-19	0.174731	-1.15611	1.93338e-20	-1.87909	-1.15426
23299623	chr18:23299623:C:T	4.08469e-19	-2.1903e-10	-1.20247	1.27963e-19	-2.1903e-10	-1.14346
23300082	chr18:23300082:C:T	7.93015e-19	-2.1903e-10	-0.539044	2.22203e-19	-2.1903e-10	-0.591609
23300214	chr18:23300214:A:G	4.3128e-19	-2.1903e-10	-1.14813	1.26605e-19	-2.1903e-10	-1.15413
23300252	chr18:23300252:G:A	4.16701e-19	-2.1903e-10	-1.18252	1.22164e-19	-2.1903e-10	-1.18984
23300887	chr18:23300887:T:C	7.28818e-19	-2.1903e-10	-0.623462	2.5625e-19	-2.1903e-10	-0.449049
23301165	chr18:23301165:C:T	4.05041e-19	-2.1903e-10	-1.2109	1.19424e-19	-2.1903e-10	-1.21252
23301284	chr18:23301284:G:A	4.15299e-19	-2.1903e-10	-1.18589	1.21772e-19	-2.1903e-10	-1.19305
23301931	chr18:23301931:C:T	7.05136e-19	0.470837	-1.12733	6.43059e-19	1.61434	-1.14331
23302403	chr18:23302403:A:G	6.80071e-19	-2.1903e-10	-0.692688	1.59252e-19	-2.1903e-10	-0.924713
23303002	chr18:23303002:T:C	4.16672e-19	-2.1903e-10	-1.18259	1.22598e-19	-2.1903e-10	-1.18629
23303101	chr18:23303101:C:T	5.85038e-19	-2.1903e-10	-0.84321	1.90398e-19	-2.1903e-10	-0.746085
23303141	chr18:23303141:C:T	7.46562e-19	-2.1903e-10	-0.599407	1.70552e-19	-2.1903e-10	-0.85616
23303158	chr18:23303158:T:C	1.44025e-19	-1.89385	-0.351045	2.03607e-19	-0.461066	-0.217945
23303418	chr18:23303418:CAGCCCAG:C	4.53121e-19	-2.1903e-10	-1.09873	1.29423e-19	-2.1903e-10	-1.13211
23303430	chr18:23303430:AGCCTCTTACAGAC:A	4.53056e-19	-2.1903e-10	-1.09887	1.29409e-19	-2.1903e-10	-1.13223
23303444	chr18:23303444:G:A	6.45332e-19	-0.0352505	-0.709871	1.603e-16	6.41306	-0.423462
23303569	chr18:23303569:G:A	2.20987e-19	-1.81678	-2.58223e-10	6.22386e-20	-1.86422	-2.58223e-10
23303663	chr18:23303663:G:A	4.24151e-19	-2.1903e-10	-1.1648	1.19982e-19	-2.1903e-10	-1.20786
23304250	chr18:23304250:C:G	7.26428e-19	-2.1903e-10	-0.626747	2.57267e-19	-2.1903e-10	-0.445088
23304590	chr18:23304590:A:G	6.93487e-19	-2.1903e-10	-0.673153	1.61242e-19	-2.1903e-10	-0.912295
23304599	chr18:23304599:C:T	5.70384e-19	-0.0257364	-0.84284	1.34838e-16	6.41214	-0.595515
23305219	chr18:23305219:C:G	2.75973e-18	0.899033	-0.191032	5.8957e-20	-1.32278	-0.595613
23305257	chr18:23305257:T:C	2.1942e-18	0.735007	-0.256322	5.01025e-20	-1.14367	-0.93746
23305316	chr18:23305316:T:C	4.12743e-19	-2.1903e-10	-1.19206	1.28867e-19	-2.1903e-10	-1.13642
23305387	chr18:23305387:A:G	4.10011e-19	-2.1903e-10	-1.1987	1.2124e-19	-2.1903e-10	-1.19743
23305499	chr18:23305499:C:T	6.8425e-19	-2.1903e-10	-0.686563	1.59713e-19	-2.1903e-10	-0.921823
23305949	chr18:23305949:G:A	4.04516e-19	-2.1903e-10	-1.21219	1.204e-19	-2.1903e-10	-1.20438
23306034	chr18:23306034:T:C	5.50262e-19	-2.1903e-10	-0.904491	1.69734e-19	-2.1903e-10	-0.860968
23306832	chr18:23306832:T:C	4.40395e-19	-2.1903e-10	-1.12721	1.35112e-19	-2.1903e-10	-1.0891
23307504	chr18:23307504:C:T	4.31931e-19	-2.1903e-10	-1.14662	1.31359e-19	-2.1903e-10	-1.11726
23307595	chr18:23307595:CTG:C	1.63886e-19	-1.40553	-0.710178	2.78876e-20	-1.8804	-0.786619
23307718	chr18:23307718:C:T	4.07722e-19	-2.1903e-10	-1.2043	1.19555e-19	-2.1903e-10	-1.21142
23307963	chr18:23307963:A:AC	6.86488e-19	-2.1903e-10	-0.683298	2.05047e-19	-2.1903e-10	-0.671962
23308735	chr18:23308735:A:G	6.89962e-19	0.102618	-0.780867	1.89399e-16	6.67499	-0.518579
23309647	chr18:23309647:T:C	4.80979e-19	-2.1903e-10	-1.03906	1.28297e-19	-2.1903e-10	-1.14085
23309707	chr18:23309707:G:A	6.74907e-19	-2.1903e-10	-0.700311	1.58299e-19	-2.1903e-10	-0.930712
23310385	chr18:23310385:T:A	6.53431e-19	0.127243	-0.859893	1.83204e-16	6.74073	-0.617571
23310698	chr18:23310698:A:G	4.62083e-19	-2.1903e-10	-1.07914	1.24533e-19	-2.1903e-10	-1.17063
23310990	chr18:23310990:G:C	7.40632e-19	0.277151	-0.884533	8.0736e-20	-0.582431	-1.02158
23311063	chr18:23311063:T:C	5.74223e-19	0.127799	-0.989666	6.62883e-20	-0.756973	-1.04421
23311105	chr18:23311105:T:C	8.14435e-19	-2.1903e-10	-0.512391	2.92741e-19	-2.1903e-10	-0.315913
23311318	chr18:23311318:C:CT	6.19281e-19	0.0586044	-0.844931	1.61171e-16	6.59321	-0.598187
23311320	chr18:23311320:G:GAGGTCAAGGC	6.17947e-19	0.056448	-0.844931	1.60463e-16	6.5888	-0.598187
23311382	chr18:23311382:C:T	2.41516e-19	-1.72795	-2.58223e-10	6.93653e-20	-1.75581	-2.58223e-10
23311667	chr18:23311667:G:A	1.72617e-19	-1.89467	-0.169142	2.2929e-19	-0.563275	0.00306241
23311669	chr18:23311669:C:T	2.17384e-18	-2.1903e-10	0.469366	4.94182e-19	-2.1903e-10	0.207703
23311737	chr18:23311737:C:T	2.87909e-19	-0.937003	-0.615239	6.4476e-20	-1.01368	-0.815229
23312080	chr18:23312080:C:A	9.02573e-18	2.464	-0.571051	9.94792e-20	-0.653273	-0.74198
23312092	chr18:23312092:C:T	4.36052e-19	-0.527056	-0.610069	4.54753e-20	-1.3875	-0.790532
23312392	chr18:23312392:G:A	4.2439e-19	-2.1903e-10	-1.16423	1.22785e-19	-2.1903e-10	-1.18476
23312404	chr18:23312404:G:A	6.41956e-18	2.52263	-0.970415	7.1229e-20	-0.655768	-1.07353
23312567	chr18:23312567:C:T	1.40963e-18	-2.1903e-10	0.0361947	3.35628e-19	-2.1903e-10	-0.179198
23313031	chr18:23313031:G:T	4.09953e-19	-2.1903e-10	-1.19884	1.19878e-19	-2.1903e-10	-1.20873
23313281	chr18:23313281:T:C	1.5409e-18	-0.639144	0.764377	1.77306e-19	-0.97756	0.160236
23313492	chr18:23313492:T:G	5.09452e-19	-2.1903e-10	-0.981551	1.57579e-19	-2.1903e-10	-0.935273
23314235	chr18:23314235:G:A	1.39352e-18	-2.1903e-10	0.0247046	2.78705e-19	-2.1903e-10	-0.365046
23314391	chr18:23314391:A:G	4.49888e-19	-2.1903e-10	-1.10589	1.45692e-19	-2.1903e-10	-1.01371
23314511	chr18:23314511:C:A	9.99417e-19	-2.1903e-10	-0.307714	3.67983e-19	-2.1903e-10	-0.0871642
23315085	chr18:23315085:C:T	1.52245e-18	1.22998	-1.1168	2.68573e-20	-1.62717	-1.07749
23315254	chr18:23315254:G:A	5.18841e-18	2.54615	-1.20686	6.55376e-20	-0.669622	-1.14296
23315363	chr18:23315363:TG:T	7.8537e-19	0.272921	-0.821652	2.34922e-16	6.94491	-0.5731
23315841	chr18:23315841:T:C	4.55893e-19	-2.1903e-10	-1.09263	1.33381e-19	-2.1903e-10	-1.10199
23315885	chr18:23315885:A:C	5.78818e-19	-2.1903e-10	-0.853898	1.87548e-19	-2.1903e-10	-0.761167
23316545	chr18:23316545:C:T	1.1499e-18	-2.1903e-10	-0.167454	2.18214e-19	-2.1903e-10	-0.609723
23316665	chr18:23316665:AAGG:A	6.68512e-20	-1.87305	-1.13937	3.54822e-20	-1.21427	-1.2119
23317033	chr18:23317033:G:A	1.39924e-17	2.33138	-2.58223e-10	1.31878e-19	-1.11332	-2.58223e-10
23317582	chr18:23317582:G:A	3.52157e-19	-0.138274	-1.21254	9.35285e-20	-0.288615	-1.16832
23317888	chr18:23317888:C:T	4.08732e-19	-2.1903e-10	-1.20183	1.21118e-19	-2.1903e-10	-1.19844
23318129	chr18:23318129:T:C	3.29638e-19	-0.207465	-1.20943	9.00375e-20	-0.360482	-1.13449
23318278	chr18:23318278:C:T	6.27072e-19	-2.1903e-10	-0.773824	2.05276e-19	-2.1903e-10	-0.670843
23318586	chr18:23318586:A:G	4.10546e-19	-2.1903e-10	-1.1974	1.21717e-19	-2.1903e-10	-1.19351
23318846	chr18:23318846:T:C	2.83533e-19	-1.75061	0.183051	1.80079e-19	-1.11593	0.314127
23318875	chr18:23318875:AC:A	2.03675e-18	-2.1903e-10	0.404227	4.25874e-19	-2.1903e-10	0.0589428
23318924	chr18:23318924:A:C	4.25956e-19	-2.1903e-10	-1.16055	1.23198e-19	-2.1903e-10	-1.18141
23319124	chr18:23319124:G:A	6.15351e-19	-2.1903e-10	-0.792693	1.42621e-19	-2.1903e-10	-1.03501
23319438	chr18:23319438:T:C	4.22545e-19	-2.1903e-10	-1.16859	1.22259e-19	-2.1903e-10	-1.18906
23319506	chr18:23319506:C:T	7.68623e-19	-2.1903e-10	-0.570285	1.76837e-19	-2.1903e-10	-0.819971
23319666	chr18:23319666:T:C	4.96816e-19	-2.1903e-10	-1.00667	1.44187e-19	-2.1903e-10	-1.02409
23320039	chr18:23320039:G:A	6.56868e-20	-1.82359	-1.2064	3.72436e-20	-1.16741	-1.21031
23320139	chr18:23320139:C:T	6.4595e-19	-2.1903e-10	-0.744165	1.92171e-19	-2.1903e-10	-0.736816
23320433	chr18:23320433:T:C	6.18629e-19	-2.1903e-10	-0.78738	1.82842e-19	-2.1903e-10	-0.786579
23320443	chr18:23320443:T:C	4.14603e-19	-2.1903e-10	-1.18756	1.26455e-19	-2.1903e-10	-1.15532
23320874	chr18:23320874:G:A	6.52005e-20	-1.83259	-1.20483	3.59896e-20	-1.20084	-1.21113
23321041	chr18:23321041:C:T	4.91872e-19	-2.1903e-10	-1.01667	1.31543e-19	-2.1903e-10	-1.11587
23321567	chr18:23321567:G:A	4.19962e-19	-2.1903e-10	-1.17472	1.21758e-19	-2.1903e-10	-1.19316
23321617	chr18:23321617:G:C	5.16781e-19	-2.1903e-10	-0.967267	1.5104e-19	-2.1903e-10	-0.977655
23321850	chr18:23321850:G:T	6.96631e-19	-2.1903e-10	-0.66863	1.63523e-19	-2.1903e-10	-0.898246
23322172	chr18:23322172:C:A	2.16606e-19	-1.83681	-2.58223e-10	8.59846e-20	-1.54103	-2.58223e-10
23322577	chr18:23322577:G:A	4.22064e-19	-2.1903e-10	-1.16973	1.2229e-19	-2.1903e-10	-1.1888
23322867	chr18:23322867:A:G	6.50759e-19	-2.1903e-10	-0.736747	1.9234e-19	-2.1903e-10	-0.735938
23323890	chr18:23323890:C:T	4.70911e-19	-2.1903e-10	-1.06022	1.3726e-19	-2.1903e-10	-1.07332
23324410	chr18:23324410:T:C	3.43138e-18	-2.1903e-10	0.925832	6.63631e-19	-2.1903e-10	0.502525
23324442	chr18:23324442:A:G	3.34258e-19	-0.430182	-0.972792	3.75356e-19	1.02713	-1.09445
23324708	chr18:23324708:C:T	4.52934e-19	-2.1903e-10	-1.09914	1.38828e-19	-2.1903e-10	-1.06196
23324799	chr18:23324799:C:T	4.30003e-19	-2.1903e-10	-1.15109	1.32744e-19	-2.1903e-10	-1.10678
23325392	chr18:23325392:G:A	6.25395e-19	-2.1903e-10	-0.776502	2.04654e-19	-2.1903e-10	-0.67388
23325943	chr18:23325943:C:T	8.1272e-19	-2.1903e-10	-0.5145	1.85199e-19	-2.1903e-10	-0.773769
23325978	chr18:23325978:T:G	2.89967e-19	-0.67624	-0.86888	2.55778e-20	-1.80515	-0.948322
23326375	chr18:23326375:A:C	8.74685e-18	2.80682	-0.945262	7.77145e-20	-0.460744	-1.18141
23326792	chr18:23326792:A:G	4.07403e-19	-2.1903e-10	-1.20508	1.19923e-19	-2.1903e-10	-1.20835
23327220	chr18:23327220:G:C	1.33274e-18	-2.1903e-10	-0.0198916	5.07419e-19	-2.1903e-10	0.234136
23327348	chr18:23327348:T:TA	4.10842e-19	-2.1903e-10	-1.19668	1.24696e-19	-2.1903e-10	-1.16932
23327593	chr18:23327593:G:A	1.1219e-18	-2.1903e-10	-0.192104	2.36395e-19	-2.1903e-10	-0.529696
23327853	chr18:23327853:G:A	8.03569e-18	2.45718	-0.680417	7.62687e-20	-0.614194	-1.04674
23327889	chr18:23327889:G:T	4.54618e-19	-2.1903e-10	-1.09543	1.32694e-19	-2.1903e-10	-1.10716
23328030	chr18:23328030:A:G	3.46998e-18	-2.1903e-10	0.937019	6.71952e-19	-2.1903e-10	0.514986
23328274	chr18:23328274:G:T	4.23278e-19	-2.1903e-10	-1.16686	1.20346e-19	-2.1903e-10	-1.20483
23329772	chr18:23329772:C:T	4.0434e-19	-2.1903e-10	-1.21263	1.23754e-19	-2.1903e-10	-1.17691
23329966	chr18:23329966:A:C	1.03096e-18	-0.544792	0.26815	1.08404e-19	-1.03393	-0.275411
23330012	chr18:23330012:C:T	4.2214e-19	-2.1903e-10	-1.16955	1.22307e-19	-2.1903e-10	-1.18867
23330028	chr18:23330028:C:A	3.08873e-19	-1.48196	-2.58223e-10	6.41587e-20	-1.83384	-2.58223e-10
23330511	chr18:23330511:A:G	4.13692e-19	-2.1903e-10	-1.18976	1.19399e-19	-2.1903e-10	-1.21273
23331150	chr18:23331150:C:T	7.49697e-19	0.232303	-0.82752	2.18377e-16	6.88137	-0.582591
23331366	chr18:23331366:T:C	8.51115e-19	-2.1903e-10	-0.468339	1.89169e-19	-2.1903e-10	-0.752558
23331628	chr18:23331628:T:C	3.48874e-18	0.455249	0.48716	9.55993e-20	-1.33549	-0.0995471
23332444	chr18:23332444:A:AT	3.17982e-18	0.768938	0.0807562	5.99062e-20	-1.45886	-0.443557
23332610	chr18:23332610:A:C	4.94871e-19	-2.1903e-10	-1.01059	1.44643e-19	-2.1903e-10	-1.02093
23333106	chr18:23333106:A:G	6.86227e-19	-2.1903e-10	-0.683677	2.25419e-19	-2.1903e-10	-0.577242
23333166	chr18:23333166:C:G	4.0433e-19	-2.1903e-10	-1.21265	1.23331e-19	-2.1903e-10	-1.18033
23333436	chr18:23333436:T:C	6.24316e-19	-2.1903e-10	-0.778229	2.04061e-19	-2.1903e-10	-0.676784
23333574	chr18:23333574:GAAT:G	4.70898e-19	-1.62682	0.566581	2.25033e-19	-1.31985	0.740893
23333634	chr18:23333634:G:A	6.78887e-20	-1.78775	-1.20927	4.11832e-20	-1.08549	-1.19168
23333839	chr18:23333839:C:T	4.738e-18	0.54472	0.703765	1.08807e-19	-1.37245	0.0668269
23333878	chr18:23333878:C:T	4.42539e-19	-1.6432	0.52084	2.19822e-19	-1.29537	0.692992
23334358	chr18:23334358:G:A	7.27374e-19	-2.1903e-10	-0.625446	2.49614e-19	-2.1903e-10	-0.475285
23334457	chr18:23334457:A:C	3.72888e-18	-2.1903e-10	1.00898	1.21373e-18	-2.1903e-10	1.10626
23334682	chr18:23334682:A:G	4.06082e-19	-2.1903e-10	-1.20833	1.19724e-19	-2.1903e-10	-1.21002
23334775	chr18:23334775:C:T	3.01532e-18	0.796576	-2.58223e-10	7.82358e-20	-1.63547	-2.58223e-10
23334776	chr18:23334776:G:A	7.14242e-19	-2.1903e-10	-0.643664	2.13838e-19	-2.1903e-10	-0.629982
23335827	chr18:23335827:C:T	6.60062e-20	-1.81236	-1.21278	3.76471e-20	-1.16268	-1.20426
23335864	chr18:23335864:C:T	7.07737e-19	-2.1903e-10	-0.652813	2.42037e-19	-2.1903e-10	-0.506108
23335933	chr18:23335933:A:G	4.23461e-19	-2.1903e-10	-1.16643	1.22585e-19	-2.1903e-10	-1.1864
23336517	chr18:23336517:T:C	5.04124e-19	-2.1903e-10	-0.992064	1.63242e-19	-2.1903e-10	-0.899969
23336548	chr18:23336548:A:G	6.07022e-19	-2.1903e-10	-0.80632	1.97596e-19	-2.1903e-10	-0.708975
23336605	chr18:23336605:GT:G	4.28905e-19	-2.1903e-10	-1.15365	1.34382e-19	-2.1903e-10	-1.09451
23336809	chr18:23336809:TAA:T	4.6962e-19	-2.1903e-10	-1.06296	1.54194e-19	-2.1903e-10	-0.956991
23336986	chr18:23336986:C:T	7.73731e-19	-1.48289	0.919224	2.84446e-19	-1.41526	1.0706
23337262	chr18:23337262:A:G	5.9852e-19	-2.1903e-10	-0.820427	1.94539e-19	-2.1903e-10	-0.724569
23337867	chr18:23337867:C:G	4.50861e-19	-2.1903e-10	-1.10373	1.37534e-19	-2.1903e-10	-1.07133
23338322	chr18:23338322:C:T	8.96065e-19	0.510008	-0.926881	3.27001e-16	7.41865	-0.716135
23338341	chr18:23338341:A:G	6.0574e-19	-2.1903e-10	-0.808435	2.04664e-19	-2.1903e-10	-0.67383
23338371	chr18:23338371:G:A	4.83359e-19	-2.1903e-10	-1.03413	1.67917e-19	-2.1903e-10	-0.87173
23338455	chr18:23338455:C:G	4.10719e-18	0.636151	0.469458	8.68664e-20	-1.41351	-0.117322
23338874	chr18:23338874:T:C	4.06578e-19	-2.1903e-10	-1.20711	1.20358e-19	-2.1903e-10	-1.20473
23339610	chr18:23339610:A:C	2.68908e-17	3.7802	-0.795547	1.08062e-19	-0.659491	-0.653003
23340040	chr18:23340040:T:C	6.06349e-19	-2.1903e-10	-0.80743	1.9736e-19	-2.1903e-10	-0.710171
23340083	chr18:23340083:T:A	5.34102e-19	-0.9343	-2.58223e-10	1.28607e-19	-1.13844	-2.58223e-10
23340468	chr18:23340468:G:A	4.84646e-19	-2.1903e-10	-1.03147	1.3136e-19	-2.1903e-10	-1.11726
23341165	chr18:23341165:T:G	1.73859e-19	-1.7452	-0.311445	5.1929e-20	-1.73678	-0.308543
23341270	chr18:23341270:G:A	1.38001e-18	-2.1903e-10	0.0149565	5.41644e-19	-2.1903e-10	0.299407
23341308	chr18:23341308:T:C	3.37217e-18	0.449983	0.458443	9.3188e-20	-1.32671	-0.133876
23341516	chr18:23341516:A:G	5.09056e-19	-1.57316	0.590828	2.24747e-19	-1.32758	0.747352
23341772	chr18:23341772:G:A	6.4413e-19	-2.1903e-10	-0.746986	2.11239e-19	-2.1903e-10	-0.642209
23342021	chr18:23342021:G:C	2.38196e-18	0.560793	-2.58223e-10	9.48883e-20	-1.4425	-2.58223e-10
23342597	chr18:23342597:T:C	4.04858e-19	-2.1903e-10	-1.21135	1.26622e-19	-2.1903e-10	-1.154
23343713	chr18:23343713:C:T	8.18736e-19	0.428674	-0.935798	2.74908e-16	7.25635	-0.727358
23344170	chr18:23344170:C:T	1.23858e-17	2.19062	0.0187994	6.11067e-20	-1.81845	-0.0641332
23344316	chr18:23344316:C:T	4.05964e-18	0.553953	0.540011	9.50809e-20	-1.37296	-0.0675112
23344550	chr18:23344550:TCTC:T	8.1996e-19	0.432699	-0.938329	2.76537e-16	7.26558	-0.730685
23344726	chr18:23344726:C:T	7.15819e-19	0.247105	-0.888563	2.06437e-16	6.90777	-0.665217
23344880	chr18:23344880:G:A	5.48854e-19	-2.1903e-10	-0.907054	1.75808e-19	-2.1903e-10	-0.825806
23344958	chr18:23344958:A:G	6.3727e-17	4.59726	-0.749785	1.72415e-19	-0.255721	-0.589575
23345221	chr18:23345221:C:T	6.85479e-19	0.263626	-0.948394	1.93292e-16	6.92196	-0.7452
23345290	chr18:23345290:T:C	4.979e-19	-0.0891233	-0.915364	9.65252e-17	6.18348	-0.701122
23345999	chr18:23345999:A:C	5.72127e-19	-1.55479	0.689267	2.50447e-19	-1.39546	0.923505
23346024	chr18:23346024:A:C	4.04855e-19	-2.1903e-10	-1.21136	1.26618e-19	-2.1903e-10	-1.15403
23347090	chr18:23347090:CTTT:C	7.25707e-19	-2.1903e-10	-0.62774	2.18425e-19	-2.1903e-10	-0.608758
23347443	chr18:23347443:G:A	4.0426e-19	-2.1903e-10	-1.21283	1.23731e-19	-2.1903e-10	-1.17709
23347651	chr18:23347651:T:C	6.34038e-19	-2.1903e-10	-0.762777	2.07593e-19	-2.1903e-10	-0.659623
23348282	chr18:23348282:G:A	5.83055e-19	-2.1903e-10	-0.846605	1.89723e-19	-2.1903e-10	-0.749634
23349350	chr18:23349350:T:A	5.59822e-18	0.719951	0.695367	9.89284e-20	-1.45789	0.0570822
23349370	chr18:23349370:C:T	5.97581e-18	2.63397	-1.15338	2.42798e-20	-1.63063	-1.17492
23349392	chr18:23349392:G:A	7.11531e-19	-2.1903e-10	-0.647467	2.14148e-19	-2.1903e-10	-0.628534
23349618	chr18:23349618:G:A	9.58899e-19	0.574705	-0.923805	3.81901e-16	7.57105	-0.713336
23349797	chr18:23349797:AT:A	5.98114e-18	2.62575	-1.14427	2.44147e-20	-1.63215	-1.16786
23350030	chr18:23350030:T:C	6.57843e-18	2.73025	-1.15358	2.48171e-20	-1.60824	-1.17543
23350166	chr18:23350166:T:C	3.71174e-18	0.458481	0.545889	9.95497e-20	-1.32996	-0.0645865
23350191	chr18:23350191:G:A	5.96037e-19	-2.1903e-10	-0.824583	1.79744e-19	-2.1903e-10	-0.803669
23350720	chr18:23350720:G:T	2.80797e-18	1.01261	-0.287278	4.31109e-20	-1.5706	-0.660826
23351129	chr18:23351129:G:A	4.39613e-19	-2.1903e-10	-1.12899	1.27287e-19	-2.1903e-10	-1.14875
23351269	chr18:23351269:T:C	8.18886e-19	-2.1903e-10	-0.506942	1.83323e-19	-2.1903e-10	-0.783954
23351275	chr18:23351275:C:T	7.24283e-19	-1.45472	0.825018	2.53313e-19	-1.44626	0.985688
23351438	chr18:23351438:AC:A	1.30518e-19	-1.86464	-0.478728	2.32967e-18	2.29649	-0.538212
23352152	chr18:23352152:C:T	6.54688e-19	-2.1903e-10	-0.730728	1.92432e-19	-2.1903e-10	-0.73546
23352321	chr18:23352321:G:A	4.40002e-19	-2.1903e-10	-1.12811	1.38285e-19	-2.1903e-10	-1.06588
23352420	chr18:23352420:A:G	2.14574e-18	0.713631	-0.257275	4.98413e-20	-1.44837	-0.637982
23352758	chr18:23352758:C:T	8.27203e-18	3.01757	-1.21183	2.59714e-20	-1.52539	-1.21281
23352787	chr18:23352787:C:T	4.96732e-19	-2.1903e-10	-1.00684	1.33687e-19	-2.1903e-10	-1.0997
23352914	chr18:23352914:G:C	1.19527e-19	-1.89466	-0.536684	9.5234e-19	1.66433	-0.800611
23353603	chr18:23353603:T:C	4.52276e-19	-2.1903e-10	-1.10059	1.3657e-19	-2.1903e-10	-1.07836
23353768	chr18:23353768:C:T	4.10432e-19	-2.1903e-10	-1.19768	1.2767e-19	-2.1903e-10	-1.14575
23353953	chr18:23353953:T:G	1.328e-18	-2.1903e-10	-0.023458	5.03945e-19	-2.1903e-10	0.227266
23354095	chr18:23354095:G:C	1.52525e-18	-2.1903e-10	0.115026	3.60036e-19	-2.1903e-10	-0.108997
23354354	chr18:23354354:A:AG	4.06366e-19	-2.1903e-10	-1.20763	1.27802e-19	-2.1903e-10	-1.14472
23354444	chr18:23354444:C:T	4.14768e-19	-2.1903e-10	-1.18717	1.28806e-19	-2.1903e-10	-1.13689
23354711	chr18:23354711:A:G	7.90809e-19	0.417529	-0.959359	2.64548e-16	7.24884	-0.75826
23354850	chr18:23354850:G:A	4.11281e-19	-2.1903e-10	-1.19561	1.19425e-19	-2.1903e-10	-1.21251
23355129	chr18:23355129:G:A	7.6053e-19	-2.1903e-10	-0.58087	1.73181e-19	-2.1903e-10	-0.840863
23355950	chr18:23355950:T:C	8.65426e-19	0.488983	-0.940647	3.09243e-16	7.37995	-0.733265
23356074	chr18:23356074:A:G	5.77488e-19	-2.1903e-10	-0.856198	1.88755e-19	-2.1903e-10	-0.75475
23356184	chr18:23356184:G:A	6.24742e-19	-2.1903e-10	-0.777547	2.12688e-19	-2.1903e-10	-0.635375
23356414	chr18:23356414:G:A	3.87305e-18	1.36039	-0.313479	3.96329e-20	-1.65	-0.665537
23356668	chr18:23356668:G:C	4.50315e-19	-2.1903e-10	-1.10494	1.41363e-19	-2.1903e-10	-1.04387
23356685	chr18:23356685:A:C	4.34458e-19	-2.1903e-10	-1.14079	1.26745e-19	-2.1903e-10	-1.15303
23357055	chr18:23357055:A:G	6.88002e-19	-2.1903e-10	-0.681094	2.6314e-19	-2.1903e-10	-0.422514
23357081	chr18:23357081:T:C	7.89801e-19	-2.1903e-10	-0.543105	2.73974e-19	-2.1903e-10	-0.382168
23357690	chr18:23357690:A:C	4.08781e-19	-2.1903e-10	-1.20171	1.23193e-19	-2.1903e-10	-1.18145
23358317	chr18:23358317:C:T	7.20451e-19	0.309367	-0.944376	2.2129e-16	7.05304	-0.741017
23358537	chr18:23358537:T:C	9.7056e-19	-2.1903e-10	-0.337013	2.27588e-19	-2.1903e-10	-0.567662
23358974	chr18:23358974:G:A	1.4086e-18	-1.8007	1.83616	1.194e-18	-1.11443	2.20429
23359581	chr18:23359581:C:A	4.58032e-19	-1.63315	0.545204	2.32501e-19	-1.36916	0.822855
23359610	chr18:23359610:T:G	6.6249e-19	0.106876	-0.825756	4.02152e-20	-1.12886	-1.1721
23359663	chr18:23359663:G:A	4.53357e-19	-2.1903e-10	-1.09821	1.42769e-19	-2.1903e-10	-1.03397
23360624	chr18:23360624:G:A	3.64689e-19	-0.128312	-1.18753	2.88136e-20	-1.47286	-1.16149
23360691	chr18:23360691:G:A	4.04564e-19	-2.1903e-10	-1.21208	1.20572e-19	-2.1903e-10	-1.20295
23360725	chr18:23360725:T:G	4.1084e-19	-1.60929	0.412606	1.95326e-19	-1.39956	0.679025
23360760	chr18:23360760:C:A	5.98916e-19	-2.1903e-10	-0.819764	1.47043e-19	-2.1903e-10	-1.00448
23361097	chr18:23361097:T:C	2.53371e-19	-0.515093	-1.16494	2.65125e-20	-1.55404	-1.16354
23361593	chr18:23361593:C:T	5.43791e-17	4.84214	-1.15329	1.49692e-19	0.0798819	-1.0665
23361612	chr18:23361612:C:T	2.15525e-19	-1.84181	-2.58223e-10	6.05333e-20	-1.89201	-2.58223e-10
23362322	chr18:23362322:G:T	4.04258e-19	-2.1903e-10	-1.21283	1.19663e-19	-2.1903e-10	-1.21053
23362489	chr18:23362489:C:T	7.76074e-19	0.359493	-0.920131	2.14119e-16	6.98804	-0.708952
23363107	chr18:23363107:T:C	5.96286e-19	-2.1903e-10	-0.824166	1.4656e-19	-2.1903e-10	-1.00777
23363338	chr18:23363338:T:C	5.05532e-19	-2.1903e-10	-0.989274	1.30312e-19	-2.1903e-10	-1.12527
23364000	chr18:23364000:T:C	5.82864e-19	-2.1903e-10	-0.846933	1.44127e-19	-2.1903e-10	-1.02451
23364165	chr18:23364165:T:C	1.02102e-18	-2.1903e-10	-0.286326	4.3814e-19	-2.1903e-10	0.0873372
23364320	chr18:23364320:A:T	4.08915e-19	-2.1903e-10	-1.20138	1.23952e-19	-2.1903e-10	-1.1753
23364432	chr18:23364432:G:A	7.53151e-19	0.319746	-0.910366	1.99186e-16	6.90299	-0.696193
23364701	chr18:23364701:G:A	3.46598e-19	-0.634064	-0.732655	3.81904e-20	-1.45893	-0.893683
23365067	chr18:23365067:C:T	5.83545e-19	-2.1903e-10	-0.845765	1.44248e-19	-2.1903e-10	-1.02367
23365804	chr18:23365804:C:T	5.50587e-19	-1.63503	0.73113	2.70852e-19	-1.31764	0.924013
23366141	chr18:23366141:T:C	5.50027e-19	-2.1903e-10	-0.904919	1.38719e-19	-2.1903e-10	-1.06275
23366673	chr18:23366673:T:G	4.15679e-19	-2.1903e-10	-1.18497	1.28421e-19	-2.1903e-10	-1.13989
23366721	chr18:23366721:G:A	7.59368e-19	-0.5824	-2.58223e-10	2.15549e-19	-0.622013	-2.58223e-10
23366774	chr18:23366774:G:T	4.40031e-19	-2.1903e-10	-1.12804	1.31649e-19	-2.1903e-10	-1.11506
23366832	chr18:23366832:C:T	2.08905e-18	0.836045	-0.406465	3.94279e-20	-1.57324	-0.74749
23367219	chr18:23367219:G:A	7.56677e-19	-2.1903e-10	-0.585949	2.22442e-19	-2.1903e-10	-0.590535
23367297	chr18:23367297:AGC:A	6.56423e-19	-2.1903e-10	-0.72808	2.15967e-19	-2.1903e-10	-0.620075
23367510	chr18:23367510:C:T	6.23652e-19	-2.1903e-10	-0.779293	1.51879e-19	-2.1903e-10	-0.972115
23367593	chr18:23367593:T:G	5.79534e-19	-2.1903e-10	-0.852662	1.47309e-19	-2.1903e-10	-1.00267
23367740	chr18:23367740:C:T	7.21138e-19	-2.1903e-10	-0.634056	1.69619e-19	-2.1903e-10	-0.861645
23367764	chr18:23367764:T:C	4.49768e-17	4.65441	-1.15539	8.97997e-20	-0.404044	-1.09358
23368066	chr18:23368066:A:C	4.13448e-19	-2.1903e-10	-1.19035	1.28362e-19	-2.1903e-10	-1.14035
23368536	chr18:23368536:C:G	4.56749e-19	-2.1903e-10	-1.09075	1.27868e-19	-2.1903e-10	-1.1442
23369291	chr18:23369291:A:C	2.15847e-19	-1.84032	-2.58223e-10	6.26967e-20	-1.85689	-2.58223e-10
23369308	chr18:23369308:C:T	4.76144e-19	-2.1903e-10	-1.04917	1.31404e-19	-2.1903e-10	-1.11693
23369523	chr18:23369523:G:A	1.12521e-18	0.154912	-0.344077	6.06421e-20	-1.15854	-0.731676
23369707	chr18:23369707:G:A	4.84942e-19	-2.1903e-10	-1.03086	1.33968e-19	-2.1903e-10	-1.0976
23369918	chr18:23369918:C:T	2.08261e-19	-1.8761	-2.58223e-10	8.61782e-20	-1.53878	-2.58223e-10
23370463	chr18:23370463:C:T	5.83694e-19	-2.1903e-10	-0.84551	1.96442e-19	-2.1903e-10	-0.714831
23370502	chr18:23370502:A:G	1.68622e-18	-2.1903e-10	0.215357	4.07746e-19	-2.1903e-10	0.0154429
23370974	chr18:23370974:A:C	5.80069e-19	0.205169	-1.05691	1.1902e-16	6.59069	-0.898847
23371306	chr18:23371306:G:T	6.39689e-19	0.30505	-1.05895	1.44953e-16	6.79074	-0.901776
23371515	chr18:23371515:G:A	4.68128e-19	-2.1903e-10	-1.06614	1.30309e-19	-2.1903e-10	-1.12529
23371521	chr18:23371521:T:A	6.3872e-19	-2.1903e-10	-0.755419	1.54579e-19	-2.1903e-10	-0.954497
23371626	chr18:23371626:T:C	4.59825e-19	-2.1903e-10	-1.08404	1.3345e-19	-2.1903e-10	-1.10147
23372226	chr18:23372226:G:A	4.01106e-19	-1.62636	0.405698	1.9695e-19	-1.37773	0.665477
23372994	chr18:23372994:A:G	4.12697e-19	-2.1903e-10	-1.19217	1.25836e-19	-2.1903e-10	-1.16022
23373056	chr18:23373056:G:A	6.53632e-19	-2.1903e-10	-0.732341	2.23758e-19	-2.1903e-10	-0.584636
23373079	chr18:23373079:C:T	4.09452e-19	-2.1903e-10	-1.20007	1.19945e-19	-2.1903e-10	-1.20817
23373270	chr18:23373270:G:A	8.26929e-19	-2.1903e-10	-0.497167	2.42564e-19	-2.1903e-10	-0.503933
23373351	chr18:23373351:CA:C	4.95698e-19	-2.1903e-10	-1.00892	1.41052e-19	-2.1903e-10	-1.04608
23373522	chr18:23373522:G:A	3.84907e-19	-1.26189	-2.58223e-10	7.17845e-20	-1.72153	-2.58223e-10
23373583	chr18:23373583:A:C	6.11666e-19	-2.1903e-10	-0.7987	1.49541e-19	-2.1903e-10	-0.987629
23373756	chr18:23373756:G:A	4.12283e-19	-0.00788992	-1.18529	2.89605e-20	-1.44206	-1.18721
23373987	chr18:23373987:C:T	6.25875e-20	-1.89356	-1.18476	6.93942e-19	1.75002	-1.20283
23374690	chr18:23374690:A:G	6.36668e-19	-2.1903e-10	-0.758637	1.54025e-19	-2.1903e-10	-0.958087
23374716	chr18:23374716:C:G	4.52739e-19	-2.1903e-10	-1.09957	1.46955e-19	-2.1903e-10	-1.00507
23374915	chr18:23374915:G:T	2.13833e-19	-1.84969	-2.58223e-10	7.56692e-20	-1.66883	-2.58223e-10
23375124	chr18:23375124:AT:A	6.96608e-19	-2.1903e-10	-0.668663	1.64915e-19	-2.1903e-10	-0.889773
23375147	chr18:23375147:A:AATAC	5.27714e-19	0.12376	-1.07009	9.97282e-17	6.43278	-0.91778
23375324	chr18:23375324:C:T	1.03345e-18	-0.274227	-2.58223e-10	7.4635e-20	-1.68259	-2.58223e-10
23375555	chr18:23375555:T:G	5.62561e-19	-2.1903e-10	-0.882386	1.85111e-19	-2.1903e-10	-0.774248
23375886	chr18:23375886:G:A	7.78491e-19	-2.1903e-10	-0.557529	2.73324e-19	-2.1903e-10	-0.384544
23376857	chr18:23376857:G:A	4.12473e-19	-2.1903e-10	-1.19271	1.19458e-19	-2.1903e-10	-1.21224
23377182	chr18:23377182:A:G	4.04358e-19	-2.1903e-10	-1.21259	1.20708e-19	-2.1903e-10	-1.20183
23377920	chr18:23377920:T:C	5.93374e-19	-2.1903e-10	-0.82906	1.46175e-19	-2.1903e-10	-1.0104
23378529	chr18:23378529:T:A	5.99745e-19	0.254249	-1.07263	1.27666e-16	6.68432	-0.922342
23378741	chr18:23378741:G:A	4.07924e-19	-2.1903e-10	-1.20381	1.20427e-19	-2.1903e-10	-1.20416
23378846	chr18:23378846:CAT:C	9.22885e-19	-0.00954792	-0.377833	5.79316e-20	-0.977639	-0.958299
23379115	chr18:23379115:C:T	6.9234e-20	-1.77053	-1.20686	2.22016e-18	2.92153	-1.21139
23379272	chr18:23379272:T:C	4.87198e-19	-2.1903e-10	-1.02622	1.34953e-19	-2.1903e-10	-1.09027
23379365	chr18:23379365:C:T	4.11706e-19	-2.1903e-10	-1.19458	1.29236e-19	-2.1903e-10	-1.13356
23379538	chr18:23379538:C:T	4.72636e-19	-2.1903e-10	-1.05656	1.37568e-19	-2.1903e-10	-1.07108
23379584	chr18:23379584:T:C	4.0526e-19	-2.1903e-10	-1.21036	1.21844e-19	-2.1903e-10	-1.19246
23380324	chr18:23380324:T:C	5.50357e-19	-2.1903e-10	-0.904319	1.77731e-19	-2.1903e-10	-0.814928
23381446	chr18:23381446:C:T	5.93372e-19	-2.1903e-10	-0.829065	1.46175e-19	-2.1903e-10	-1.0104
23381569	chr18:23381569:T:C	4.04258e-19	-2.1903e-10	-1.21283	1.20135e-19	-2.1903e-10	-1.20658
23381671	chr18:23381671:C:T	7.01144e-19	0.420149	-1.08232	3.50125e-20	-1.30575	-1.13375
23382081	chr18:23382081:A:T	5.77635e-19	-2.1903e-10	-0.855943	1.43369e-19	-2.1903e-10	-1.02978
23382339	chr18:23382339:A:G	6.83784e-19	0.426266	-1.11351	1.74954e-16	7.05997	-0.982894
23382749	chr18:23382749:G:C	4.75622e-19	-2.1903e-10	-1.05026	1.29743e-19	-2.1903e-10	-1.12964
23383373	chr18:23383373:G:A	4.25259e-19	-2.1903e-10	-1.16219	1.22013e-19	-2.1903e-10	-1.19107
23383412	chr18:23383412:T:C	7.65312e-19	-2.1903e-10	-0.574602	2.65388e-19	-2.1903e-10	-0.414008
23383906	chr18:23383906:G:A	9.77799e-19	-2.1903e-10	-0.329582	3.73325e-19	-2.1903e-10	-0.0727524
23384723	chr18:23384723:C:T	8.0839e-19	0.625878	-1.14572	5.28331e-17	5.93006	-1.05037
23385070	chr18:23385070:G:A	2.36267e-16	6.35703	-1.1992	2.24878e-19	0.5657	-1.14534
23385253	chr18:23385253:T:C	8.76522e-19	-2.1903e-10	-0.438924	2.16653e-19	-2.1903e-10	-0.616903
23385842	chr18:23385842:C:T	2.2786e-18	0.345753	0.170678	5.44093e-20	-1.34187	-0.656797
23386027	chr18:23386027:G:A	4.25332e-19	-2.1903e-10	-1.16202	1.29077e-19	-2.1903e-10	-1.13479
23386670	chr18:23386670:A:G	1.86225e-18	-2.1903e-10	0.314655	6.82102e-19	-2.1903e-10	0.529978
23386675	chr18:23386675:G:A	1.18706e-19	-1.84361	-0.594626	1.1382e-19	-0.764974	-0.495611
23386887	chr18:23386887:G:T	7.69556e-19	-2.1903e-10	-0.569072	2.26154e-19	-2.1903e-10	-0.573983
23387101	chr18:23387101:G:A	3.14968e-18	0.640829	0.199342	4.95756e-20	-1.45856	-0.633143
23387146	chr18:23387146:A:G	4.86944e-19	-2.1903e-10	-1.02674	1.56304e-19	-2.1903e-10	-0.9434
23387276	chr18:23387276:T:C	3.69418e-18	-2.1903e-10	0.999629	8.63314e-19	-2.1903e-10	0.765578
23388386	chr18:23388386:C:T	2.04344e-19	-1.89508	-2.58223e-10	6.2054e-20	-1.8672	-2.58223e-10
23388757	chr18:23388757:C:T	4.57855e-19	-2.1903e-10	-1.08833	1.27421e-19	-2.1903e-10	-1.1477
23388811	chr18:23388811:G:A	3.16446e-18	0.700042	0.144811	4.65735e-20	-1.48507	-0.669095
23388840	chr18:23388840:C:T	4.33899e-19	-2.1903e-10	-1.14207	1.29964e-19	-2.1903e-10	-1.12794
23389051	chr18:23389051:G:A	1.28392e-18	-2.1903e-10	-0.0572166	4.55764e-19	-2.1903e-10	0.126775
23389230	chr18:23389230:C:T	1.54031e-18	-2.1903e-10	0.124851	3.84351e-19	-2.1903e-10	-0.0436444
23389374	chr18:23389374:C:G	1.25525e-19	-1.81116	-0.571223	1.02206e-19	-0.912419	-0.455795
23389535	chr18:23389535:T:C	8.10657e-19	-2.1903e-10	-0.517041	1.94912e-19	-2.1903e-10	-0.722653
23390040	chr18:23390040:A:G	1.37985e-18	-2.1903e-10	0.0148436	4.91618e-19	-2.1903e-10	0.202501
23390059	chr18:23390059:CTT:C	6.39035e-19	-2.1903e-10	-0.754927	1.54478e-19	-2.1903e-10	-0.955148
23390145	chr18:23390145:TC:T	4.93104e-19	-2.1903e-10	-1.01417	1.63725e-19	-2.1903e-10	-0.89701
23390742	chr18:23390742:G:A	3.1133e-18	0.680002	0.148551	4.69191e-20	-1.47944	-0.667333
23390945	chr18:23390945:G:T	2.35239e-19	-1.75428	-2.58223e-10	6.35132e-20	-1.84395	-2.58223e-10
23391602	chr18:23391602:C:T	4.95473e-19	-2.1903e-10	-1.00937	1.59545e-19	-2.1903e-10	-0.922877
23391637	chr18:23391637:G:A	9.4946e-19	-2.1903e-10	-0.358993	3.60823e-19	-2.1903e-10	-0.106814
23391723	chr18:23391723:A:G	5.99882e-19	-2.1903e-10	-0.818153	1.47345e-19	-2.1903e-10	-1.00243
23391933	chr18:23391933:TTTC:T	4.5738e-19	-2.1903e-10	-1.08937	1.27325e-19	-2.1903e-10	-1.14846
23391963	chr18:23391963:A:C	4.53925e-19	-2.1903e-10	-1.09696	1.51614e-19	-2.1903e-10	-0.973861
23392090	chr18:23392090:AC:A	4.80826e-19	-2.1903e-10	-1.03938	1.4263e-19	-2.1903e-10	-1.03495
23392296	chr18:23392296:T:C	4.1055e-19	-2.1903e-10	-1.19739	1.21887e-19	-2.1903e-10	-1.19211
23392969	chr18:23392969:G:A	7.68384e-19	-2.1903e-10	-0.570597	2.31532e-19	-2.1903e-10	-0.550481
23394571	chr18:23394571:T:C	1.04005e-19	-1.71727	-0.853173	1.15161e-19	-0.81629	-0.432584
23394681	chr18:23394681:C:T	4.9224e-19	-2.1903e-10	-1.01592	1.74477e-19	-2.1903e-10	-0.833411
23394694	chr18:23394694:G:A	1.68879e-18	0.279027	-0.0621427	4.85496e-20	-1.30999	-0.80263
23394939	chr18:23394939:C:T	1.16915e-18	-2.1903e-10	-0.15085	4.58035e-19	-2.1903e-10	0.131744
23395379	chr18:23395379:C:T	4.57855e-19	-2.1903e-10	-1.08833	1.27421e-19	-2.1903e-10	-1.1477
23397559	chr18:23397559:A:G	4.75581e-16	7.06916	-1.21176	2.85206e-19	0.866639	-1.20863
23397572	chr18:23397572:C:T	4.04336e-19	-2.1903e-10	-1.21264	1.19438e-19	-2.1903e-10	-1.21241
23398013	chr18:23398013:G:A	5.25922e-19	-2.1903e-10	-0.949733	1.81007e-19	-2.1903e-10	-0.796663
23398460	chr18:23398460:G:A	2.73448e-19	-1.60377	-2.58223e-10	7.39812e-20	-1.69139	-2.58223e-10
23398520	chr18:23398520:G:C	4.58212e-19	-1.08755	-2.58223e-10	6.20636e-20	-1.86704	-2.58223e-10
23399919	chr18:23399919:G:A	3.14935e-19	-1.46252	-2.58223e-10	8.32773e-20	-1.57303	-2.58223e-10
23400196	chr18:23400196:C:T	1.03084e-19	-1.84619	-0.733154	9.67273e-20	-0.777911	-0.645394
23400201	chr18:23400201:G:A	1.91977e-19	-1.59562	-0.36189	7.54198e-20	-1.43554	-0.236591
23400958	chr18:23400958:G:A	1.79342e-18	-2.1903e-10	0.276991	8.55082e-19	-2.1903e-10	0.755996
23401135	chr18:23401135:G:A	1.60427e-16	5.80667	-1.03596	3.49142e-20	-1.43976	-1.00255
23401223	chr18:23401223:G:C	4.94121e-19	-2.1903e-10	-1.0121	1.65995e-19	-2.1903e-10	-0.883244
23402402	chr18:23402402:G:A	9.5139e-19	-2.1903e-10	-0.356962	2.18829e-19	-2.1903e-10	-0.60691
23402759	chr18:23402759:AT:A	1.17885e-18	-2.1903e-10	-0.142589	2.65209e-19	-2.1903e-10	-0.414684
23403155	chr18:23403155:T:G	2.29398e-19	-1.5477	-0.231726	6.12706e-20	-1.50276	-0.377144
23403475	chr18:23403475:C:T	1.1709e-19	-1.84297	-0.608972	1.1022e-19	-0.791272	-0.501451
23403634	chr18:23403634:T:C	2.66165e-19	-1.70256	0.0717931	6.2646e-20	-1.76055	-0.0971531
23403826	chr18:23403826:A:C	6.48538e-19	-2.1903e-10	-0.740166	1.56345e-19	-2.1903e-10	-0.943134
23403945	chr18:23403945:C:G	1.10986e-18	-2.1903e-10	-0.202896	4.29796e-19	-2.1903e-10	0.0681099
23404089	chr18:23404089:G:C	2.50239e-19	-1.69247	-2.58223e-10	1.16719e-19	-1.23543	-2.58223e-10
23404257	chr18:23404257:G:A	2.69573e-19	-1.71338	0.0953279	6.34059e-20	-1.76933	-0.0763157
23404565	chr18:23404565:C:T	4.90745e-19	-2.1903e-10	-1.01896	1.39528e-19	-2.1903e-10	-1.05694
23404623	chr18:23404623:A:G	3.72361e-19	-1.84807	0.55305	3.8198e-19	-0.857146	0.807313
23404725	chr18:23404725:T:G	9.32937e-19	-2.1903e-10	-0.376548	3.51102e-19	-2.1903e-10	-0.134123
23404894	chr18:23404894:G:A	4.94833e-19	-2.1903e-10	-1.01067	1.43944e-19	-2.1903e-10	-1.02577
23405128	chr18:23405128:C:T	4.01404e-16	6.79681	-1.10897	3.14296e-19	0.806077	-1.05094
23405448	chr18:23405448:C:T	4.09217e-18	-2.1903e-10	1.10195	2.97714e-18	-2.1903e-10	2.00352
23405641	chr18:23405641:C:T	2.62873e-19	-1.73854	0.0953279	6.20977e-20	-1.79018	-0.0763157
23405650	chr18:23405650:A:G	4.79439e-19	-2.1903e-10	-1.04227	1.51546e-19	-2.1903e-10	-0.974312
23405824	chr18:23405824:G:A	1.34552e-18	-2.1903e-10	-0.0103504	6.45597e-19	-2.1903e-10	0.474975
23406266	chr18:23406266:C:T	2.70868e-19	-1.7125	0.0992499	6.36421e-20	-1.76921	-0.0727202
23407579	chr18:23407579:A:T	4.89307e-19	-2.1903e-10	-1.0219	1.45771e-19	-2.1903e-10	-1.01316
23408023	chr18:23408023:C:T	1.15173e-18	-0.165864	-2.58223e-10	3.54137e-19	-0.125518	-2.58223e-10
23408996	chr18:23408996:ATGG:A	6.9902e-19	-2.1903e-10	-0.665207	2.27578e-19	-2.1903e-10	-0.567707
23409025	chr18:23409025:C:T	4.05755e-19	-2.1903e-10	-1.20914	1.22337e-19	-2.1903e-10	-1.18842
23409864	chr18:23409864:AG:A	4.15283e-19	-2.1903e-10	-1.18593	1.25033e-19	-2.1903e-10	-1.16662
23409938	chr18:23409938:C:G	9.68157e-19	-2.1903e-10	-0.339492	2.21416e-19	-2.1903e-10	-0.595158
23410223	chr18:23410223:A:G	4.09584e-18	-2.1903e-10	1.10284	1.22666e-18	-2.1903e-10	1.11685
23410421	chr18:23410421:T:C	6.73837e-19	-2.1903e-10	-0.701898	2.28563e-19	-2.1903e-10	-0.56339
23410503	chr18:23410503:G:A	4.31265e-19	-2.1903e-10	-1.14816	1.41284e-19	-2.1903e-10	-1.04443
23411635	chr18:23411635:G:A	4.10176e-19	-2.1903e-10	-1.1983	1.29487e-19	-2.1903e-10	-1.13162
23411757	chr18:23411757:AC:A	2.58351e-19	-1.82616	0.165597	2.13363e-19	-1.03853	0.406327
23411853	chr18:23411853:ATTAT:A	4.07621e-19	-2.1903e-10	-1.20455	1.21472e-19	-2.1903e-10	-1.19551
23412215	chr18:23412215:A:G	5.95937e-18	-2.1903e-10	1.47783	4.15077e-18	-2.1903e-10	2.33585
23412642	chr18:23412642:C:A	2.04523e-19	-1.8942	-2.58223e-10	1.83472e-19	-0.783139	-2.58223e-10
23412808	chr18:23412808:T:C	2.54297e-19	-1.67638	-2.58223e-10	6.85314e-20	-1.76791	-2.58223e-10
23412865	chr18:23412865:G:A	1.13477e-18	0.820399	-1.0011	2.24941e-16	7.17185	-0.843463
23413368	chr18:23413368:C:T	1.08668e-19	-1.83368	-0.692909	9.04222e-20	-0.933472	-0.557239
23413457	chr18:23413457:C:T	1.06677e-18	0.781762	-1.02426	2.02316e-16	7.09833	-0.875943
23413479	chr18:23413479:C:T	3.16176e-16	6.62906	-1.17989	1.26351e-19	0.0555105	-1.21164
23413520	chr18:23413520:A:G	4.10853e-19	-2.1903e-10	-1.19665	1.19507e-19	-2.1903e-10	-1.21183
23413626	chr18:23413626:T:C	2.57277e-19	-1.82546	0.160723	2.11092e-19	-1.04395	0.401043
23413647	chr18:23413647:A:G	2.72948e-19	-1.88795	0.282343	8.3015e-20	-1.8389	0.262716
23413753	chr18:23413753:T:G	2.6777e-19	-1.62476	-2.58223e-10	8.45188e-20	-1.55823	-2.58223e-10
23414319	chr18:23414319:AAGGAAGGAAGGAAGGC:A	1.40694e-18	-2.1903e-10	0.0342835	3.29466e-19	-2.1903e-10	-0.197728
23414502	chr18:23414502:G:A	2.60875e-19	-1.88616	0.235315	7.96006e-20	-1.83309	0.214916
23414603	chr18:23414603:G:A	4.78155e-19	-2.1903e-10	-1.04495	1.39473e-19	-2.1903e-10	-1.05733
23414879	chr18:23414879:C:T	1.16773e-18	0.847831	-0.999903	2.37504e-16	7.22476	-0.842017
23415322	chr18:23415322:G:A	8.57158e-19	-2.1903e-10	-0.461264	2.05014e-19	-2.1903e-10	-0.672125
23416298	chr18:23416298:G:A	5.72134e-19	-2.1903e-10	-0.865512	1.95705e-19	-2.1903e-10	-0.718594
23416437	chr18:23416437:T:C	8.16032e-19	-2.1903e-10	-0.510433	3.16977e-19	-2.1903e-10	-0.236371
23416835	chr18:23416835:G:A	3.22e-19	-1.44033	-2.58223e-10	6.03565e-20	-1.89493	-2.58223e-10
23417237	chr18:23417237:G:A	5.05358e-19	-2.1903e-10	-0.989618	1.88532e-19	-2.1903e-10	-0.755933
23417238	chr18:23417238:C:T	5.17563e-19	-2.1903e-10	-0.965754	1.95e-19	-2.1903e-10	-0.7222
23418407	chr18:23418407:T:C	4.67515e-19	-2.1903e-10	-1.06745	1.36305e-19	-2.1903e-10	-1.0803
23418523	chr18:23418523:T:C	4.15127e-19	-2.1903e-10	-1.1863	1.29917e-19	-2.1903e-10	-1.1283
23418728	chr18:23418728:C:A	8.26547e-19	-2.1903e-10	-0.49763	3.20953e-19	-2.1903e-10	-0.223907
23418938	chr18:23418938:A:G	2.67233e-19	-1.88877	0.262005	8.18333e-20	-1.83724	0.246722
23419109	chr18:23419109:C:T	2.45539e-18	-0.300662	0.891817	5.21843e-19	-1.04044	1.30261
23419732	chr18:23419732:C:T	2.75603e-19	-1.87367	0.27774	8.54586e-20	-1.80439	0.257223
23419841	chr18:23419841:A:G	7.02304e-19	-2.1903e-10	-0.660519	1.61875e-19	-2.1903e-10	-0.908377
23420133	chr18:23420133:G:A	9.14802e-19	0.639241	-1.03542	1.07992e-16	6.48782	-0.893209
23420626	chr18:23420626:T:A	3.50112e-19	-1.35663	-2.58223e-10	6.87541e-20	-1.76466	-2.58223e-10
23420857	chr18:23420857:T:C	4.09301e-19	-2.1903e-10	-1.20043	1.22449e-19	-2.1903e-10	-1.18751
23420968	chr18:23420968:G:A	6.13253e-19	-2.1903e-10	-0.796109	1.49821e-19	-2.1903e-10	-0.985759
23421436	chr18:23421436:G:A	6.70577e-19	-2.1903e-10	-0.706747	2.65882e-19	-2.1903e-10	-0.412148
23421437	chr18:23421437:T:C	4.78663e-19	-2.1903e-10	-1.04389	1.39386e-19	-2.1903e-10	-1.05795
23421823	chr18:23421823:C:T	1.06991e-19	-1.81252	-0.729623	8.13135e-20	-1.01049	-0.5864
23421924	chr18:23421924:G:A	1.11689e-19	-1.80996	-0.689207	8.41128e-20	-1.02009	-0.542951
23421956	chr18:23421956:C:T	4.80435e-19	-2.1903e-10	-1.04019	1.40114e-19	-2.1903e-10	-1.05274
23422032	chr18:23422032:C:T	4.05683e-19	-2.1903e-10	-1.20931	1.20094e-19	-2.1903e-10	-1.20693
23423066	chr18:23423066:A:G	8.74809e-19	-2.1903e-10	-0.44088	1.96313e-19	-2.1903e-10	-0.715491
23423097	chr18:23423097:C:T	1.3458e-18	-0.276449	0.266307	2.75912e-19	-1.05034	0.675219
23423727	chr18:23423727:C:T	2.82056e-19	-1.57278	-2.58223e-10	1.16494e-19	-1.23736	-2.58223e-10
23423993	chr18:23423993:A:G	8.67065e-19	-2.1903e-10	-0.449772	3.04635e-19	-2.1903e-10	-0.276085
23424149	chr18:23424149:GAA:G	9.7744e-19	0.806965	-1.13691	2.66397e-16	7.44157	-0.94403
23424686	chr18:23424686:C:A	6.38315e-19	-2.1903e-10	-0.756055	1.54417e-19	-2.1903e-10	-0.955545
23424962	chr18:23424962:T:C	1.17185e-18	0.85104	-0.999591	2.37147e-16	7.2232	-0.841966
23425544	chr18:23425544:C:T	6.87016e-19	-0.365592	-0.316936	1.89325e-19	-0.932442	0.180706
23425719	chr18:23425719:T:A	2.06538e-19	-1.8844	-2.58223e-10	7.53164e-20	-1.6735	-2.58223e-10
23425720	chr18:23425720:A:T	2.06578e-19	-1.88421	-2.58223e-10	7.53831e-20	-1.67262	-2.58223e-10
23426015	chr18:23426015:A:G	9.16121e-19	-2.1903e-10	-0.394738	2.11855e-19	-2.1903e-10	-0.639298
23426413	chr18:23426413:C:T	4.08635e-19	-2.1903e-10	-1.20206	1.22127e-19	-2.1903e-10	-1.19014
23426999	chr18:23426999:A:C	2.85085e-19	-1.79475	0.232655	1.677e-19	-1.31552	0.442499
23427278	chr18:23427278:C:T	6.04923e-19	-2.1903e-10	-0.809784	1.48384e-19	-2.1903e-10	-0.995396
23427303	chr18:23427303:A:G	4.65541e-19	-2.1903e-10	-1.07169	1.3565e-19	-2.1903e-10	-1.08512
23427448	chr18:23427448:G:A	2.44282e-17	4.01035	-1.12174	2.33815e-20	-1.81006	-1.03319
23427735	chr18:23427735:C:T	1.12847e-19	-1.81982	-0.669034	8.87728e-20	-0.988339	-0.520782
23428715	chr18:23428715:T:TG	1.18818e-18	0.885022	-1.01973	2.4885e-16	7.29815	-0.868743
23428852	chr18:23428852:C:T	1.18821e-18	0.864909	-0.999591	2.45568e-16	7.25809	-0.841966
23429034	chr18:23429034:G:A	2.55545e-19	-1.81499	0.143496	1.99367e-19	-1.07972	0.379666
23429183	chr18:23429183:G:T	8.88255e-19	-2.1903e-10	-0.425627	3.12815e-19	-2.1903e-10	-0.249589
23429439	chr18:23429439:C:A	6.69879e-19	-2.1903e-10	-0.70779	2.44276e-19	-2.1903e-10	-0.496901
23429443	chr18:23429443:A:G	8.11787e-19	-2.1903e-10	-0.515649	3.14788e-19	-2.1903e-10	-0.2433
23429573	chr18:23429573:G:A	2.66106e-19	-1.88927	0.258277	8.08594e-20	-1.84274	0.240247
23430184	chr18:23430184:T:C	4.61266e-19	-2.1903e-10	-1.08091	1.4171e-19	-2.1903e-10	-1.04142
23430292	chr18:23430292:C:T	9.30827e-20	-1.89099	-0.790404	3.03033e-20	-1.8432	-0.740741
23430504	chr18:23430504:C:T	7.81766e-19	-2.1903e-10	-0.553331	1.93849e-19	-2.1903e-10	-0.72812
23430505	chr18:23430505:G:A	4.18131e-19	-2.1903e-10	-1.17909	1.24957e-19	-2.1903e-10	-1.16723
23430874	chr18:23430874:A:G	2.60977e-19	-1.88654	0.23608	7.96382e-20	-1.83451	0.216799
23430905	chr18:23430905:C:T	7.62983e-19	-2.1903e-10	-0.577651	2.68277e-19	-2.1903e-10	-0.403179
23431555	chr18:23431555:G:A	4.25438e-19	-2.1903e-10	-1.16177	1.24528e-19	-2.1903e-10	-1.17067
23431583	chr18:23431583:T:A	1.26043e-18	-0.294803	0.219124	2.63587e-19	-1.0427	0.621887
23431674	chr18:23431674:A:G	7.21903e-19	-2.1903e-10	-0.632996	1.6499e-19	-2.1903e-10	-0.889314
23431681	chr18:23431681:G:A	4.30329e-19	-2.1903e-10	-1.15034	1.2634e-19	-2.1903e-10	-1.15622
23431746	chr18:23431746:T:C	5.69113e-19	-2.1903e-10	-0.870808	1.9463e-19	-2.1903e-10	-0.724103
23431988	chr18:23431988:T:C	4.60287e-19	-2.1903e-10	-1.08304	1.41368e-19	-2.1903e-10	-1.04383
23432347	chr18:23432347:A:G	4.56124e-16	6.81701	-1.00137	4.14366e-20	-1.47325	-0.79779
23432420	chr18:23432420:C:T	2.52445e-16	6.19739	-0.973328	3.77372e-20	-1.60171	-0.76285
23432856	chr18:23432856:T:C	2.92935e-19	-1.89497	0.360036	8.71354e-20	-1.8678	0.340063
23433623	chr18:23433623:C:T	1.17144e-19	-1.79955	-0.651928	8.47222e-20	-1.05537	-0.500449
23433924	chr18:23433924:T:C	1.20265e-18	0.903951	-1.02655	2.53392e-16	7.32475	-0.877257
23434158	chr18:23434158:T:A	8.29553e-19	-2.1903e-10	-0.493999	2.92276e-19	-2.1903e-10	-0.317501
23434454	chr18:23434454:A:G	3.23467e-19	-1.89514	0.45935	9.56348e-20	-1.87343	0.438767
23434858	chr18:23434858:A:G	1.14172e-18	0.809628	-0.984222	2.26617e-16	7.15575	-0.81993
23434875	chr18:23434875:A:G	1.19311e-19	-1.79535	-0.63781	8.63483e-20	-1.06638	-0.470431
23434978	chr18:23434978:C:T	1.02867e-18	0.71174	-0.990601	1.86134e-16	6.96733	-0.828305
23435214	chr18:23435214:G:A	4.04881e-19	-2.1903e-10	-1.21129	1.23817e-19	-2.1903e-10	-1.17639
23435442	chr18:23435442:A:C	4.79657e-19	-2.1903e-10	-1.04181	1.39555e-19	-2.1903e-10	-1.05674
23435976	chr18:23435976:C:T	9.9696e-17	5.50754	-1.21254	7.23455e-20	-0.526176	-1.18757
23436157	chr18:23436157:A:G	4.04437e-19	-2.1903e-10	-1.21239	1.21435e-19	-2.1903e-10	-1.19582
23437349	chr18:23437349:G:C	8.6456e-19	-0.163871	-0.288794	1.91899e-19	-1.06603	0.327802
23437712	chr18:23437712:T:C	7.26428e-19	-2.1903e-10	-0.626747	1.65636e-19	-2.1903e-10	-0.885408
23437871	chr18:23437871:C:T	1.19164e-19	-1.79608	-0.638309	8.63478e-20	-1.0663	-0.470521
23437872	chr18:23437872:T:C	2.60655e-19	-1.89295	0.241264	7.85217e-20	-1.8544	0.222578
23437904	chr18:23437904:GGCC:G	4.04465e-19	-2.1903e-10	-1.21232	1.21377e-19	-2.1903e-10	-1.1963
23438056	chr18:23438056:T:G	1.14533e-18	0.81911	-0.990548	2.28052e-16	7.17055	-0.828425
23438641	chr18:23438641:C:G	1.05964e-19	-1.82801	-0.723774	8.57198e-20	-0.961298	-0.582819
23438655	chr18:23438655:G:A	5.1513e-19	-2.1903e-10	-0.970468	1.46502e-19	-2.1903e-10	-1.00816
23439176	chr18:23439176:A:AT	8.94182e-19	-2.1903e-10	-0.418977	3.15194e-19	-2.1903e-10	-0.242014
23440982	chr18:23440982:C:T	1.59209e-18	0.157919	-2.58223e-10	1.90655e-19	-0.744735	-2.58223e-10
23441070	chr18:23441070:A:C	4.57413e-19	-0.95251	-0.136789	8.6484e-20	-1.23045	-0.304788
23441557	chr18:23441557:G:A	7.7723e-19	-2.1903e-10	-0.559149	1.91327e-19	-2.1903e-10	-0.741216
23441748	chr18:23441748:G:A	1.21168e-18	-2.1903e-10	-0.115121	4.65853e-19	-2.1903e-10	0.14867
23441934	chr18:23441934:G:A	1.36635e-18	-2.1903e-10	0.00501145	5.67383e-19	-2.1903e-10	0.345834
23442484	chr18:23442484:G:T	1.98153e-18	-0.430337	0.807074	4.45236e-19	-1.13522	1.23862
23442577	chr18:23442577:C:T	4.68073e-19	-2.1903e-10	-1.06626	1.53721e-19	-2.1903e-10	-0.960064
23443170	chr18:23443170:T:A	1.09255e-18	0.747758	-0.966376	2.05705e-16	7.03577	-0.796772
23443172	chr18:23443172:A:G	1.11776e-18	0.769561	-0.965367	2.14333e-16	7.07554	-0.79546
23443497	chr18:23443497:T:C	2.93768e-19	-1.86762	0.335526	9.1297e-20	-1.79328	0.312198
23443621	chr18:23443621:C:T	4.29921e-16	6.92786	-1.17138	1.88221e-19	0.333613	-1.0912
23443634	chr18:23443634:T:C	1.02558e-17	-2.1903e-10	2.02071	2.43903e-18	-2.1903e-10	1.80415
23443964	chr18:23443964:G:A	8.01651e-19	-2.1903e-10	-0.528212	1.96576e-19	-2.1903e-10	-0.714154
23443972	chr18:23443972:T:A	3.38579e-19	-1.87755	0.487424	1.0414e-19	-1.81164	0.462176
23444311	chr18:23444311:C:T	4.20318e-19	-2.1903e-10	-1.17387	1.22803e-19	-2.1903e-10	-1.18462
23444334	chr18:23444334:G:C	8.75719e-19	-0.48478	0.044939	2.39273e-19	-1.06596	0.548361
23444479	chr18:23444479:C:CA	1.96031e-18	-0.232522	0.598493	2.27718e-19	-1.33509	0.767995
23445938	chr18:23445938:T:C	4.23364e-19	-2.1903e-10	-1.16665	1.33751e-19	-2.1903e-10	-1.09922
23445981	chr18:23445981:A:G	4.24216e-19	-2.1903e-10	-1.16464	1.22395e-19	-2.1903e-10	-1.18794
23446003	chr18:23446003:G:A	2.46562e-16	6.31217	-1.11168	1.24012e-19	0.0283155	-1.20314
23446238	chr18:23446238:A:G	4.99767e-19	-2.1903e-10	-1.00074	1.67986e-19	-2.1903e-10	-0.871323
23446305	chr18:23446305:C:T	1.09461e-18	-2.1903e-10	-0.216733	2.66065e-19	-2.1903e-10	-0.411459
23446359	chr18:23446359:G:A	4.06368e-19	-2.1903e-10	-1.20763	1.20168e-19	-2.1903e-10	-1.20631
23446907	chr18:23446907:C:T	2.12146e-19	-1.85761	-2.58223e-10	6.22514e-20	-1.86402	-2.58223e-10
23447150	chr18:23447150:C:T	5.22949e-19	-2.1903e-10	-0.955403	1.41775e-19	-2.1903e-10	-1.04096
23447281	chr18:23447281:C:T	1.08953e-19	-1.85677	-0.667205	9.62181e-20	-0.91375	-0.514834
23447437	chr18:23447437:A:C	1.96641e-18	-2.1903e-10	0.369076	9.85583e-19	-2.1903e-10	0.898032
23447643	chr18:23447643:G:T	6.49295e-18	-2.1903e-10	1.56359	4.64887e-18	-2.1903e-10	2.44918
23448884	chr18:23448884:T:C	4.19245e-19	-2.1903e-10	-1.17643	1.27428e-19	-2.1903e-10	-1.14765
23449124	chr18:23449124:G:A	2.32901e-16	6.29549	-1.15201	3.30514e-20	-1.48491	-1.01223
23449320	chr18:23449320:C:T	4.5328e-19	-1.09838	-2.58223e-10	6.06033e-20	-1.89085	-2.58223e-10
23449558	chr18:23449558:A:G	4.04832e-19	-2.1903e-10	-1.21141	1.23784e-19	-2.1903e-10	-1.17667
23449666	chr18:23449666:A:T	4.74415e-19	-2.1903e-10	-1.0528	1.3128e-19	-2.1903e-10	-1.11787
23450079	chr18:23450079:ATTTACAGT:A	8.39041e-20	-1.8911	-0.89411	2.50875e-20	-1.8949	-0.877931
23450164	chr18:23450164:T:A	5.64068e-19	-2.1903e-10	-0.879711	1.73288e-19	-2.1903e-10	-0.840247
23450442	chr18:23450442:A:G	1.43216e-18	-2.1903e-10	0.0520514	5.8666e-19	-2.1903e-10	0.379245
23450627	chr18:23450627:G:A	7.85916e-20	-1.88359	-0.967028	8.09359e-20	-0.738729	-0.862815
23451244	chr18:23451244:T:C	8.75121e-19	-2.1903e-10	-0.440524	2.92532e-19	-2.1903e-10	-0.316626
23451359	chr18:23451359:A:G	4.21755e-19	-2.1903e-10	-1.17046	1.26068e-19	-2.1903e-10	-1.15838
23451779	chr18:23451779:A:G	1.06157e-18	-2.1903e-10	-0.247385	4.02612e-19	-2.1903e-10	0.00277225
23451792	chr18:23451792:T:C	4.39376e-19	-2.1903e-10	-1.12953	1.21617e-19	-2.1903e-10	-1.19432
23452244	chr18:23452244:A:G	2.6153e-18	0.654248	-2.58223e-10	7.5335e-20	-1.67326	-2.58223e-10
23452426	chr18:23452426:A:G	7.88969e-19	-2.1903e-10	-0.544159	1.81416e-19	-2.1903e-10	-0.794408
23452812	chr18:23452812:C:A	7.01215e-19	-2.1903e-10	-0.662071	1.70779e-19	-2.1903e-10	-0.854832
23452945	chr18:23452945:G:A	1.1551e-18	-2.1903e-10	-0.162943	4.44038e-19	-2.1903e-10	0.100708
23454470	chr18:23454470:T:C	6.31763e-19	-2.1903e-10	-0.766372	1.5012e-19	-2.1903e-10	-0.983763
23454721	chr18:23454721:AT:A	4.04795e-19	-2.1903e-10	-1.2115	1.23723e-19	-2.1903e-10	-1.17715
23455301	chr18:23455301:C:T	6.10429e-19	-2.1903e-10	-0.800725	2.04203e-19	-2.1903e-10	-0.676085
23455316	chr18:23455316:A:C	4.04262e-19	-2.1903e-10	-1.21282	1.19788e-19	-2.1903e-10	-1.20948
23455609	chr18:23455609:T:C	1.79285e-18	-2.1903e-10	0.276677	8.61964e-19	-2.1903e-10	0.764012
23455703	chr18:23455703:G:A	1.6616e-17	2.50324	-2.58223e-10	5.51911e-16	7.22594	-2.58223e-10
23455720	chr18:23455720:C:T	4.90495e-19	-2.1903e-10	-1.01947	1.30804e-19	-2.1903e-10	-1.1215
23456017	chr18:23456017:C:T	1.66446e-18	1.18116	-0.978786	4.44365e-16	7.82211	-0.812908
23456176	chr18:23456176:C:T	1.43066e-18	1.08354	-1.03253	3.52683e-16	7.66157	-0.883441
23456245	chr18:23456245:C:T	6.13362e-19	-2.1903e-10	-0.795931	1.47043e-19	-2.1903e-10	-1.00448
23456431	chr18:23456431:A:G	2.32779e-19	-1.7648	-2.58223e-10	7.42791e-20	-1.68737	-2.58223e-10
23456586	chr18:23456586:A:C	2.22797e-19	-1.80863	-2.58223e-10	8.58198e-20	-1.54295	-2.58223e-10
23456646	chr18:23456646:G:C	1.67044e-18	1.22132	-1.01536	4.58064e-16	7.89985	-0.860283
23456666	chr18:23456666:T:TA	4.05589e-19	-2.1903e-10	-1.20955	1.24741e-19	-2.1903e-10	-1.16896
23457014	chr18:23457014:T:G	4.07384e-19	-2.1903e-10	-1.20513	1.20025e-19	-2.1903e-10	-1.2075
23457303	chr18:23457303:G:A	2.05585e-19	-1.88903	-2.58223e-10	6.09412e-20	-1.88529	-2.58223e-10
23457474	chr18:23457474:A:G	4.08708e-19	-2.1903e-10	-1.20188	1.19792e-19	-2.1903e-10	-1.20945
23457506	chr18:23457506:T:C	2.99626e-16	6.4966	-1.1012	3.41649e-20	-1.46694	-0.997064
23457655	chr18:23457655:A:T	7.94175e-19	-2.1903e-10	-0.537582	2.63207e-19	-2.1903e-10	-0.422259
23457752	chr18:23457752:T:C	6.14337e-18	1.50824	-2.58223e-10	1.66452e-19	-0.880493	-2.58223e-10
23457770	chr18:23457770:G:A	8.47766e-20	-1.88441	-0.890454	2.52773e-20	-1.89246	-0.872833
23457844	chr18:23457844:C:T	4.03671e-16	6.83647	-1.14301	1.59895e-19	0.287491	-1.20818
23458096	chr18:23458096:G:A	1.51224e-18	1.08882	-0.982364	3.77961e-16	7.66481	-0.817466
23458631	chr18:23458631:G:A	8.01831e-19	-2.1903e-10	-0.527988	2.65989e-19	-2.1903e-10	-0.411745
23459698	chr18:23459698:T:C	7.04726e-19	-2.1903e-10	-0.657076	1.71366e-19	-2.1903e-10	-0.851398
23459714	chr18:23459714:G:A	4.12739e-19	-2.1903e-10	-1.19207	1.22068e-19	-2.1903e-10	-1.19062
23459734	chr18:23459734:A:G	1.05147e-18	-2.1903e-10	-0.25694	3.98615e-19	-2.1903e-10	-0.00720456
23460470	chr18:23460470:G:A	1.48481e-18	1.10277	-1.01462	3.70995e-16	7.68839	-0.85965
23460658	chr18:23460658:T:TA	1.56063e-18	1.15258	-1.01462	4.0535e-16	7.77695	-0.85965
23460806	chr18:23460806:T:C	1.47728e-18	-2.1903e-10	0.0830733	6.89266e-19	-2.1903e-10	0.540426
23460901	chr18:23460901:A:G	4.80078e-19	-2.1903e-10	-1.04094	1.57965e-19	-2.1903e-10	-0.93283
23460936	chr18:23460936:T:C	3.82751e-19	-0.408121	-0.859381	4.19265e-20	-1.26633	-0.992954
23461825	chr18:23461825:C:T	1.44396e-18	-2.1903e-10	0.0602615	2.66087e-19	-2.1903e-10	-0.411378
23462208	chr18:23462208:C:T	4.50704e-19	-2.1903e-10	-1.10408	1.35665e-19	-2.1903e-10	-1.08501
23462338	chr18:23462338:A:G	7.60812e-19	-2.1903e-10	-0.5805	2.51179e-19	-2.1903e-10	-0.469037
23462422	chr18:23462422:C:T	1.00185e-18	-2.1903e-10	-0.305284	3.77081e-19	-2.1903e-10	-0.0627414
23462554	chr18:23462554:C:T	2.25647e-19	-1.87449	0.0785734	2.24011e-19	-0.914961	0.331453
23463142	chr18:23463142:T:C	4.62384e-16	6.99724	-1.16798	3.88926e-20	-1.29687	-1.03753
23463231	chr18:23463231:T:C	4.04499e-19	-2.1903e-10	-1.21224	1.21334e-19	-2.1903e-10	-1.19665
23463236	chr18:23463236:T:C	4.32617e-19	-2.1903e-10	-1.14503	1.2351e-19	-2.1903e-10	-1.17888
23463364	chr18:23463364:A:G	2.04444e-19	-1.89459	-2.58223e-10	6.04565e-20	-1.89328	-2.58223e-10
23463443	chr18:23463443:CTT:C	6.31101e-19	-2.1903e-10	-0.76742	2.16006e-19	-2.1903e-10	-0.619895
23463502	chr18:23463502:C:T	7.8715e-19	0.399558	-0.946026	3.65334e-20	-1.6492	-0.747772
23463725	chr18:23463725:A:G	2.05018e-19	-1.89179	-2.58223e-10	6.07149e-20	-1.88901	-2.58223e-10
23464123	chr18:23464123:C:T	4.08529e-19	-2.1903e-10	-1.20232	1.26576e-19	-2.1903e-10	-1.15436
23464643	chr18:23464643:G:A	8.48775e-19	0.389733	-0.860824	4.12407e-20	-1.64233	-0.633441
23464778	chr18:23464778:CTG:C	2.90499e-19	-1.54328	-2.58223e-10	6.67944e-20	-1.79358	-2.58223e-10
23464955	chr18:23464955:G:A	4.49714e-19	-2.1903e-10	-1.10627	1.27298e-19	-2.1903e-10	-1.14867
23465064	chr18:23465064:G:A	5.58119e-19	-2.1903e-10	-0.890315	1.85892e-19	-2.1903e-10	-0.770034
23465093	chr18:23465093:C:T	4.25168e-19	-2.1903e-10	-1.1624	1.33514e-19	-2.1903e-10	-1.10099
23465593	chr18:23465593:G:A	1.57014e-18	0.501887	-0.357855	6.39301e-20	-1.69624	-0.141171
23466286	chr18:23466286:T:C	1.00165e-18	-2.1903e-10	-0.305479	3.78755e-19	-2.1903e-10	-0.0583105
23466368	chr18:23466368:A:AT	4.06877e-19	-2.1903e-10	-1.20637	1.19903e-19	-2.1903e-10	-1.20852
23466729	chr18:23466729:G:A	5.23125e-19	-2.1903e-10	-0.955066	1.59785e-19	-2.1903e-10	-0.92137
23467249	chr18:23467249:G:A	2.31547e-19	-1.87767	0.107568	1.81781e-19	-1.11469	0.322292
23467675	chr18:23467675:T:C	1.01463e-18	-2.1903e-10	-0.292605	3.83022e-19	-2.1903e-10	-0.0471088
23467855	chr18:23467855:C:T	4.32644e-19	-2.1903e-10	-1.14497	1.23497e-19	-2.1903e-10	-1.17899
23467984	chr18:23467984:G:T	1.5589e-18	1.15237	-1.01551	4.03034e-16	7.77238	-0.860804
23468987	chr18:23468987:T:C	6.31044e-19	-2.1903e-10	-0.767511	1.97667e-19	-2.1903e-10	-0.708617
23469530	chr18:23469530:C:G	7.85812e-19	-2.1903e-10	-0.548169	2.6023e-19	-2.1903e-10	-0.433634
23469548	chr18:23469548:C:T	1.19381e-18	0.314293	-0.444276	6.11061e-20	-1.64225	-0.240344
23469552	chr18:23469552:A:G	4.5474e-19	-2.1903e-10	-1.09516	1.2374e-19	-2.1903e-10	-1.17702
23469839	chr18:23469839:A:C	7.71881e-19	-2.1903e-10	-0.566055	2.55367e-19	-2.1903e-10	-0.4525
23469908	chr18:23469908:A:G	1.20174e-18	0.329766	-0.453128	6.05421e-20	-1.64207	-0.249795
23470119	chr18:23470119:C:T	7.47561e-19	-2.1903e-10	-0.59807	1.73775e-19	-2.1903e-10	-0.837438
23470140	chr18:23470140:G:A	4.04884e-19	-2.1903e-10	-1.21129	1.2062e-19	-2.1903e-10	-1.20256
23470161	chr18:23470161:G:A	7.21814e-19	-2.1903e-10	-0.633119	1.77705e-19	-2.1903e-10	-0.815077
23470283	chr18:23470283:G:A	3.13584e-19	-1.46682	-2.58223e-10	6.33837e-20	-1.84599	-2.58223e-10
23470292	chr18:23470292:GGAGCGGAGCTTGCAGT:G	9.6822e-19	-2.1903e-10	-0.339427	3.63397e-19	-2.1903e-10	-0.0997053
23470519	chr18:23470519:A:G	4.68144e-19	-2.1903e-10	-1.06611	1.52928e-19	-2.1903e-10	-0.965234
23471015	chr18:23471015:G:A	4.31011e-19	-2.1903e-10	-1.14875	1.29203e-19	-2.1903e-10	-1.13382
23471175	chr18:23471175:TAGTTA:T	4.31201e-19	-2.1903e-10	-1.14831	1.2927e-19	-2.1903e-10	-1.1333
23471342	chr18:23471342:A:G	1.03327e-18	-2.1903e-10	-0.274406	4.71839e-19	-2.1903e-10	0.161436
23471541	chr18:23471541:G:A	4.58943e-19	-2.1903e-10	-1.08596	1.24422e-19	-2.1903e-10	-1.17152
23471808	chr18:23471808:T:C	7.31835e-19	-2.1903e-10	-0.619331	1.70936e-19	-2.1903e-10	-0.853909
23472089	chr18:23472089:C:T	1.8659e-16	6.12212	-1.20033	2.67154e-20	-1.56585	-1.14411
23472555	chr18:23472555:T:C	4.29409e-19	-2.1903e-10	-1.15248	1.28642e-19	-2.1903e-10	-1.13816
23472572	chr18:23472572:T:C	4.95066e-19	-2.1903e-10	-1.01019	1.74649e-19	-2.1903e-10	-0.832423
23472658	chr18:23472658:C:T	8.11818e-19	-2.1903e-10	-0.51561	1.85467e-19	-2.1903e-10	-0.772322
23472728	chr18:23472728:T:G	1.59554e-18	-2.1903e-10	0.16008	2.88183e-19	-2.1903e-10	-0.331607
23473240	chr18:23473240:A:T	1.13149e-18	0.225899	-0.409492	6.58895e-20	-1.61127	-0.195954
23473797	chr18:23473797:A:G	4.68254e-19	-2.1903e-10	-1.06587	1.25827e-19	-2.1903e-10	-1.16029
23474394	chr18:23474394:A:T	4.1569e-19	-2.1903e-10	-1.18495	1.25983e-19	-2.1903e-10	-1.15906
23474786	chr18:23474786:C:G	5.12687e-19	-2.1903e-10	-0.975221	1.48447e-19	-2.1903e-10	-0.994974
23475128	chr18:23475128:A:C	8.13937e-20	-1.89001	-0.925575	2.43218e-20	-1.89473	-0.909099
23475507	chr18:23475507:T:C	5.73131e-19	-2.1903e-10	-0.863772	1.43569e-19	-2.1903e-10	-1.02839
23476099	chr18:23476099:A:G	4.63266e-19	-1.07658	-2.58223e-10	6.63454e-20	-1.80033	-2.58223e-10
23476281	chr18:23476281:T:A	8.54737e-19	0.0192449	-0.483337	6.55931e-20	-1.53381	-0.277916
23476297	chr18:23476297:A:G	5.5897e-19	-2.1903e-10	-0.88879	1.41517e-19	-2.1903e-10	-1.04278
23476640	chr18:23476640:T:TG	7.86251e-20	-1.89151	-0.958681	2.35062e-20	-1.89505	-0.942885
23476792	chr18:23476792:G:A	1.79844e-18	1.31158	-1.03179	5.26234e-16	8.06052	-0.882217
23476844	chr18:23476844:G:A	1.29182e-18	-2.1903e-10	-0.0510797	2.98071e-19	-2.1903e-10	-0.29787
23476990	chr18:23476990:C:T	4.06526e-19	-2.1903e-10	-1.20724	1.25795e-19	-2.1903e-10	-1.16055
23477456	chr18:23477456:T:C	1.00858e-18	-2.1903e-10	-0.298583	3.80008e-19	-2.1903e-10	-0.0550085
23477486	chr18:23477486:A:G	5.97887e-19	0.0535155	-0.875	4.55098e-20	-1.52208	-0.655193
23477635	chr18:23477635:C:T	1.4378e-18	-0.724158	0.780139	1.97811e-19	-1.53797	0.830076
23478574	chr18:23478574:A:G	4.83594e-19	-2.1903e-10	-1.03364	1.34191e-19	-2.1903e-10	-1.09594
23480618	chr18:23480618:C:A	7.11397e-19	-2.1903e-10	-0.647655	1.66214e-19	-2.1903e-10	-0.881924
23480644	chr18:23480644:G:A	7.28012e-19	-2.1903e-10	-0.624568	1.69824e-19	-2.1903e-10	-0.860437
23481163	chr18:23481163:T:C	4.05556e-19	-2.1903e-10	-1.20963	1.19401e-19	-2.1903e-10	-1.21271
23481427	chr18:23481427:T:A	4.26333e-19	-2.1903e-10	-1.15967	1.23607e-19	-2.1903e-10	-1.17809
23481783	chr18:23481783:T:C	1.33239e-18	-2.1903e-10	-0.0201575	5.16035e-19	-2.1903e-10	0.250973
23481899	chr18:23481899:A:G	1.01481e-18	-2.1903e-10	-0.292427	4.42884e-19	-2.1903e-10	0.0981079
23482092	chr18:23482092:G:A	4.66758e-19	-0.091273	-0.977803	4.88103e-20	-1.01985	-1.08741
23482731	chr18:23482731:A:T	2.46202e-19	-1.89509	0.18635	2.65391e-19	-0.827311	0.413315
23482943	chr18:23482943:AGATTTATATGACTGGT:A	4.54919e-19	-2.1903e-10	-1.09477	1.32694e-19	-2.1903e-10	-1.10715
23483460	chr18:23483460:G:C	4.31244e-19	-2.1903e-10	-1.14821	1.19397e-19	-2.1903e-10	-1.21275
23484163	chr18:23484163:A:G	1.9389e-18	-2.1903e-10	0.354991	3.41801e-19	-2.1903e-10	-0.160971
23484311	chr18:23484311:G:A	4.3671e-19	-2.1903e-10	-1.13562	1.21293e-19	-2.1903e-10	-1.19699
23484467	chr18:23484467:T:C	6.11599e-19	-2.1903e-10	-0.79881	1.49545e-19	-2.1903e-10	-0.987602
23484904	chr18:23484904:G:A	2.95001e-19	-1.52791	-2.58223e-10	6.25365e-20	-1.85945	-2.58223e-10
23484934	chr18:23484934:C:T	1.70924e-18	1.21486	-0.985945	4.41287e-16	7.82204	-0.819792
23485274	chr18:23485274:C:T	4.04791e-19	-2.1903e-10	-1.21152	1.19387e-19	-2.1903e-10	-1.21283
23485802	chr18:23485802:C:T	4.26973e-19	-2.1903e-10	-1.15817	1.20572e-19	-2.1903e-10	-1.20296
23485902	chr18:23485902:C:T	1.76513e-17	2.92203	-0.358346	4.89619e-20	-1.45778	-0.646379
23486020	chr18:23486020:C:T	1.93534e-18	-2.1903e-10	0.35315	5.32055e-19	-2.1903e-10	0.281546
23486095	chr18:23486095:T:TTA	2.22161e-19	-1.81149	-2.58223e-10	6.18676e-20	-1.8702	-2.58223e-10
23486252	chr18:23486252:G:A	7.82748e-20	-1.64235	-1.21231	1.9468e-20	-1.82142	-1.20501
23486466	chr18:23486466:G:A	2.16724e-18	-2.1903e-10	0.466322	3.75628e-19	-2.1903e-10	-0.0666029
23486495	chr18:23486495:A:G	9.02028e-18	1.89234	-2.58223e-10	2.4797e-19	-0.481893	-2.58223e-10
23486790	chr18:23486790:TG:T	5.22096e-19	-2.1903e-10	-0.957034	1.71244e-19	-2.1903e-10	-0.852111
23486859	chr18:23486859:C:T	2.25599e-19	-1.79613	-2.58223e-10	6.24829e-20	-1.86031	-2.58223e-10
23486957	chr18:23486957:A:G	1.07506e-17	2.85863	-0.790803	3.48815e-20	-1.49008	-0.953164
23486981	chr18:23486981:G:A	1.02102e-18	-2.1903e-10	-0.286327	2.58796e-19	-2.1903e-10	-0.439161
23487027	chr18:23487027:G:A	5.2934e-19	-2.1903e-10	-0.943254	1.73919e-19	-2.1903e-10	-0.836611
23487112	chr18:23487112:A:G	1.11253e-18	0.79535	-0.995847	2.21763e-20	-1.74205	-1.15412
23487474	chr18:23487474:CA:C	2.66446e-18	-2.1903e-10	0.672869	9.82952e-19	-2.1903e-10	0.89536
23488154	chr18:23488154:A:G	1.08333e-18	0.818283	-1.04538	2.13529e-20	-1.75564	-1.17837
23488383	chr18:23488383:T:C	4.34692e-19	-2.1903e-10	-1.14025	1.30171e-19	-2.1903e-10	-1.12635
23488567	chr18:23488567:C:T	7.02148e-20	-1.81227	-1.15105	1.87688e-20	-1.87008	-1.19293
23488655	chr18:23488655:A:G	7.8867e-18	2.57252	-0.814468	3.27658e-20	-1.53578	-0.970036
23488714	chr18:23488714:T:C	9.0847e-19	0.542955	-0.946078	1.48578e-16	6.67881	-0.765145
23488780	chr18:23488780:T:C	4.85161e-16	7.08736	-1.21001	2.8252e-19	0.840439	-1.19189
23489023	chr18:23489023:C:T	1.01528e-18	0.809273	-1.10124	2.09277e-20	-1.75362	-1.20051
23489104	chr18:23489104:G:A	1.19958e-18	0.904299	-1.02946	2.1116e-20	-1.77451	-1.17066
23489305	chr18:23489305:C:T	1.69983e-16	6.00174	-1.17317	3.30097e-20	-1.39762	-1.10079
23489345	chr18:23489345:A:G	9.74657e-19	-2.1903e-10	-0.332801	2.27795e-19	-2.1903e-10	-0.566754
23489636	chr18:23489636:G:T	4.2216e-19	-2.1903e-10	-1.1695	1.2585e-19	-2.1903e-10	-1.16011
23489774	chr18:23489774:C:T	5.42568e-16	7.19275	-1.20357	2.90972e-19	0.880895	-1.20287
23489909	chr18:23489909:TG:T	1.00526e-18	0.749363	-1.05124	2.16513e-20	-1.73937	-1.18076
23490316	chr18:23490316:G:A	7.55616e-16	7.53316	-1.21276	4.03571e-19	1.15575	-1.1506
23490350	chr18:23490350:T:C	4.21443e-19	-2.1903e-10	-1.1712	1.26155e-19	-2.1903e-10	-1.15769
23490498	chr18:23490498:G:A	9.48367e-19	0.578053	-0.938198	1.57173e-16	6.72466	-0.75476
23491397	chr18:23491397:C:T	9.64988e-19	-2.1903e-10	-0.34277	2.25866e-19	-2.1903e-10	-0.575258
23491931	chr18:23491931:G:A	1.17709e-18	0.9043	-1.04838	2.09235e-20	-1.77487	-1.17946
23492096	chr18:23492096:T:C	9.96512e-19	0.621735	-0.93236	1.71674e-16	6.80526	-0.747112
23492347	chr18:23492347:C:T	4.07002e-19	-2.1903e-10	-1.20607	1.21484e-19	-2.1903e-10	-1.19542
23492808	chr18:23492808:C:T	4.31163e-19	-2.1903e-10	-1.1484	1.25776e-19	-2.1903e-10	-1.1607
23492858	chr18:23492858:G:GC	1.20984e-19	-1.89249	-0.526737	1.57663e-19	-0.415531	-0.519212
23493265	chr18:23493265:C:G	2.72018e-19	-1.60902	-2.58223e-10	6.20051e-20	-1.86798	-2.58223e-10
23493281	chr18:23493281:C:T	2.09143e-19	-1.87187	-2.58223e-10	6.14405e-20	-1.87713	-2.58223e-10
23493534	chr18:23493534:T:G	8.05346e-19	-2.1903e-10	-0.523614	1.80754e-19	-2.1903e-10	-0.798067
23493657	chr18:23493657:T:C	4.67698e-19	-2.1903e-10	-1.06706	1.55146e-19	-2.1903e-10	-0.950837
23493658	chr18:23493658:G:A	4.81888e-19	-2.1903e-10	-1.03717	1.61567e-19	-2.1903e-10	-0.91028
23493917	chr18:23493917:G:A	4.46945e-19	-2.1903e-10	-1.11245	1.38451e-19	-2.1903e-10	-1.06469
23494071	chr18:23494071:G:A	5.21182e-19	-2.1903e-10	-0.958787	1.72969e-19	-2.1903e-10	-0.842088
23494330	chr18:23494330:C:A	1.08965e-18	-2.1903e-10	-0.221271	2.57094e-19	-2.1903e-10	-0.445759
23494375	chr18:23494375:T:C	5.59583e-19	-2.1903e-10	-0.887694	1.87744e-19	-2.1903e-10	-0.760121
23494680	chr18:23494680:G:A	3.00595e-19	-1.77819	0.269065	1.28697e-19	-0.74555	-0.392189
23494958	chr18:23494958:G:A	1.92292e-17	3.34275	-0.693454	2.88052e-20	-1.84767	-0.786973
23495022	chr18:23495022:G:A	5.38621e-19	-2.1903e-10	-0.925873	1.65696e-19	-2.1903e-10	-0.885048
23495228	chr18:23495228:G:T	1.95515e-19	-1.74954	-0.189712	1.10814e-19	-0.677809	-0.609542
23495477	chr18:23495477:C:T	3.34788e-18	1.32745	-0.426253	4.96647e-20	-1.22404	-0.865864
23495502	chr18:23495502:A:C	1.19493e-19	-1.49653	-0.935098	3.83022e-20	-1.85065	-0.499047
23495676	chr18:23495676:T:C	5.32932e-19	-2.1903e-10	-0.936493	1.77044e-19	-2.1903e-10	-0.818801
23495685	chr18:23495685:T:C	6.19069e-19	-1.82301	1.03635	2.70513e-19	-1.28448	0.889598
23495974	chr18:23495974:A:G	2.38753e-18	1.16029	-0.597158	5.16796e-20	-0.999782	-1.05036
23496482	chr18:23496482:A:G	2.85493e-18	1.32732	-0.585406	4.77258e-20	-1.08573	-1.04399
23496752	chr18:23496752:C:T	1.18482e-18	-2.1903e-10	-0.137539	2.81151e-19	-2.1903e-10	-0.35631
23496800	chr18:23496800:G:T	2.08475e-18	1.06111	-0.63359	4.57191e-20	-1.16415	-1.00853
23496849	chr18:23496849:T:C	4.50074e-19	-2.1903e-10	-1.10547	1.33254e-19	-2.1903e-10	-1.10295
23497266	chr18:23497266:G:A	1.67306e-18	-2.1903e-10	0.207523	4.01047e-19	-2.1903e-10	-0.00112315
23497295	chr18:23497295:A:C	2.17357e-18	1.05957	-0.590328	5.42384e-20	-0.957389	-1.04442
23497305	chr18:23497305:G:A	2.47348e-18	1.21759	-0.619097	4.94501e-20	-1.03352	-1.06071
23497757	chr18:23497757:T:G	4.77822e-19	-2.1903e-10	-1.04565	1.42647e-19	-2.1903e-10	-1.03483
23497812	chr18:23497812:C:T	2.06614e-19	-1.88403	-2.58223e-10	6.29717e-20	-1.85252	-2.58223e-10
23498228	chr18:23498228:A:T	6.2064e-19	-2.1903e-10	-0.784135	2.28508e-19	-2.1903e-10	-0.563628
23498615	chr18:23498615:A:T	1.41689e-17	3.49241	-1.14849	1.96628e-20	-1.88057	-1.1359
23499007	chr18:23499007:G:A	1.18482e-18	-2.1903e-10	-0.137539	2.81151e-19	-2.1903e-10	-0.35631
23499125	chr18:23499125:C:G	1.89763e-18	-2.1903e-10	0.333477	5.9898e-19	-2.1903e-10	0.400027
23499603	chr18:23499603:CCTGTTCA:C	3.26494e-19	-1.79143	0.364955	6.41225e-19	0.0857195	0.38246
23499869	chr18:23499869:T:A	8.55365e-20	-1.55812	-1.20782	4.55889e-20	-1.00796	-1.16757
23500042	chr18:23500042:G:A	2.5406e-19	-1.67732	-2.58223e-10	7.13862e-20	-1.7271	-2.58223e-10
23500266	chr18:23500266:C:T	5.93617e-19	-2.1903e-10	-0.828652	1.46211e-19	-2.1903e-10	-1.01015
23500630	chr18:23500630:C:A	1.80047e-18	-2.1903e-10	0.280915	4.49271e-19	-2.1903e-10	0.112424
23500796	chr18:23500796:T:A	4.21684e-19	-2.1903e-10	-1.17063	1.29507e-19	-2.1903e-10	-1.13146
23500831	chr18:23500831:G:T	1.69849e-18	-2.1903e-10	0.222607	4.02732e-19	-2.1903e-10	0.00307101
23501892	chr18:23501892:T:C	4.23935e-19	-2.1903e-10	-1.16531	1.27615e-19	-2.1903e-10	-1.14618
23502031	chr18:23502031:C:T	3.84724e-19	-1.26236	-2.58223e-10	1.30461e-19	-1.12412	-2.58223e-10
23502253	chr18:23502253:C:G	2.77188e-19	-1.59019	-2.58223e-10	6.04032e-20	-1.89416	-2.58223e-10
23502353	chr18:23502353:T:C	2.08737e-17	3.25967	-0.528306	3.28388e-20	-1.86669	-0.636898
23502365	chr18:23502365:T:TG	5.39006e-19	-2.1903e-10	-0.92516	1.56606e-19	-2.1903e-10	-0.94147
23502417	chr18:23502417:T:C	5.53182e-18	1.26839	0.134997	8.45887e-20	-1.13602	-0.421381
23502496	chr18:23502496:A:G	5.89882e-19	-2.1903e-10	-0.834964	1.6782e-19	-2.1903e-10	-0.872311
23502740	chr18:23502740:T:C	2.43766e-19	-1.8301	0.111425	1.07047e-19	-1.30832	-0.0136111
23503041	chr18:23503041:G:A	4.86659e-19	-2.1903e-10	-1.02732	1.26659e-19	-2.1903e-10	-1.1537
23503311	chr18:23503311:A:G	2.94486e-18	1.21457	-0.441642	5.37951e-20	-1.04401	-0.966007
23503774	chr18:23503774:C:T	2.49583e-17	3.36984	-0.459762	3.55576e-20	-1.85622	-0.56783
23504170	chr18:23504170:T:A	2.23982e-18	-2.1903e-10	0.499264	5.52934e-19	-2.1903e-10	0.320037
23504273	chr18:23504273:A:G	4.66854e-19	-2.1903e-10	-1.06887	1.40269e-19	-2.1903e-10	-1.05164
23504301	chr18:23504301:T:A	2.92866e-19	-1.53517	-2.58223e-10	2.06976e-19	-0.662597	-2.58223e-10
23504967	chr18:23504967:T:C	7.22956e-20	-1.81286	-1.12127	1.85539e-20	-1.87723	-1.19729
23505260	chr18:23505260:C:T	6.56033e-19	-2.1903e-10	-0.728675	1.92178e-19	-2.1903e-10	-0.736777
23505391	chr18:23505391:T:G	3.42265e-19	-0.926397	-0.452904	3.88279e-20	-1.23379	-1.10227
23505575	chr18:23505575:A:G	6.29605e-19	-2.1903e-10	-0.769794	1.84833e-19	-2.1903e-10	-0.77575
23505817	chr18:23505817:A:G	6.34368e-19	-2.1903e-10	-0.762256	1.86059e-19	-2.1903e-10	-0.769138
23505893	chr18:23505893:G:A	5.80201e-18	2.16683	-0.715753	3.07827e-20	-1.68	-0.888245
23506161	chr18:23506161:C:T	1.18516e-17	2.18277	-0.0174326	6.93101e-20	-1.74645	-0.0101593
23506185	chr18:23506185:A:T	4.20613e-19	-2.1903e-10	-1.17317	1.2911e-19	-2.1903e-10	-1.13454
23506237	chr18:23506237:CACTT:C	8.49067e-19	-2.1903e-10	-0.470748	2.83658e-19	-2.1903e-10	-0.347433
23506252	chr18:23506252:A:C	5.40768e-18	2.10733	-0.726639	3.08204e-20	-1.66908	-0.897946
23506553	chr18:23506553:C:T	9.24592e-19	-2.1903e-10	-0.385534	2.59433e-19	-2.1903e-10	-0.436701
23507271	chr18:23507271:T:A	4.27285e-19	-2.1903e-10	-1.15744	1.2346e-19	-2.1903e-10	-1.17929
23507451	chr18:23507451:A:G	4.90386e-19	-1.01969	-2.58223e-10	6.51175e-20	-1.81901	-2.58223e-10
23507648	chr18:23507648:A:G	5.3867e-19	-2.1903e-10	-0.925783	1.5635e-19	-2.1903e-10	-0.943107
23507879	chr18:23507879:C:T	6.17613e-19	-2.1903e-10	-0.789023	2.02974e-19	-2.1903e-10	-0.682122
23508520	chr18:23508520:C:G	4.6455e-19	-2.1903e-10	-1.07382	1.39448e-19	-2.1903e-10	-1.05751
23508767	chr18:23508767:A:G	6.2617e-19	-2.1903e-10	-0.775264	1.8514e-19	-2.1903e-10	-0.77409
23509119	chr18:23509119:T:C	2.88094e-19	-1.5516	-2.58223e-10	6.19304e-20	-1.86919	-2.58223e-10
23509590	chr18:23509590:G:A	4.40982e-19	-2.1903e-10	-1.12588	1.3761e-19	-2.1903e-10	-1.07078
23509632	chr18:23509632:G:A	4.6818e-19	-2.1903e-10	-1.06603	1.24032e-19	-2.1903e-10	-1.17466
23510413	chr18:23510413:C:T	4.04538e-19	-2.1903e-10	-1.21214	1.19432e-19	-2.1903e-10	-1.21245
23511157	chr18:23511157:C:T	6.76884e-18	2.54076	-0.935561	2.51018e-20	-1.77376	-0.9985
23511248	chr18:23511248:A:T	2.0898e-17	3.27233	-0.539805	3.27816e-20	-1.8591	-0.646228
23511420	chr18:23511420:C:T	4.51499e-19	-2.1903e-10	-1.10231	1.21937e-19	-2.1903e-10	-1.1917
23511438	chr18:23511438:A:G	4.04303e-19	-2.1903e-10	-1.21272	1.20156e-19	-2.1903e-10	-1.20641
23511886	chr18:23511886:C:T	2.40665e-19	-1.73148	-2.58223e-10	6.81968e-20	-1.7728	-2.58223e-10
23512300	chr18:23512300:C:T	2.421e-19	-1.72553	-2.58223e-10	6.85217e-20	-1.76805	-2.58223e-10
23512301	chr18:23512301:G:A	4.62531e-19	-2.1903e-10	-1.07817	1.23311e-19	-2.1903e-10	-1.18049
23512789	chr18:23512789:T:G	6.12374e-19	-2.1903e-10	-0.797543	2.00104e-19	-2.1903e-10	-0.696364
23513078	chr18:23513078:T:C	6.17162e-19	-2.1903e-10	-0.789755	2.01054e-19	-2.1903e-10	-0.691629
23513960	chr18:23513960:G:A	4.50354e-19	-2.1903e-10	-1.10485	1.21626e-19	-2.1903e-10	-1.19425
23514243	chr18:23514243:C:T	3.34351e-18	1.35735	-0.457459	4.83854e-20	-1.1421	-0.973902
23514328	chr18:23514328:G:A	4.22014e-19	-2.1903e-10	-1.16985	1.22259e-19	-2.1903e-10	-1.18906
23514626	chr18:23514626:A:G	5.59068e-19	-2.1903e-10	-0.888614	1.81075e-19	-2.1903e-10	-0.796292
23514959	chr18:23514959:T:G	6.93189e-19	-2.1903e-10	-0.673583	2.10436e-19	-2.1903e-10	-0.646019
23515216	chr18:23515216:G:A	5.55711e-19	-2.1903e-10	-0.894637	1.79188e-19	-2.1903e-10	-0.806763
23515505	chr18:23515505:GGATCTTCT:G	6.39126e-19	-2.1903e-10	-0.754784	1.89121e-19	-2.1903e-10	-0.752813
23515960	chr18:23515960:G:A	4.72082e-19	-2.1903e-10	-1.05773	1.24601e-19	-2.1903e-10	-1.17009
23516543	chr18:23516543:C:T	4.58049e-19	-2.1903e-10	-1.08791	1.22589e-19	-2.1903e-10	-1.18636
23516933	chr18:23516933:C:T	2.47243e-19	-1.70452	-2.58223e-10	6.97925e-20	-1.74967	-2.58223e-10
23517465	chr18:23517465:C:T	4.44048e-19	-2.1903e-10	-1.11895	1.21058e-19	-2.1903e-10	-1.19893
23517736	chr18:23517736:T:C	6.42005e-19	-2.1903e-10	-0.75029	2.14231e-19	-2.1903e-10	-0.628147
23517967	chr18:23517967:C:A	1.12002e-18	-2.1903e-10	-0.193784	4.4568e-19	-2.1903e-10	0.1044
23519031	chr18:23519031:G:C	7.4356e-19	-2.1903e-10	-0.603436	3.26529e-19	-2.1903e-10	-0.206682
23519032	chr18:23519032:C:T	7.45406e-19	-2.1903e-10	-0.600957	3.27558e-19	-2.1903e-10	-0.203537
23519515	chr18:23519515:C:A	6.27223e-19	-2.1903e-10	-0.773584	1.88996e-19	-2.1903e-10	-0.753475
23519619	chr18:23519619:C:T	2.74614e-17	3.48982	-0.484168	3.51965e-20	-1.84029	-0.593968
23519850	chr18:23519850:A:AT	1.24278e-18	-2.1903e-10	-0.0897789	2.94955e-19	-2.1903e-10	-0.308379
23520050	chr18:23520050:G:C	5.39993e-19	-2.1903e-10	-0.923329	1.78933e-19	-2.1903e-10	-0.808189
23520469	chr18:23520469:G:T	9.37221e-19	-2.1903e-10	-0.371967	4.4802e-19	-2.1903e-10	0.109636
23520540	chr18:23520540:G:A	2.42474e-17	3.31155	-0.430368	3.64181e-20	-1.85606	-0.54408
23521047	chr18:23521047:G:A	7.87141e-18	2.58823	-0.832121	2.71022e-20	-1.78509	-0.910499
23521492	chr18:23521492:C:A	7.38561e-18	2.37186	-0.679455	3.00233e-20	-1.72936	-0.863871
23521694	chr18:23521694:TC:T	2.73982e-17	3.00335	-2.58223e-10	6.64287e-20	-1.79907	-2.58223e-10
23521767	chr18:23521767:T:G	5.18951e-19	-2.1903e-10	-0.963076	1.70809e-19	-2.1903e-10	-0.854654
23521951	chr18:23521951:G:A	6.27687e-19	-2.1903e-10	-0.772845	2.08181e-19	-2.1903e-10	-0.656795
23521980	chr18:23521980:A:G	9.57981e-18	3.16465	-1.21213	1.80809e-20	-1.88911	-1.21123
23522004	chr18:23522004:C:T	2.43046e-19	-1.72163	-2.58223e-10	7.05997e-20	-1.73818	-2.58223e-10
23522346	chr18:23522346:TG:T	8.18412e-20	-1.75006	-1.06005	2.24854e-20	-1.79762	-1.08471
23522558	chr18:23522558:C:T	9.78669e-19	-0.328693	-2.58223e-10	6.34116e-20	-1.84555	-2.58223e-10
23522943	chr18:23522943:G:A	1.37855e-18	-2.1903e-10	0.0139047	3.24049e-19	-2.1903e-10	-0.214306
23523086	chr18:23523086:G:A	8.90577e-20	-1.73859	-0.987009	4.92983e-20	-1.28901	-0.8083
23523682	chr18:23523682:A:G	6.09407e-19	-2.1903e-10	-0.8024	1.49026e-19	-2.1903e-10	-0.991083
23523834	chr18:23523834:G:A	7.01333e-19	-2.1903e-10	-0.661903	3.00778e-19	-2.1903e-10	-0.288828
23523945	chr18:23523945:T:C	7.97016e-18	2.04076	-0.272187	5.21688e-20	-1.74993	-0.290783
23523951	chr18:23523951:C:T	5.61784e-19	-2.1903e-10	-0.883769	1.37869e-19	-2.1903e-10	-1.0689
23523957	chr18:23523957:C:G	5.75275e-19	-2.1903e-10	-0.860038	2.25117e-19	-2.1903e-10	-0.578579
23524270	chr18:23524270:C:A	2.08431e-18	-2.1903e-10	0.427309	5.14548e-19	-2.1903e-10	0.248087
23524319	chr18:23524319:C:T	2.43092e-19	-1.72145	-2.58223e-10	6.86728e-20	-1.76585	-2.58223e-10
23524335	chr18:23524335:T:C	5.63525e-19	-2.1903e-10	-0.880674	1.3891e-19	-2.1903e-10	-1.06138
23524793	chr18:23524793:A:T	8.60085e-19	-2.1903e-10	-0.457855	2.65694e-19	-2.1903e-10	-0.412855
23524924	chr18:23524924:C:T	1.2298e-17	2.20937	-0.00706592	5.43641e-20	-1.69629	-0.303209
23525077	chr18:23525077:G:T	8.55118e-19	-2.1903e-10	-0.463647	2.98096e-19	-2.1903e-10	-0.297786
23525222	chr18:23525222:A:C	4.13652e-19	-2.1903e-10	-1.18986	1.19899e-19	-2.1903e-10	-1.20855
23525248	chr18:23525248:A:G	6.62926e-19	-2.1903e-10	-0.718222	2.79768e-19	-2.1903e-10	-0.36124
23525405	chr18:23525405:G:A	3.21087e-18	-2.1903e-10	0.859413	7.84236e-19	-2.1903e-10	0.669509
23525481	chr18:23525481:G:A	1.59215e-18	-1.86794	2.0259	5.60943e-19	-1.25872	1.59314
23525529	chr18:23525529:AT:A	5.34193e-19	-2.1903e-10	-0.934129	1.33665e-19	-2.1903e-10	-1.09986
23525652	chr18:23525652:T:C	4.06397e-19	-2.1903e-10	-1.20756	1.22239e-19	-2.1903e-10	-1.18922
23525876	chr18:23525876:G:A	2.47718e-19	-1.7026	-2.58223e-10	6.83906e-20	-1.76997	-2.58223e-10
23526674	chr18:23526674:A:C	4.45302e-19	-2.1903e-10	-1.11613	1.30193e-19	-2.1903e-10	-1.12618
23526799	chr18:23526799:A:G	6.31703e-19	-2.1903e-10	-0.766466	1.70628e-19	-2.1903e-10	-0.855717
23527120	chr18:23527120:A:T	4.09738e-19	-2.1903e-10	-1.19937	1.19738e-19	-2.1903e-10	-1.20989
23527323	chr18:23527323:C:T	5.07711e-19	-2.1903e-10	-0.984973	1.662e-19	-2.1903e-10	-0.882009
23527408	chr18:23527408:T:A	5.51447e-19	-2.1903e-10	-0.90234	1.67485e-19	-2.1903e-10	-0.874304
23527928	chr18:23527928:G:C	1.47425e-18	-2.1903e-10	0.0810211	3.41989e-19	-2.1903e-10	-0.160422
23527934	chr18:23527934:C:T	4.73107e-19	-2.1903e-10	-1.05557	1.3488e-19	-2.1903e-10	-1.09081
23528146	chr18:23528146:CTG:C	4.12911e-19	-2.1903e-10	-1.19165	1.20407e-19	-2.1903e-10	-1.20433
23528614	chr18:23528614:T:C	4.84866e-19	-2.1903e-10	-1.03101	1.85643e-19	-2.1903e-10	-0.771377
23528650	chr18:23528650:G:A	2.95789e-18	1.94107	-1.16373	2.44835e-20	-1.58683	-1.21037
23528652	chr18:23528652:G:A	9.62316e-19	-2.1903e-10	-0.345543	2.4969e-19	-2.1903e-10	-0.47498
23529181	chr18:23529181:G:A	4.32196e-19	-2.1903e-10	-1.14601	1.22777e-19	-2.1903e-10	-1.18483
23529286	chr18:23529286:T:C	1.32656e-17	2.89268	-0.614641	2.99761e-20	-1.88438	-0.710419
23529305	chr18:23529305:T:C	1.39881e-17	2.96966	-0.638585	2.94425e-20	-1.88066	-0.732097
23529502	chr18:23529502:G:T	1.95791e-18	1.49197	-1.12723	2.23093e-20	-1.70751	-1.18269
23529570	chr18:23529570:A:G	4.1436e-19	-2.1903e-10	-1.18815	1.20777e-19	-2.1903e-10	-1.20126
23529757	chr18:23529757:A:T	5.71617e-19	-2.1903e-10	-0.866416	1.78311e-19	-2.1903e-10	-0.811673
23529908	chr18:23529908:ACTT:A	9.2969e-20	-1.80101	-0.881606	3.45939e-20	-1.55225	-0.899269
23529920	chr18:23529920:GAC:G	9.41903e-19	-2.1903e-10	-0.366984	4.4387e-19	-2.1903e-10	0.10033
23530628	chr18:23530628:A:G	5.46687e-19	-2.1903e-10	-0.91101	1.36153e-19	-2.1903e-10	-1.08142
23531107	chr18:23531107:C:G	4.2199e-19	-2.1903e-10	-1.16991	1.21485e-19	-2.1903e-10	-1.19541
23531370	chr18:23531370:T:C	5.17146e-19	-2.1903e-10	-0.966561	1.70056e-19	-2.1903e-10	-0.859075
23531466	chr18:23531466:TG:T	2.9583e-19	-1.5251	-2.58223e-10	8.7925e-20	-1.51872	-2.58223e-10
23532038	chr18:23532038:A:G	4.9218e-19	-2.1903e-10	-1.01604	1.41292e-19	-2.1903e-10	-1.04437
23533247	chr18:23533247:A:C	5.01057e-19	-2.1903e-10	-0.998167	1.29025e-19	-2.1903e-10	-1.1352
23533321	chr18:23533321:T:C	6.11169e-18	2.26622	-0.763143	2.81437e-20	-1.72521	-0.932663
23533511	chr18:23533511:T:C	4.04328e-19	-2.1903e-10	-1.21266	1.19495e-19	-2.1903e-10	-1.21192
23533665	chr18:23533665:T:C	4.45512e-19	-2.1903e-10	-1.11566	1.28055e-19	-2.1903e-10	-1.14274
23533725	chr18:23533725:C:T	6.12739e-19	-2.1903e-10	-0.796948	1.7805e-19	-2.1903e-10	-0.813137
23533891	chr18:23533891:G:A	9.84827e-19	-2.1903e-10	-0.32242	2.23191e-19	-2.1903e-10	-0.587172
23534181	chr18:23534181:G:A	2.34882e-18	0.546781	-2.58223e-10	7.60005e-19	0.638124	-2.58223e-10
23534502	chr18:23534502:T:C	6.4259e-19	-2.1903e-10	-0.749379	2.33447e-19	-2.1903e-10	-0.542245
23534736	chr18:23534736:T:C	1.38324e-19	-1.88588	-0.399409	6.12912e-20	-1.57368	-0.305889
23534953	chr18:23534953:A:G	2.666e-17	4.15905	-1.18302	2.06576e-20	-1.76395	-1.20317
23535033	chr18:23535033:C:T	2.40262e-18	1.69788	-1.12845	3.55264e-20	-1.23919	-1.18574
23535072	chr18:23535072:G:A	1.85318e-18	-2.1903e-10	0.30977	4.62854e-19	-2.1903e-10	0.142212
23535096	chr18:23535096:A:G	5.24821e-18	2.18787	-0.837113	2.58704e-20	-1.76905	-0.973053
23535505	chr18:23535505:G:A	4.48278e-19	-2.1903e-10	-1.10947	1.28446e-19	-2.1903e-10	-1.13969
23535720	chr18:23535720:C:T	4.11096e-19	-2.1903e-10	-1.19606	1.20487e-19	-2.1903e-10	-1.20366
23535890	chr18:23535890:A:C	5.91905e-19	-2.1903e-10	-0.83154	1.4314e-19	-2.1903e-10	-1.03138
23536160	chr18:23536160:C:T	4.30102e-18	-2.1903e-10	1.15172	9.20479e-19	-2.1903e-10	0.829694
23536316	chr18:23536316:G:T	4.42299e-19	-2.1903e-10	-1.1229	1.24338e-19	-2.1903e-10	-1.1722
23536358	chr18:23536358:C:T	4.13062e-19	-2.1903e-10	-1.19129	1.20637e-19	-2.1903e-10	-1.20242
23536543	chr18:23536543:C:T	4.18107e-19	-2.1903e-10	-1.17915	1.28012e-19	-2.1903e-10	-1.14308
23537034	chr18:23537034:A:G	3.84206e-18	2.04883	-1.00995	2.43313e-20	-1.68135	-1.12209
23537408	chr18:23537408:T:C	5.13055e-19	-2.1903e-10	-0.974503	1.68334e-19	-2.1903e-10	-0.86925
23537455	chr18:23537455:G:T	2.79346e-18	1.92919	-1.20904	2.61709e-20	-1.62374	-1.10681
23537607	chr18:23537607:C:A	2.9614e-18	1.96955	-1.19102	2.38638e-20	-1.62517	-1.19767
23537837	chr18:23537837:A:G	2.36583e-19	-1.74859	-2.58223e-10	6.03441e-20	-1.89514	-2.58223e-10
23537908	chr18:23537908:A:G	1.31439e-17	2.26883	-2.58223e-10	2.09462e-19	-0.650661	-2.58223e-10
23537961	chr18:23537961:C:T	1.40544e-18	-2.1903e-10	0.0332207	3.09485e-19	-2.1903e-10	-0.260291
23537965	chr18:23537965:C:A	5.43199e-19	-2.1903e-10	-0.91741	1.35876e-19	-2.1903e-10	-1.08346
23538757	chr18:23538757:C:T	9.64303e-19	-2.1903e-10	-0.343481	2.50228e-19	-2.1903e-10	-0.47283
23539016	chr18:23539016:G:A	2.68571e-19	-1.62177	-2.58223e-10	7.9548e-20	-1.61884	-2.58223e-10
23539131	chr18:23539131:G:A	5.13081e-19	-2.1903e-10	-0.974453	1.64592e-19	-2.1903e-10	-0.891729
23539283	chr18:23539283:G:A	4.16638e-18	1.11992	-2.58223e-10	1.5677e-19	-0.940422	-2.58223e-10
23539327	chr18:23539327:A:G	3.1612e-18	1.98058	-1.13676	2.08193e-20	-1.7703	-1.18902
23539384	chr18:23539384:T:C	4.11361e-19	-2.1903e-10	-1.19541	1.2461e-19	-2.1903e-10	-1.17001
23539813	chr18:23539813:G:A	2.62113e-18	1.86418	-1.20771	2.66136e-20	-1.58846	-1.12532
23539875	chr18:23539875:C:T	1.01384e-18	-2.1903e-10	-0.293385	2.6218e-19	-2.1903e-10	-0.426169
23539945	chr18:23539945:C:T	6.33837e-19	-2.1903e-10	-0.763095	1.53921e-19	-2.1903e-10	-0.958764
23540071	chr18:23540071:T:C	2.50669e-18	1.76861	-1.15678	2.15398e-20	-1.72566	-1.19963
23540150	chr18:23540150:C:T	5.36122e-19	-2.1903e-10	-0.930525	1.34711e-19	-2.1903e-10	-1.09207
23540480	chr18:23540480:T:C	3.12278e-18	2.0292	-1.19761	2.61832e-20	-1.64049	-1.08959
23540905	chr18:23540905:A:G	1.41285e-17	2.73298	-0.391923	3.64714e-20	-1.89146	-0.507215
23541062	chr18:23541062:G:A	5.31228e-19	-2.1903e-10	-0.939695	1.75807e-19	-2.1903e-10	-0.825813
23541566	chr18:23541566:G:A	6.75156e-19	-2.1903e-10	-0.699942	1.72804e-19	-2.1903e-10	-0.843046
23541800	chr18:23541800:T:C	9.01636e-19	-2.1903e-10	-0.410675	2.53767e-19	-2.1903e-10	-0.458783
23542243	chr18:23542243:AAG:A	3.89846e-18	1.53096	-0.477505	4.21857e-20	-1.26868	-0.984436
23542373	chr18:23542373:G:A	5.42743e-19	-2.1903e-10	-0.918249	1.35446e-19	-2.1903e-10	-1.08662
23542530	chr18:23542530:T:TAC	7.89843e-17	4.90731	-0.845194	2.63706e-18	2.84693	-0.964711
23542608	chr18:23542608:C:T	1.26224e-18	-2.1903e-10	-0.0742449	3.54669e-19	-2.1903e-10	-0.124017
23543200	chr18:23543200:G:A	4.04463e-19	-2.1903e-10	-1.21232	1.20625e-19	-2.1903e-10	-1.20251
23543676	chr18:23543676:C:T	1.22091e-18	-2.1903e-10	-0.107535	3.08637e-19	-2.1903e-10	-0.263035
23543875	chr18:23543875:G:A	8.15209e-20	-1.68153	-1.13249	2.30663e-20	-1.70246	-1.15437
23544371	chr18:23544371:G:A	5.45273e-19	-2.1903e-10	-0.9136	1.3579e-19	-2.1903e-10	-1.08409
23544780	chr18:23544780:C:A	4.17056e-19	-2.1903e-10	-1.18166	1.27593e-19	-2.1903e-10	-1.14635
23544837	chr18:23544837:A:C	2.37724e-19	-1.38568	-0.358092	1.09824e-19	-1.09007	-0.206249
23544870	chr18:23544870:A:G	8.86357e-20	-1.85028	-0.880075	4.74196e-20	-1.43236	-0.703802
23544981	chr18:23544981:C:G	1.03149e-17	2.62169	-0.595229	3.02425e-20	-1.89426	-0.691693
23545388	chr18:23545388:G:A	4.17283e-19	-2.1903e-10	-1.18112	1.27697e-19	-2.1903e-10	-1.14554
23545978	chr18:23545978:A:G	1.90472e-17	3.10682	-0.467028	3.48032e-20	-1.87499	-0.570501
23546060	chr18:23546060:C:A	4.99154e-19	-2.1903e-10	-1.00197	1.6265e-19	-2.1903e-10	-0.903601
23546424	chr18:23546424:T:C	1.35018e-18	-2.1903e-10	-0.00689414	3.00664e-19	-2.1903e-10	-0.289207
23547005	chr18:23547005:T:TA	4.13379e-19	-2.1903e-10	-1.19052	1.26157e-19	-2.1903e-10	-1.15767
23548378	chr18:23548378:T:C	4.49214e-19	-2.1903e-10	-1.10739	1.28846e-19	-2.1903e-10	-1.13658
23549054	chr18:23549054:G:A	4.74326e-19	-2.1903e-10	-1.05299	1.32361e-19	-2.1903e-10	-1.10966
23549910	chr18:23549910:T:A	7.54915e-20	-1.87169	-1.01917	3.63744e-20	-1.45704	-0.944296
23550042	chr18:23550042:G:T	1.90673e-18	-2.1903e-10	0.338257	4.67557e-19	-2.1903e-10	0.152321
23550670	chr18:23550670:C:T	1.51836e-17	2.93493	-0.521846	3.27716e-20	-1.88491	-0.62073
23550876	chr18:23550876:C:T	5.57909e-19	-2.1903e-10	-0.89069	1.37825e-19	-2.1903e-10	-1.06922
23551228	chr18:23551228:C:T	1.00477e-19	-1.87917	-0.725787	3.13753e-20	-1.60281	-0.946369
23551316	chr18:23551316:G:A	1.30206e-18	-2.1903e-10	-0.0431866	4.37545e-19	-2.1903e-10	0.0859788
23551377	chr18:23551377:G:A	5.37813e-19	-2.1903e-10	-0.927376	1.34582e-19	-2.1903e-10	-1.09303
23551569	chr18:23551569:A:G	5.86654e-19	-2.1903e-10	-0.84045	1.40407e-19	-2.1903e-10	-1.05066
23551913	chr18:23551913:A:C	5.10063e-19	-2.1903e-10	-0.980352	1.42142e-19	-2.1903e-10	-1.03837
23551965	chr18:23551965:T:C	2.8992e-18	1.82092	-1.06362	2.23453e-20	-1.75444	-1.13415
23552183	chr18:23552183:G:A	1.34228e-19	-1.8944	-0.420944	5.7104e-20	-1.63475	-0.31558
23552408	chr18:23552408:G:A	6.99207e-20	-1.75477	-1.21275	3.1038e-20	-1.36789	-1.19209
23552486	chr18:23552486:C:T	6.31564e-19	-2.1903e-10	-0.766686	1.6244e-19	-2.1903e-10	-0.904893
23552553	chr18:23552553:G:A	2.60346e-19	-1.65287	-2.58223e-10	6.10961e-20	-1.88275	-2.58223e-10
23552604	chr18:23552604:G:C	4.28399e-19	-2.1903e-10	-1.15483	1.23688e-19	-2.1903e-10	-1.17744
23552748	chr18:23552748:T:A	4.20904e-19	-2.1903e-10	-1.17248	1.19885e-19	-2.1903e-10	-1.20866
23553120	chr18:23553120:A:G	3.00635e-18	1.87711	-1.08351	2.17391e-20	-1.7555	-1.16059
23553220	chr18:23553220:T:G	8.17554e-19	-2.1903e-10	-0.508569	2.46532e-19	-2.1903e-10	-0.48771
23553837	chr18:23553837:A:C	5.37576e-19	-2.1903e-10	-0.927816	1.78319e-19	-2.1903e-10	-0.811627
23553842	chr18:23553842:C:CT	4.17672e-19	-2.1903e-10	-1.18019	1.20654e-19	-2.1903e-10	-1.20227
23553973	chr18:23553973:G:A	4.69709e-18	1.63954	-0.399729	4.41185e-20	-1.25701	-0.951316
23554090	chr18:23554090:C:T	9.06824e-19	-2.1903e-10	-0.404938	2.14157e-19	-2.1903e-10	-0.62849
23554126	chr18:23554126:G:A	1.9117e-18	-2.1903e-10	0.340864	4.68863e-19	-2.1903e-10	0.15511
23554431	chr18:23554431:C:T	7.77328e-19	-2.1903e-10	-0.559024	3.10733e-19	-2.1903e-10	-0.256268
23554808	chr18:23554808:G:A	4.11608e-19	-2.1903e-10	-1.19481	1.1951e-19	-2.1903e-10	-1.2118
23555591	chr18:23555591:T:G	4.12597e-19	-2.1903e-10	-1.19241	1.19976e-19	-2.1903e-10	-1.20791
23555792	chr18:23555792:T:C	3.37345e-18	-2.1903e-10	0.908805	7.29869e-19	-2.1903e-10	0.597664
23556064	chr18:23556064:TCAA:T	1.00189e-18	-2.1903e-10	-0.305247	2.33393e-19	-2.1903e-10	-0.542478
23556269	chr18:23556269:G:A	4.57081e-19	-2.1903e-10	-1.09003	1.49577e-19	-2.1903e-10	-0.987387
23556674	chr18:23556674:G:A	5.27991e-19	-2.1903e-10	-0.945806	1.74898e-19	-2.1903e-10	-0.830996
23557478	chr18:23557478:A:G	7.43645e-18	2.5382	-0.838934	2.49815e-20	-1.8647	-0.912366
23557699	chr18:23557699:G:A	4.11284e-19	-2.1903e-10	-1.1956	1.19725e-19	-2.1903e-10	-1.21
23558234	chr18:23558234:T:C	4.04934e-19	-2.1903e-10	-1.21116	1.29957e-19	-2.1903e-10	-1.128
23558572	chr18:23558572:A:G	7.51809e-19	-2.1903e-10	-0.592403	2.26535e-19	-2.1903e-10	-0.572301
23558813	chr18:23558813:T:C	4.23329e-19	-2.1903e-10	-1.16674	1.31334e-19	-2.1903e-10	-1.11746
23558901	chr18:23558901:T:C	1.35914e-17	2.68562	-0.383312	3.5167e-20	-1.89422	-0.540877
23558974	chr18:23558974:T:C	7.27075e-19	-2.1903e-10	-0.625856	2.18904e-19	-2.1903e-10	-0.606568
23559154	chr18:23559154:G:A	4.89685e-19	-1.89439	0.873269	2.93974e-19	-1.67678	1.36507
23559861	chr18:23559861:T:G	4.04292e-19	-2.1903e-10	-1.21275	1.26412e-19	-2.1903e-10	-1.15566
23560078	chr18:23560078:T:C	2.13429e-18	-2.1903e-10	0.451003	4.8909e-19	-2.1903e-10	0.197345
23560403	chr18:23560403:G:A	2.9743e-19	-1.51971	-2.58223e-10	6.82299e-20	-1.77232	-2.58223e-10
23560468	chr18:23560468:T:C	3.4451e-19	-0.817017	-0.555745	3.41737e-20	-1.32507	-1.13868
23560679	chr18:23560679:C:T	7.67608e-19	-2.1903e-10	-0.571607	2.31372e-19	-2.1903e-10	-0.551176
23562056	chr18:23562056:G:A	9.00734e-20	-1.8342	-0.880063	3.25929e-20	-1.61963	-0.891478
23562162	chr18:23562162:G:A	5.1338e-19	-2.1903e-10	-0.973869	1.69049e-19	-2.1903e-10	-0.865014
23562376	chr18:23562376:T:C	2.1721e-17	2.94961	-0.178456	4.47178e-20	-1.88166	-0.313168
23562579	chr18:23562579:G:A	4.3303e-19	-2.1903e-10	-1.14408	1.24955e-19	-2.1903e-10	-1.16725
23562826	chr18:23562826:A:C	4.23641e-19	-2.1903e-10	-1.166	1.22806e-19	-2.1903e-10	-1.18459
23562890	chr18:23562890:C:T	5.32413e-19	-2.1903e-10	-0.937467	1.33641e-19	-2.1903e-10	-1.10004
23562980	chr18:23562980:T:C	8.84022e-19	-2.1903e-10	-0.430404	2.48745e-19	-2.1903e-10	-0.478774
23563028	chr18:23563028:A:T	2.13851e-17	2.93491	-0.179345	4.46298e-20	-1.88235	-0.314452
23563113	chr18:23563113:C:T	9.53008e-19	-2.1903e-10	-0.355263	2.44768e-19	-2.1903e-10	-0.494889
23563219	chr18:23563219:C:T	1.87503e-18	1.51898	-1.19748	2.29365e-20	-1.6551	-1.20738
23563249	chr18:23563249:A:G	1.11408e-18	-2.1903e-10	-0.199098	3.71538e-19	-2.1903e-10	-0.0775501
23563418	chr18:23563418:G:A	4.18276e-19	-2.1903e-10	-1.17874	1.20983e-19	-2.1903e-10	-1.19955
23563533	chr18:23563533:C:T	6.33396e-19	-2.1903e-10	-0.763789	2.20153e-19	-2.1903e-10	-0.600878
23563539	chr18:23563539:A:G	8.85329e-19	-2.1903e-10	-0.428927	2.49107e-19	-2.1903e-10	-0.477318
23563682	chr18:23563682:G:A	9.59523e-19	-2.1903e-10	-0.34845	2.46364e-19	-2.1903e-10	-0.488392
23563775	chr18:23563775:T:G	1.94339e-18	1.45548	-1.09818	3.13348e-20	-1.55374	-0.996735
23563914	chr18:23563914:A:G	4.2448e-19	-2.1903e-10	-1.16402	1.48287e-19	-2.1903e-10	-0.996054
23564394	chr18:23564394:G:C	2.50615e-19	-1.69097	-2.58223e-10	6.0637e-20	-1.8903	-2.58223e-10
23564644	chr18:23564644:G:A	1.80038e-18	-2.1903e-10	0.280865	4.16263e-19	-2.1903e-10	0.0361158
23564645	chr18:23564645:T:C	4.09923e-19	-2.1903e-10	-1.19892	1.22687e-19	-2.1903e-10	-1.18557
23564972	chr18:23564972:A:C	2.07569e-19	-1.87942	-2.58223e-10	6.2495e-20	-1.86012	-2.58223e-10
23565240	chr18:23565240:T:C	4.32823e-19	-2.1903e-10	-1.14456	1.53916e-19	-2.1903e-10	-0.958791
23565380	chr18:23565380:G:A	4.05063e-19	-2.1903e-10	-1.21084	1.23404e-19	-2.1903e-10	-1.17974
23565513	chr18:23565513:G:A	1.2528e-18	-2.1903e-10	-0.0817467	6.14834e-19	-2.1903e-10	0.426151
23565607	chr18:23565607:G:C	8.0553e-19	-2.1903e-10	-0.523385	2.44619e-19	-2.1903e-10	-0.495498
23565682	chr18:23565682:T:C	1.82705e-18	-2.1903e-10	0.295572	4.28941e-19	-2.1903e-10	0.0661176
23565893	chr18:23565893:G:GTTATC	4.2582e-19	-2.1903e-10	-1.16087	1.49096e-19	-2.1903e-10	-0.990608
23566121	chr18:23566121:C:T	2.49366e-18	1.81471	-1.20809	2.66555e-20	-1.54683	-1.16537
23566380	chr18:23566380:ACT:A	1.77889e-18	-2.1903e-10	0.268861	4.2443e-19	-2.1903e-10	0.0555471
23566423	chr18:23566423:G:A	1.36417e-18	-2.1903e-10	0.0034142	3.19356e-19	-2.1903e-10	-0.228896
23566511	chr18:23566511:G:A	4.08555e-19	-2.1903e-10	-1.20226	1.24336e-19	-2.1903e-10	-1.17222
23566532	chr18:23566532:G:A	4.16467e-19	-2.1903e-10	-1.18308	1.20466e-19	-2.1903e-10	-1.20383
23566663	chr18:23566663:C:CCTT	2.71751e-18	-2.1903e-10	0.692584	6.09514e-19	-2.1903e-10	0.41746
23566685	chr18:23566685:C:A	4.05556e-19	-2.1903e-10	-1.20963	1.24084e-19	-2.1903e-10	-1.17424
23567116	chr18:23567116:C:T	7.89079e-19	-2.1903e-10	-0.544019	2.39537e-19	-2.1903e-10	-0.516492
23567285	chr18:23567285:C:T	4.04606e-19	-2.1903e-10	-1.21197	1.29118e-19	-2.1903e-10	-1.13448
23567308	chr18:23567308:A:C	5.13733e-19	-2.1903e-10	-0.973183	1.87132e-19	-2.1903e-10	-0.763388
23567462	chr18:23567462:T:G	4.09307e-19	-2.1903e-10	-1.20042	1.22483e-19	-2.1903e-10	-1.18723
23567545	chr18:23567545:C:T	2.05397e-18	1.52885	-1.11621	2.27908e-20	-1.68583	-1.18302
23567925	chr18:23567925:C:T	4.04314e-19	-2.1903e-10	-1.2127	1.22469e-19	-2.1903e-10	-1.18734
23567946	chr18:23567946:G:A	4.04336e-19	-0.276838	-0.935802	6.68492e-17	5.86508	-0.750087
23568089	chr18:23568089:A:G	2.1642e-18	-2.1903e-10	0.464921	4.9409e-19	-2.1903e-10	0.207516
23568200	chr18:23568200:TTC:T	5.32736e-19	-2.1903e-10	-0.936861	1.69205e-19	-2.1903e-10	-0.864089
23568268	chr18:23568268:T:TC	4.05015e-19	-2.1903e-10	-1.21096	1.24795e-19	-2.1903e-10	-1.16853
23568498	chr18:23568498:C:T	1.26231e-18	-2.1903e-10	-0.0741851	3.10979e-19	-2.1903e-10	-0.255475
23568503	chr18:23568503:A:T	2.10951e-19	-1.86326	-2.58223e-10	6.09426e-20	-1.88527	-2.58223e-10
23568633	chr18:23568633:C:T	6.50793e-19	-2.1903e-10	-0.736695	1.87558e-19	-2.1903e-10	-0.761114
23568740	chr18:23568740:G:A	4.31243e-19	-2.1903e-10	-1.14821	1.30169e-19	-2.1903e-10	-1.12637
23568899	chr18:23568899:A:G	1.44032e-19	-1.89513	-0.349714	6.00873e-20	-1.64747	-0.251934
23569839	chr18:23569839:G:T	4.36191e-19	-2.1903e-10	-1.13681	1.25619e-19	-2.1903e-10	-1.16195
23569870	chr18:23569870:A:G	8.70568e-19	-2.1903e-10	-0.44574	4.0431e-19	-2.1903e-10	0.00698217
23570277	chr18:23570277:T:C	6.52692e-19	-2.1903e-10	-0.733781	2.73159e-19	-2.1903e-10	-0.385145
23570337	chr18:23570337:T:C	9.87297e-19	-2.1903e-10	-0.319916	2.2998e-19	-2.1903e-10	-0.557208
23570444	chr18:23570444:T:C	1.42316e-18	-2.1903e-10	0.0457459	3.29256e-19	-2.1903e-10	-0.198365
23570765	chr18:23570765:A:G	4.17056e-19	-2.1903e-10	-1.18166	1.27593e-19	-2.1903e-10	-1.14635
23570885	chr18:23570885:G:A	2.07081e-19	-1.88177	-2.58223e-10	6.04428e-20	-1.8935	-2.58223e-10
23571427	chr18:23571427:C:T	1.145e-19	-1.87427	-0.600041	5.3164e-20	-1.5174	-0.504422
23571638	chr18:23571638:A:G	4.04277e-19	-2.1903e-10	-1.21279	1.2676e-19	-2.1903e-10	-1.1529
23571716	chr18:23571716:G:A	5.02524e-19	-2.1903e-10	-0.995242	1.28711e-19	-2.1903e-10	-1.13763
23571727	chr18:23571727:T:C	2.1285e-19	-1.8543	-2.58223e-10	6.12818e-20	-1.87972	-2.58223e-10
23572268	chr18:23572268:T:C	8.44836e-19	-0.475743	-2.58223e-10	6.4412e-20	-1.8299	-2.58223e-10
23572470	chr18:23572470:A:G	2.12731e-19	-1.85486	-2.58223e-10	6.12706e-20	-1.8799	-2.58223e-10
23572651	chr18:23572651:TGG:T	4.81355e-18	1.74427	-0.479967	4.03241e-20	-1.30281	-0.995446
23572943	chr18:23572943:G:C	7.79516e-20	-1.66089	-1.19791	2.49736e-20	-1.56458	-1.2128
23573042	chr18:23573042:AAC:A	2.04435e-19	-1.89463	-2.58223e-10	6.56201e-20	-1.81132	-2.58223e-10
23573847	chr18:23573847:G:A	4.04933e-19	-2.1903e-10	-1.21117	1.19388e-19	-2.1903e-10	-1.21282
23574060	chr18:23574060:G:A	1.23676e-17	2.6838	-0.475849	3.37768e-20	-1.89384	-0.581586
23574456	chr18:23574456:C:A	4.55984e-19	-2.1903e-10	-1.09243	1.21956e-19	-2.1903e-10	-1.19154
23574740	chr18:23574740:T:C	5.29736e-19	-2.1903e-10	-0.942507	1.32803e-19	-2.1903e-10	-1.10633
23574830	chr18:23574830:C:T	4.13922e-19	-2.1903e-10	-1.18921	1.19793e-19	-2.1903e-10	-1.20944
23576121	chr18:23576121:G:A	1.00697e-18	-2.1903e-10	-0.300181	2.34551e-19	-2.1903e-10	-0.537529
23576168	chr18:23576168:G:A	7.09856e-19	-2.1903e-10	-0.649824	2.17863e-19	-2.1903e-10	-0.611336
23576242	chr18:23576242:AAAAC:A	4.40222e-19	-2.1903e-10	-1.12761	1.26433e-19	-2.1903e-10	-1.15549
23576629	chr18:23576629:G:A	4.48323e-18	1.60528	-0.412068	4.45229e-20	-1.24308	-0.956119
23576769	chr18:23576769:C:T	9.81256e-19	-2.1903e-10	-0.326053	2.29111e-19	-2.1903e-10	-0.560996
23576772	chr18:23576772:T:G	1.88043e-18	-2.1903e-10	0.324371	4.34534e-19	-2.1903e-10	0.0790726
23576836	chr18:23576836:G:A	4.23981e-19	-2.1903e-10	-1.1652	1.2763e-19	-2.1903e-10	-1.14607
23577859	chr18:23577859:C:T	4.08485e-19	-2.1903e-10	-1.20243	1.20062e-19	-2.1903e-10	-1.20719
23578847	chr18:23578847:G:A	1.14567e-19	-1.89275	-0.58097	4.73258e-20	-1.64264	-0.49551
23578925	chr18:23578925:C:T	1.15297e-18	-2.1903e-10	-0.164787	2.63955e-19	-2.1903e-10	-0.419421
23579390	chr18:23579390:C:T	5.33922e-19	-2.1903e-10	-0.934635	1.33627e-19	-2.1903e-10	-1.10015
23579418	chr18:23579418:G:A	4.87609e-19	-2.1903e-10	-1.02537	1.58093e-19	-2.1903e-10	-0.932015
23579444	chr18:23579444:G:C	7.71722e-19	-2.1903e-10	-0.566262	2.37734e-19	-2.1903e-10	-0.524047
23579569	chr18:23579569:T:C	2.11849e-19	-1.85901	-2.58223e-10	6.11418e-20	-1.88201	-2.58223e-10
23579666	chr18:23579666:A:G	2.90761e-17	3.17776	-0.114978	4.79537e-20	-1.87075	-0.254214
23580122	chr18:23580122:C:G	2.01118e-18	-2.1903e-10	0.39159	4.65293e-19	-2.1903e-10	0.147466
23581170	chr18:23581170:C:T	9.1063e-19	0.808547	-1.2093	3.45152e-20	-1.27146	-1.18235
23581481	chr18:23581481:AC:A	5.26316e-19	-2.1903e-10	-0.948984	1.74666e-19	-2.1903e-10	-0.832326
23581769	chr18:23581769:C:G	5.58073e-19	-0.890396	-2.58223e-10	7.75032e-20	-1.64488	-2.58223e-10
23581911	chr18:23581911:C:T	2.56814e-19	-1.66653	-2.58223e-10	7.03682e-20	-1.74146	-2.58223e-10
23582071	chr18:23582071:G:A	4.08539e-19	-2.1903e-10	-1.2023	1.21959e-19	-2.1903e-10	-1.19152
23582131	chr18:23582131:T:A	8.11696e-19	-2.1903e-10	-0.51576	2.49135e-19	-2.1903e-10	-0.477207
23582181	chr18:23582181:A:C	4.07426e-19	-2.1903e-10	-1.20503	1.24289e-19	-2.1903e-10	-1.17259
23582197	chr18:23582197:A:G	4.52521e-19	-1.48053	0.380478	1.07632e-19	-1.88349	0.567006
23582324	chr18:23582324:C:T	6.93686e-18	2.66293	-1.03321	2.69755e-20	-1.89094	-0.809331
23582760	chr18:23582760:G:A	5.41284e-19	-2.1903e-10	-0.920941	1.81028e-19	-2.1903e-10	-0.796547
23582943	chr18:23582943:T:C	5.54918e-19	-2.1903e-10	-0.896065	1.66106e-19	-2.1903e-10	-0.882576
23583440	chr18:23583440:G:C	4.41833e-19	-2.1903e-10	-1.12395	1.2632e-19	-2.1903e-10	-1.15638
23584719	chr18:23584719:C:T	4.16743e-19	-2.1903e-10	-1.18242	1.20719e-19	-2.1903e-10	-1.20173
23584853	chr18:23584853:T:G	7.52054e-19	-2.1903e-10	-0.592077	2.12542e-19	-2.1903e-10	-0.636062
23584995	chr18:23584995:T:A	8.47247e-19	-2.1903e-10	-0.472894	2.19018e-19	-2.1903e-10	-0.606048
23585030	chr18:23585030:G:C	8.04061e-18	2.14852	-0.371143	3.16411e-20	-1.61423	-0.926514
23585445	chr18:23585445:T:C	6.49182e-18	1.93867	-0.375263	3.36669e-20	-1.55114	-0.927549
23586375	chr18:23586375:G:A	1.29054e-18	-2.1903e-10	-0.0520671	5.21269e-19	-2.1903e-10	0.261066
23586522	chr18:23586522:G:A	5.31958e-19	-2.1903e-10	-0.938321	1.72228e-19	-2.1903e-10	-0.846384
23586952	chr18:23586952:G:A	4.43781e-19	-2.1903e-10	-1.11956	1.22655e-19	-2.1903e-10	-1.18583
23587098	chr18:23587098:C:T	2.78238e-19	-1.58641	-2.58223e-10	7.56347e-20	-1.66929	-2.58223e-10
23587230	chr18:23587230:G:A	7.56203e-19	-2.1903e-10	-0.586576	1.56465e-19	-2.1903e-10	-0.942366
23587369	chr18:23587369:A:C	1.02092e-19	-1.37638	-1.21263	2.6796e-20	-1.52642	-1.18053
23587529	chr18:23587529:A:G	1.04916e-19	-1.35207	-1.20966	2.69781e-20	-1.50043	-1.19975
23587594	chr18:23587594:C:T	4.25051e-19	-2.1903e-10	-1.16268	1.23219e-19	-2.1903e-10	-1.18123
23587716	chr18:23587716:G:A	4.0851e-19	-2.1903e-10	-1.20237	1.22731e-19	-2.1903e-10	-1.1852
23587778	chr18:23587778:T:A	4.42815e-19	0.0402438	-1.16198	2.23858e-20	-1.81808	-1.06869
23587779	chr18:23587779:T:A	8.28575e-20	-1.86557	-0.932195	2.65556e-20	-1.87281	-0.84315
23588325	chr18:23588325:T:C	9.93896e-20	-1.40324	-1.2126	2.63316e-20	-1.54419	-1.18024
23588727	chr18:23588727:T:G	1.0429e-19	-1.35512	-1.21259	2.71866e-20	-1.51345	-1.17903
23589003	chr18:23589003:C:T	4.51915e-19	-2.1903e-10	-1.10139	1.27684e-19	-2.1903e-10	-1.14564
23589071	chr18:23589071:G:A	1.01576e-19	-1.38143	-1.21265	2.65167e-20	-1.52738	-1.19004
23589227	chr18:23589227:A:G	5.20253e-19	-2.1903e-10	-0.960571	1.55643e-19	-2.1903e-10	-0.947633
23589360	chr18:23589360:G:A	4.12408e-19	-2.1903e-10	-1.19287	1.2885e-19	-2.1903e-10	-1.13655
23589422	chr18:23589422:C:T	1.12473e-19	-1.27953	-1.21265	2.91637e-20	-1.44126	-1.18101
23589571	chr18:23589571:C:G	1.46521e-18	-2.1903e-10	0.0748659	3.03628e-19	-2.1903e-10	-0.279399
23589664	chr18:23589664:G:C	1.06398e-19	-1.33488	-1.21282	2.7711e-20	-1.48913	-1.18424
23589786	chr18:23589786:G:A	6.77615e-20	-1.88388	-1.11501	3.0374e-20	-1.55916	-1.02245
23590242	chr18:23590242:T:C	4.08788e-19	-2.1903e-10	-1.20169	1.21545e-19	-2.1903e-10	-1.19492
23590288	chr18:23590288:A:G	4.04635e-19	-2.1903e-10	-1.2119	1.23185e-19	-2.1903e-10	-1.18152
23590437	chr18:23590437:C:T	1.20513e-19	-1.22012	-1.20301	3.32517e-20	-1.28382	-1.20727
23590565	chr18:23590565:A:G	1.98064e-19	-1.35038	-0.575917	3.94371e-20	-1.37522	-0.945277
23590896	chr18:23590896:G:T	1.86357e-19	-1.02327	-0.963945	4.94114e-20	-1.18422	-0.910801
23590986	chr18:23590986:T:A	1.83997e-19	-0.887306	-1.11266	5.60643e-20	-0.928385	-1.04032
23591607	chr18:23591607:G:A	7.03736e-19	-2.1903e-10	-0.658482	2.13417e-19	-2.1903e-10	-0.631955
23592016	chr18:23592016:A:G	2.5272e-19	-1.34934	-0.333269	5.27743e-20	-1.37045	-0.658722
23592053	chr18:23592053:T:C	1.64958e-19	-1.23324	-0.875959	4.62949e-20	-1.24478	-0.915386
23592157	chr18:23592157:T:C	6.19759e-19	-2.1903e-10	-0.785556	1.57307e-19	-2.1903e-10	-0.936999
23592241	chr18:23592241:G:C	2.20071e-19	-0.828241	-0.992696	4.29359e-20	-1.29204	-0.943454
23592404	chr18:23592404:G:A	3.75528e-19	-1.28655	-2.58223e-10	6.62163e-20	-1.80227	-2.58223e-10
23592412	chr18:23592412:G:C	4.56864e-19	-2.1903e-10	-1.0905	1.31345e-19	-2.1903e-10	-1.11737
23592577	chr18:23592577:G:A	6.11239e-19	-2.1903e-10	-0.799398	1.83109e-19	-2.1903e-10	-0.78512
23592643	chr18:23592643:G:C	1.91331e-18	-2.1903e-10	0.341702	3.74321e-19	-2.1903e-10	-0.0700883
23593442	chr18:23593442:G:A	2.48433e-19	-1.69971	-2.58223e-10	6.71868e-20	-1.78772	-2.58223e-10
23593703	chr18:23593703:G:C	2.18899e-18	1.68021	-1.2039	3.52273e-20	-1.23471	-1.19867
23593940	chr18:23593940:A:T	1.40797e-19	-1.4638	-0.803769	3.62942e-20	-1.55709	-0.846458
23594258	chr18:23594258:G:A	5.31317e-19	-2.1903e-10	-0.939527	1.36616e-19	-2.1903e-10	-1.07803
23594807	chr18:23594807:C:T	2.33379e-19	-1.76222	-2.58223e-10	6.32975e-20	-1.84736	-2.58223e-10
23595385	chr18:23595385:G:A	7.32595e-20	-1.7108	-1.21008	1.87959e-20	-1.84892	-1.21264
23595396	chr18:23595396:A:G	8.03836e-19	-2.1903e-10	-0.525491	1.94195e-19	-2.1903e-10	-0.726338
23595479	chr18:23595479:G:T	7.55353e-20	-1.67939	-1.21089	1.90979e-20	-1.83282	-1.2128
23595552	chr18:23595552:G:A	7.13424e-20	-1.73492	-1.21248	1.85127e-20	-1.86482	-1.21193
23595596	chr18:23595596:G:A	7.43009e-20	-1.69412	-1.21264	1.89707e-20	-1.84008	-1.21222
23596112	chr18:23596112:C:T	7.42651e-20	-1.69465	-1.21259	1.9021e-20	-1.84083	-1.20882
23596559	chr18:23596559:A:G	7.35776e-20	-1.70484	-1.21171	1.88591e-20	-1.84558	-1.21262
23596806	chr18:23596806:T:C	3.39084e-19	-0.296897	-1.09174	2.37156e-20	-1.88935	-0.939723
23597295	chr18:23597295:C:T	2.29221e-19	-1.7802	-2.58223e-10	6.26358e-20	-1.85786	-2.58223e-10
23597363	chr18:23597363:A:G	4.82436e-19	-2.1903e-10	-1.03604	1.49601e-19	-2.1903e-10	-0.987226
23598212	chr18:23598212:C:A	1.5528e-19	-1.44757	-0.722082	4.52704e-20	-1.43743	-0.745118
23598615	chr18:23598615:T:A	1.07975e-19	-1.88613	-0.646864	2.71817e-20	-1.74345	-0.949212
23598767	chr18:23598767:T:C	7.86621e-19	-2.1903e-10	-0.54714	1.90934e-19	-2.1903e-10	-0.743273
23598881	chr18:23598881:A:G	2.27498e-19	-1.04919	-0.73855	5.1575e-20	-1.28326	-0.7689
23598991	chr18:23598991:T:A	5.38507e-19	-2.1903e-10	-0.926085	1.61277e-19	-2.1903e-10	-0.912079
23599079	chr18:23599079:T:C	2.05275e-19	-1.89054	-2.58223e-10	6.14171e-20	-1.87751	-2.58223e-10
23599180	chr18:23599180:T:A	4.53704e-19	0.0123592	-1.1098	2.25688e-20	-1.66821	-1.21043
23599204	chr18:23599204:C:T	1.2833e-19	-1.65662	-0.703663	3.64049e-20	-1.67116	-0.729341
23599583	chr18:23599583:C:A	5.06351e-19	-2.1903e-10	-0.987657	1.58025e-19	-2.1903e-10	-0.932448
23600265	chr18:23600265:A:G	9.0334e-19	-2.1903e-10	-0.408787	2.37393e-19	-2.1903e-10	-0.525482
23600399	chr18:23600399:A:G	8.19913e-19	-0.505688	-2.58223e-10	9.44455e-20	-1.44718	-2.58223e-10
23600508	chr18:23600508:T:C	5.4101e-19	-2.1903e-10	-0.921448	1.44091e-19	-2.1903e-10	-1.02476
23600521	chr18:23600521:C:T	7.25051e-20	-1.89064	-1.04059	2.03398e-20	-1.89177	-1.09085
23600776	chr18:23600776:A:C	4.9091e-19	-2.1903e-10	-1.01863	1.33529e-19	-2.1903e-10	-1.10089
23600877	chr18:23600877:C:T	1.03771e-19	-1.70315	-0.86955	2.48545e-20	-1.83428	-0.947886
23600963	chr18:23600963:A:C	4.16395e-19	-2.1903e-10	-1.18325	1.19387e-19	-2.1903e-10	-1.21283
23602105	chr18:23602105:C:T	4.34978e-19	-2.1903e-10	-1.13959	1.20876e-19	-2.1903e-10	-1.20044
23602130	chr18:23602130:G:A	4.4876e-19	-2.1903e-10	-1.1084	1.46776e-19	-2.1903e-10	-1.00629
23602153	chr18:23602153:C:T	4.17959e-19	-2.1903e-10	-1.1795	1.19732e-19	-2.1903e-10	-1.20994
23602325	chr18:23602325:C:T	5.2422e-19	-2.1903e-10	-0.952975	1.40551e-19	-2.1903e-10	-1.04963
23602489	chr18:23602489:G:A	4.35401e-19	-2.1903e-10	-1.13862	1.20988e-19	-2.1903e-10	-1.19951
23602805	chr18:23602805:CTG:C	2.50351e-19	-1.69202	-2.58223e-10	6.23621e-20	-1.86224	-2.58223e-10
23603912	chr18:23603912:G:A	2.00432e-19	-0.718667	-1.19574	4.67102e-20	-0.941171	-1.21007
23604016	chr18:23604016:T:C	4.52685e-19	-2.1903e-10	-1.09969	1.48321e-19	-2.1903e-10	-0.995821
23604872	chr18:23604872:A:G	5.32435e-19	-2.1903e-10	-0.937426	1.42364e-19	-2.1903e-10	-1.03681
23605312	chr18:23605312:C:T	5.71933e-19	-2.1903e-10	-0.865865	1.67796e-19	-2.1903e-10	-0.872452
23605409	chr18:23605409:C:T	5.05701e-19	-2.1903e-10	-0.98894	1.3662e-19	-2.1903e-10	-1.078
23605429	chr18:23605429:T:C	4.49875e-19	-2.1903e-10	-1.10592	1.36248e-19	-2.1903e-10	-1.08072
23605758	chr18:23605758:C:T	4.62945e-19	-2.1903e-10	-1.07728	1.54835e-19	-2.1903e-10	-0.952841
23605787	chr18:23605787:A:G	5.10182e-19	-2.1903e-10	-0.980118	1.53395e-19	-2.1903e-10	-0.962186
23606497	chr18:23606497:G:A	5.34744e-19	-2.1903e-10	-0.933098	1.43005e-19	-2.1903e-10	-1.03232
23606626	chr18:23606626:A:G	5.26584e-19	-2.1903e-10	-0.948475	1.5485e-19	-2.1903e-10	-0.952742
23606643	chr18:23606643:C:G	6.40375e-19	-2.1903e-10	-0.752832	1.61113e-19	-2.1903e-10	-0.913093
23606934	chr18:23606934:T:G	2.79453e-19	-0.507597	-1.07445	1.9574e-20	-1.81714	-1.20386
23607203	chr18:23607203:G:A	3.39463e-19	-1.3175	-0.0700205	1.31757e-19	-1.69008	0.575836
23607810	chr18:23607810:T:C	3.66102e-19	-0.226925	-1.08505	2.10459e-20	-1.75439	-1.1941
23607935	chr18:23607935:G:A	4.6506e-19	-1.07272	-2.58223e-10	7.79879e-20	-1.63865	-2.58223e-10
23608125	chr18:23608125:C:T	3.0242e-18	-2.1903e-10	0.799516	8.21286e-19	-2.1903e-10	0.715671
23608278	chr18:23608278:C:A	6.83779e-19	-2.1903e-10	-0.687251	1.83172e-19	-2.1903e-10	-0.784773
23608360	chr18:23608360:C:T	4.04716e-19	-2.1903e-10	-1.2117	1.1939e-19	-2.1903e-10	-1.21281
23609029	chr18:23609029:G:A	4.76234e-19	-2.1903e-10	-1.04898	1.30474e-19	-2.1903e-10	-1.12403
23609139	chr18:23609139:G:C	2.3235e-19	-1.76664	-2.58223e-10	6.8499e-20	-1.76838	-2.58223e-10
23609206	chr18:23609206:T:C	4.05785e-19	-2.1903e-10	-1.20906	1.2016e-19	-2.1903e-10	-1.20638
23609467	chr18:23609467:C:T	4.18117e-19	-2.1903e-10	-1.17912	1.25516e-19	-2.1903e-10	-1.16277
23609956	chr18:23609956:G:A	5.48169e-19	-0.908302	-2.58223e-10	9.03729e-20	-1.49126	-2.58223e-10
23609977	chr18:23609977:C:T	4.06047e-19	-2.1903e-10	-1.20842	1.20684e-19	-2.1903e-10	-1.20203
23610084	chr18:23610084:T:A	4.80303e-19	-2.1903e-10	-1.04047	1.31404e-19	-2.1903e-10	-1.11692
23610086	chr18:23610086:T:C	4.75725e-19	-1.05005	-2.58223e-10	8.24176e-20	-1.5834	-2.58223e-10
23610339	chr18:23610339:A:G	5.31901e-19	-2.1903e-10	-0.938429	1.37082e-19	-2.1903e-10	-1.07462
23610365	chr18:23610365:C:G	2.04563e-19	-1.89401	-2.58223e-10	9.95746e-20	-1.39429	-2.58223e-10
23610567	chr18:23610567:G:A	5.77545e-19	-2.1903e-10	-0.856099	1.54591e-19	-2.1903e-10	-0.954421
23610748	chr18:23610748:T:TCACTG	1.50217e-18	-2.1903e-10	0.0997804	4.27847e-19	-2.1903e-10	0.0635648
23611096	chr18:23611096:C:G	4.90804e-19	-2.1903e-10	-1.01884	1.33659e-19	-2.1903e-10	-1.09991
23611118	chr18:23611118:C:T	1.34409e-18	-2.1903e-10	-0.0114115	3.7154e-19	-2.1903e-10	-0.077544
23611776	chr18:23611776:G:A	7.68158e-19	-2.1903e-10	-0.57089	2.46387e-19	-2.1903e-10	-0.488298
23611906	chr18:23611906:T:C	5.37823e-19	-2.1903e-10	-0.927357	1.43916e-19	-2.1903e-10	-1.02597
23612345	chr18:23612345:T:A	2.04414e-19	-1.89474	-2.58223e-10	6.24238e-20	-1.86125	-2.58223e-10
23612643	chr18:23612643:A:G	2.35758e-18	-2.1903e-10	0.550504	4.39964e-19	-2.1903e-10	0.0914929
23612930	chr18:23612930:A:G	5.58191e-19	-2.1903e-10	-0.890184	1.486e-19	-2.1903e-10	-0.99394
23614132	chr18:23614132:G:A	4.408e-19	-2.1903e-10	-1.1263	1.31584e-19	-2.1903e-10	-1.11556
23614309	chr18:23614309:A:C	6.09949e-19	-2.1903e-10	-0.80151	1.56405e-19	-2.1903e-10	-0.942751
23615497	chr18:23615497:T:C	5.64406e-19	-2.1903e-10	-0.879112	1.46176e-19	-2.1903e-10	-1.01039
23615579	chr18:23615579:T:G	6.77699e-19	-1.62851	0.932328	2.24725e-19	-1.718	1.13768
23615701	chr18:23615701:C:T	7.63357e-19	-2.1903e-10	-0.577161	2.43899e-19	-2.1903e-10	-0.498446
23615963	chr18:23615963:ATG:A	2.66134e-19	-1.63088	-2.58223e-10	7.37351e-20	-1.69472	-2.58223e-10
23617023	chr18:23617023:A:C	2.6215e-19	-1.64597	-2.58223e-10	6.82157e-20	-1.77253	-2.58223e-10
23617163	chr18:23617163:G:A	1.17963e-18	-2.1903e-10	-0.141928	3.35125e-19	-2.1903e-10	-0.180698
23617215	chr18:23617215:T:C	3.10542e-19	-0.616592	-0.859976	2.4974e-20	-1.81168	-0.965686
23617442	chr18:23617442:C:T	2.74969e-18	-2.1903e-10	0.704356	7.11951e-19	-2.1903e-10	0.572808
23618357	chr18:23618357:C:T	1.1532e-18	-2.1903e-10	-0.164592	2.66799e-19	-2.1903e-10	-0.408704
23618861	chr18:23618861:GGAA:G	2.60623e-19	-1.65181	-2.58223e-10	6.78197e-20	-1.77835	-2.58223e-10
23619089	chr18:23619089:T:C	4.04686e-19	-2.1903e-10	-1.21177	1.1972e-19	-2.1903e-10	-1.21005
23619219	chr18:23619219:A:C	6.06154e-19	-2.1903e-10	-0.807752	1.54478e-19	-2.1903e-10	-0.955151
23620503	chr18:23620503:C:G	1.16203e-18	1.05007	-1.20703	3.09524e-20	-1.3602	-1.20255
23621005	chr18:23621005:G:A	4.06979e-19	-2.1903e-10	-1.20612	1.19868e-19	-2.1903e-10	-1.20881
23621381	chr18:23621381:G:A	4.81662e-19	-2.1903e-10	-1.03764	1.2903e-19	-2.1903e-10	-1.13515
23621439	chr18:23621439:TG:T	4.04407e-19	-2.1903e-10	-1.21246	1.19902e-19	-2.1903e-10	-1.20852
23621441	chr18:23621441:G:C	4.04456e-19	-2.1903e-10	-1.21234	1.19949e-19	-2.1903e-10	-1.20813
23621480	chr18:23621480:CAA:C	6.90595e-20	-1.86722	-1.11269	2.70129e-20	-1.48769	-1.2112
23622426	chr18:23622426:C:T	4.7542e-19	-2.1903e-10	-1.05069	1.37821e-19	-2.1903e-10	-1.06924
23622839	chr18:23622839:T:C	1.46798e-19	-1.12899	-1.09684	2.5193e-20	-1.60418	-1.16445
23623469	chr18:23623469:T:C	4.68929e-19	-2.1903e-10	-1.06443	1.31431e-19	-2.1903e-10	-1.11672
23623532	chr18:23623532:C:A	4.04721e-19	-2.1903e-10	-1.21169	1.24871e-19	-2.1903e-10	-1.16792
23625602	chr18:23625602:G:A	1.23623e-19	-1.65325	-0.744405	3.06545e-20	-1.52833	-1.0441
23626288	chr18:23626288:T:G	2.54342e-19	-1.67621	-2.58223e-10	6.91446e-20	-1.759	-2.58223e-10
23626400	chr18:23626400:G:A	4.07714e-19	-2.1903e-10	-1.20432	1.22409e-19	-2.1903e-10	-1.18783
23626794	chr18:23626794:C:G	4.15587e-19	-2.1903e-10	-1.18519	1.1961e-19	-2.1903e-10	-1.21097
23626836	chr18:23626836:A:G	4.05208e-19	-2.1903e-10	-1.21049	1.21022e-19	-2.1903e-10	-1.19923
23627684	chr18:23627684:A:G	4.0487e-19	-2.1903e-10	-1.21132	1.23525e-19	-2.1903e-10	-1.17876
23628354	chr18:23628354:C:A	1.59272e-18	-2.1903e-10	0.158314	3.1337e-19	-2.1903e-10	-0.247816
23628522	chr18:23628522:C:T	5.28586e-19	-2.1903e-10	-0.94468	1.46795e-19	-2.1903e-10	-1.00617
23628734	chr18:23628734:T:C	2.18996e-19	-1.24763	-0.578201	3.06414e-20	-1.7087	-0.864147
23629054	chr18:23629054:G:A	4.32847e-19	-2.1903e-10	-1.1445	1.32152e-19	-2.1903e-10	-1.11125
23629736	chr18:23629736:G:T	3.05815e-19	-1.83859	0.346688	6.84397e-20	-1.55471	-0.214533
23629798	chr18:23629798:G:A	5.2783e-19	-2.1903e-10	-0.946112	1.69994e-19	-2.1903e-10	-0.859438
23630019	chr18:23630019:C:T	4.10694e-19	-2.1903e-10	-1.19704	1.20383e-19	-2.1903e-10	-1.20452
23630024	chr18:23630024:G:A	1.98372e-19	-1.51957	-0.405174	2.42255e-20	-1.87072	-0.937072
23630398	chr18:23630398:C:G	9.92705e-19	-2.1903e-10	-0.314452	3.40969e-19	-2.1903e-10	-0.16341
23630413	chr18:23630413:A:G	1.94824e-19	-1.17225	-0.770536	2.76875e-20	-1.6604	-1.01382
23630432	chr18:23630432:C:CA	1.7897e-19	-1.18055	-0.847112	2.65318e-20	-1.66751	-1.04935
23631890	chr18:23631890:G:A	2.5019e-19	-1.87536	0.182698	5.44769e-20	-1.6664	-0.331026
23632412	chr18:23632412:A:G	4.73367e-19	-2.1903e-10	-1.05501	1.5001e-19	-2.1903e-10	-0.984498
23633064	chr18:23633064:T:G	4.3977e-19	-2.1903e-10	-1.12863	1.49369e-19	-2.1903e-10	-0.98878
23633087	chr18:23633087:CTA:C	4.32436e-19	-2.1903e-10	-1.14545	1.23104e-19	-2.1903e-10	-1.18217
23633550	chr18:23633550:T:C	4.07569e-19	-1.20468	-2.58223e-10	7.60266e-20	-1.66412	-2.58223e-10
23633567	chr18:23633567:T:C	1.57215e-18	-2.1903e-10	0.145313	3.09981e-19	-2.1903e-10	-0.25869
23634138	chr18:23634138:G:A	5.82068e-19	-2.1903e-10	-0.848299	1.4405e-19	-2.1903e-10	-1.02504
23636458	chr18:23636458:G:A	1.24715e-17	2.21631	-2.58223e-10	2.01694e-19	-0.688448	-2.58223e-10
23636677	chr18:23636677:G:A	5.29713e-19	-2.1903e-10	-0.942551	1.72436e-19	-2.1903e-10	-0.845174
23636753	chr18:23636753:T:TGATAAAGA	4.04744e-19	-2.1903e-10	-1.21163	1.24785e-19	-2.1903e-10	-1.16861
23637056	chr18:23637056:T:TC	5.99909e-19	-0.818108	-2.58223e-10	8.27921e-20	-1.57887	-2.58223e-10
23637277	chr18:23637277:T:C	2.96406e-17	3.08201	-2.58223e-10	4.54609e-18	2.42682	-2.58223e-10
23637317	chr18:23637317:A:G	4.04261e-19	-2.1903e-10	-1.21283	1.19412e-19	-2.1903e-10	-1.21262
23637592	chr18:23637592:C:G	2.10005e-19	-1.86775	-2.58223e-10	1.20021e-19	-1.20753	-2.58223e-10
23637624	chr18:23637624:C:T	2.29128e-19	-1.45579	-0.324813	9.79445e-20	-0.579867	-0.830933
23637944	chr18:23637944:T:C	6.9791e-19	-2.1903e-10	-0.666795	1.94592e-19	-2.1903e-10	-0.724295
23638472	chr18:23638472:A:G	4.04377e-19	-2.1903e-10	-1.21254	1.21822e-19	-2.1903e-10	-1.19264
23639055	chr18:23639055:C:T	6.07342e-19	-2.1903e-10	-0.805794	1.66133e-19	-2.1903e-10	-0.88241
23639340	chr18:23639340:A:G	1.01377e-19	-1.82131	-0.774735	5.28841e-20	-1.05385	-0.973252
23639341	chr18:23639341:G:A	4.04473e-19	-2.1903e-10	-1.2123	1.19756e-19	-2.1903e-10	-1.20975
23639455	chr18:23639455:G:A	4.12952e-19	-2.1903e-10	-1.19155	1.22574e-19	-2.1903e-10	-1.18649
23640260	chr18:23640260:T:G	4.15315e-19	-2.1903e-10	-1.18585	1.22882e-19	-2.1903e-10	-1.18398
23640370	chr18:23640370:G:T	2.21843e-19	-1.81292	-2.58223e-10	6.54046e-20	-1.81461	-2.58223e-10
23640422	chr18:23640422:C:A	5.44536e-19	-2.1903e-10	-0.914953	1.45434e-19	-2.1903e-10	-1.01548
23640524	chr18:23640524:T:C	2.50918e-19	-1.68976	-2.58223e-10	8.36662e-20	-1.56837	-2.58223e-10
23640717	chr18:23640717:A:C	4.90383e-19	-2.1903e-10	-1.0197	1.34446e-19	-2.1903e-10	-1.09404
23640973	chr18:23640973:C:T	8.39473e-20	-1.85462	-0.930073	2.61067e-20	-1.865	-0.868009
23641010	chr18:23641010:A:G	4.13721e-19	-2.1903e-10	-1.18969	1.22825e-19	-2.1903e-10	-1.18444
23641291	chr18:23641291:C:T	4.77816e-19	-2.1903e-10	-1.04566	1.25388e-19	-2.1903e-10	-1.16379
23641927	chr18:23641927:G:A	1.39535e-18	-2.1903e-10	0.0260164	2.91775e-19	-2.1903e-10	-0.319217
23642329	chr18:23642329:C:T	4.27577e-19	-2.1903e-10	-1.15675	1.19701e-19	-2.1903e-10	-1.2102
23642952	chr18:23642952:G:T	4.0427e-19	-2.1903e-10	-1.2128	1.22586e-19	-2.1903e-10	-1.18639
23642982	chr18:23642982:T:C	4.89676e-19	-1.02114	-2.58223e-10	8.53818e-20	-1.54807	-2.58223e-10
23643966	chr18:23643966:A:C	4.04446e-19	-2.1903e-10	-1.21237	1.23264e-19	-2.1903e-10	-1.18087
23644063	chr18:23644063:C:A	4.64395e-19	-2.1903e-10	-1.07415	1.27141e-19	-2.1903e-10	-1.1499
23644155	chr18:23644155:T:C	4.35971e-19	-2.1903e-10	-1.13731	1.25256e-19	-2.1903e-10	-1.16484
23644223	chr18:23644223:C:G	4.37849e-19	-2.1903e-10	-1.13301	1.28273e-19	-2.1903e-10	-1.14104
23644381	chr18:23644381:C:T	6.41617e-19	-2.1903e-10	-0.750895	1.68677e-19	-2.1903e-10	-0.867215
23644992	chr18:23644992:G:A	4.92233e-19	-2.1903e-10	-1.01593	1.3644e-19	-2.1903e-10	-1.07932
23645336	chr18:23645336:G:C	4.04919e-19	-2.1903e-10	-1.2112	1.24142e-19	-2.1903e-10	-1.17377
23645406	chr18:23645406:T:C	4.69698e-19	-2.1903e-10	-1.0628	1.30375e-19	-2.1903e-10	-1.12479
23645569	chr18:23645569:A:G	5.48924e-19	-2.1903e-10	-0.906927	1.48413e-19	-2.1903e-10	-0.995202
23646025	chr18:23646025:C:T	4.21417e-19	-2.1903e-10	-1.17126	1.19433e-19	-2.1903e-10	-1.21244
23646607	chr18:23646607:A:T	7.91907e-19	-2.1903e-10	-0.540442	2.0639e-19	-2.1903e-10	-0.665432
23646676	chr18:23646676:A:G	6.94281e-20	-1.86235	-1.11224	2.63711e-20	-1.72913	-0.993806
23646896	chr18:23646896:C:T	5.55609e-19	-2.1903e-10	-0.894822	1.43498e-19	-2.1903e-10	-1.02888
23647241	chr18:23647241:C:T	4.14632e-19	-2.1903e-10	-1.18749	1.32518e-19	-2.1903e-10	-1.10848
23647711	chr18:23647711:G:A	1.17113e-19	-1.23935	-1.21239	2.12441e-20	-1.74036	-1.19876
23647880	chr18:23647880:G:A	6.77108e-19	-2.1903e-10	-0.697055	1.6943e-19	-2.1903e-10	-0.862764
23647965	chr18:23647965:C:CCCCCA	1.25457e-18	-2.1903e-10	-0.0803363	2.65408e-19	-2.1903e-10	-0.413932
23647966	chr18:23647966:TGGGATCTA:T	1.24349e-18	-2.1903e-10	-0.0892125	2.63565e-19	-2.1903e-10	-0.420902
23648048	chr18:23648048:A:G	4.05558e-19	-2.1903e-10	-1.20962	1.21025e-19	-2.1903e-10	-1.19921
23648390	chr18:23648390:C:T	9.33471e-19	-2.1903e-10	-0.375976	2.41314e-19	-2.1903e-10	-0.5091
23648683	chr18:23648683:G:T	7.53997e-20	-1.87154	-1.02054	2.0329e-20	-1.78917	-1.19398
23649031	chr18:23649031:C:T	6.72019e-19	-0.7046	-2.58223e-10	8.72994e-20	-1.52586	-2.58223e-10
23649137	chr18:23649137:C:T	1.11526e-18	-0.198045	-2.58223e-10	8.27777e-20	-1.57904	-2.58223e-10
23649345	chr18:23649345:A:G	8.38927e-20	-1.84825	-0.937099	2.60826e-20	-1.85776	-0.876168
23649811	chr18:23649811:C:T	1.27403e-18	-2.1903e-10	-0.0649475	2.69132e-19	-2.1903e-10	-0.399998
23649834	chr18:23649834:A:G	1.18803e-18	-2.1903e-10	-0.134832	2.53686e-19	-2.1903e-10	-0.459103
23649878	chr18:23649878:C:T	6.11515e-19	-0.798947	-2.58223e-10	8.27783e-20	-1.57904	-2.58223e-10
23650213	chr18:23650213:A:G	5.28437e-19	-2.1903e-10	-0.944963	1.44947e-19	-2.1903e-10	-1.01884
23650431	chr18:23650431:A:T	5.42738e-19	-0.91826	-2.58223e-10	1.53172e-19	-0.96364	-2.58223e-10
23650651	chr18:23650651:A:G	4.88204e-19	-2.1903e-10	-1.02415	1.46645e-19	-2.1903e-10	-1.00719
23650766	chr18:23650766:A:G	1.80733e-18	-2.1903e-10	0.28472	3.64349e-19	-2.1903e-10	-0.0970874
23650960	chr18:23650960:C:T	1.29664e-18	-2.1903e-10	-0.0473533	2.73166e-19	-2.1903e-10	-0.385121
23652093	chr18:23652093:A:G	1.45561e-18	-2.1903e-10	0.0682949	3.1265e-19	-2.1903e-10	-0.250117
23652266	chr18:23652266:C:A	8.47006e-20	-1.74021	-1.03555	4.14083e-20	-1.31369	-0.958026
23652474	chr18:23652474:C:T	4.72435e-19	-2.1903e-10	-1.05699	1.29305e-19	-2.1903e-10	-1.13303
23652523	chr18:23652523:G:A	8.37223e-20	-1.83972	-0.94766	2.59296e-20	-1.85117	-0.888643
23652584	chr18:23652584:A:G	4.10805e-19	-2.1903e-10	-1.19677	1.21855e-19	-2.1903e-10	-1.19237
23652883	chr18:23652883:G:A	4.29347e-19	-2.1903e-10	-1.15262	1.19786e-19	-2.1903e-10	-1.20949
23653762	chr18:23653762:C:T	2.26972e-19	-1.79006	-2.58223e-10	6.64524e-20	-1.79872	-2.58223e-10
23655246	chr18:23655246:G:A	1.91609e-19	-1.83684	-0.122591	2.32316e-19	-0.770296	0.223195
23655303	chr18:23655303:G:A	8.05896e-20	-1.8445	-0.981019	2.48757e-20	-1.85425	-0.927059
23655309	chr18:23655309:C:T	4.17295e-19	-2.1903e-10	-1.18109	1.3433e-19	-2.1903e-10	-1.0949
23656006	chr18:23656006:T:C	6.72426e-20	-1.85787	-1.14871	1.82475e-20	-1.89155	-1.19962
23657996	chr18:23657996:C:T	5.13934e-19	-2.1903e-10	-0.972791	1.36709e-19	-2.1903e-10	-1.07735
23659070	chr18:23659070:C:G	4.08709e-19	-2.1903e-10	-1.20188	1.19691e-19	-2.1903e-10	-1.21029
23659205	chr18:23659205:C:T	4.0968e-19	-2.1903e-10	-1.19951	1.29661e-19	-2.1903e-10	-1.13028
23659391	chr18:23659391:C:T	5.99941e-19	-2.1903e-10	-0.818055	1.41709e-19	-2.1903e-10	-1.04143
23659599	chr18:23659599:T:C	4.18459e-19	-2.1903e-10	-1.17831	1.19816e-19	-2.1903e-10	-1.20925
23659604	chr18:23659604:A:G	4.09184e-19	-2.1903e-10	-1.20072	1.23245e-19	-2.1903e-10	-1.18102
23660160	chr18:23660160:T:G	4.80024e-19	-2.1903e-10	-1.04105	1.40782e-19	-2.1903e-10	-1.04799
23660180	chr18:23660180:G:A	6.74049e-20	-1.85126	-1.15291	2.05323e-20	-1.76592	-1.20728
23660302	chr18:23660302:T:C	4.14483e-19	-2.1903e-10	-1.18785	1.2195e-19	-2.1903e-10	-1.19159
23660587	chr18:23660587:C:T	4.25517e-19	-2.1903e-10	-1.16158	1.22886e-19	-2.1903e-10	-1.18394
23660968	chr18:23660968:C:T	4.94448e-19	-2.1903e-10	-1.01144	1.3022e-19	-2.1903e-10	-1.12598
23661104	chr18:23661104:T:A	1.11793e-18	-2.1903e-10	-0.195653	2.56719e-19	-2.1903e-10	-0.447217
23661931	chr18:23661931:T:A	2.43214e-19	-1.72094	-2.58223e-10	8.00535e-20	-1.61251	-2.58223e-10
23662449	chr18:23662449:G:A	1.23432e-18	-2.1903e-10	-0.0966145	2.62172e-19	-2.1903e-10	-0.426201
23662456	chr18:23662456:G:T	4.46944e-19	-2.1903e-10	-1.11245	1.22076e-19	-2.1903e-10	-1.19056
23662475	chr18:23662475:C:G	4.20508e-19	-2.1903e-10	-1.17342	1.24941e-19	-2.1903e-10	-1.16736
23662596	chr18:23662596:G:GGCGGGCA	4.15659e-19	-2.1903e-10	-1.18502	1.3309e-19	-2.1903e-10	-1.10418
23662904	chr18:23662904:G:A	4.11146e-19	-2.1903e-10	-1.19594	1.20324e-19	-2.1903e-10	-1.20501
23662927	chr18:23662927:C:T	5.70994e-19	-2.1903e-10	-0.867507	1.54938e-19	-2.1903e-10	-0.952174
23663545	chr18:23663545:C:T	1.05267e-18	-2.1903e-10	-0.255796	2.74697e-19	-2.1903e-10	-0.379531
23663791	chr18:23663791:G:A	5.85812e-19	-2.1903e-10	-0.841888	1.69412e-19	-2.1903e-10	-0.862867
23664027	chr18:23664027:C:T	6.1823e-19	-2.1903e-10	-0.788026	1.69601e-19	-2.1903e-10	-0.861752
23664073	chr18:23664073:G:A	1.53029e-19	-1.3458	-0.838462	2.77088e-20	-1.81014	-0.863308
23664480	chr18:23664480:C:G	4.48925e-19	-2.1903e-10	-1.10803	1.22478e-19	-2.1903e-10	-1.18727
23664575	chr18:23664575:C:A	7.07606e-20	-1.85171	-1.10387	2.07362e-20	-1.75115	-1.21217
23664580	chr18:23664580:T:C	4.97502e-19	-2.1903e-10	-1.00529	1.26379e-19	-2.1903e-10	-1.15591
23665083	chr18:23665083:C:T	4.40101e-19	-2.1903e-10	-1.12788	1.22123e-19	-2.1903e-10	-1.19017
23665318	chr18:23665318:G:A	4.04283e-19	-2.1903e-10	-1.21277	1.19755e-19	-2.1903e-10	-1.20975
23665341	chr18:23665341:T:C	4.99778e-19	-2.1903e-10	-1.00072	1.46345e-19	-2.1903e-10	-1.00923
23665516	chr18:23665516:C:T	6.66236e-20	-1.84688	-1.16894	2.09132e-20	-1.75442	-1.2004
23665807	chr18:23665807:A:G	5.78729e-19	-2.1903e-10	-0.854051	1.58048e-19	-2.1903e-10	-0.932302
23666390	chr18:23666390:T:G	4.04349e-19	-2.1903e-10	-1.21261	1.22637e-19	-2.1903e-10	-1.18597
23666627	chr18:23666627:C:T	1.07278e-19	-1.71846	-0.820999	6.80212e-20	-0.768783	-1.0066
23667396	chr18:23667396:G:A	4.26642e-19	-2.1903e-10	-1.15894	1.19866e-19	-2.1903e-10	-1.20883
23667491	chr18:23667491:T:C	5.34845e-19	-2.1903e-10	-0.932908	1.31909e-19	-2.1903e-10	-1.11309
23667584	chr18:23667584:C:T	4.19021e-19	-2.1903e-10	-1.17697	1.2203e-19	-2.1903e-10	-1.19093
23667982	chr18:23667982:A:T	1.19023e-18	-2.1903e-10	-0.132983	2.53413e-19	-2.1903e-10	-0.46018
23668406	chr18:23668406:A:G	4.08514e-19	-2.1903e-10	-1.20236	1.21015e-19	-2.1903e-10	-1.19929
23668541	chr18:23668541:T:C	4.13995e-19	-2.1903e-10	-1.18903	1.22528e-19	-2.1903e-10	-1.18686
23668559	chr18:23668559:C:T	4.24276e-19	-2.1903e-10	-1.1645	1.38434e-19	-2.1903e-10	-1.06481
23668637	chr18:23668637:C:T	5.67259e-19	-2.1903e-10	-0.874071	1.51631e-19	-2.1903e-10	-0.973749
23668676	chr18:23668676:G:A	4.85343e-19	-2.1903e-10	-1.03003	1.42363e-19	-2.1903e-10	-1.03682
23668690	chr18:23668690:G:GA	4.17006e-19	-2.1903e-10	-1.18178	1.34139e-19	-2.1903e-10	-1.09633
23669299	chr18:23669299:G:A	4.9488e-19	-2.1903e-10	-1.01057	1.40384e-19	-2.1903e-10	-1.05082
23669451	chr18:23669451:C:T	4.0426e-19	-2.1903e-10	-1.21283	1.19387e-19	-2.1903e-10	-1.21283
23669939	chr18:23669939:T:G	4.19745e-19	-2.1903e-10	-1.17524	1.35182e-19	-2.1903e-10	-1.08858
23670610	chr18:23670610:T:C	4.6193e-19	-2.1903e-10	-1.07947	1.34947e-19	-2.1903e-10	-1.09032
23670735	chr18:23670735:C:T	6.73572e-20	-1.79753	-1.20735	2.15764e-20	-1.85665	-1.06695
23670852	chr18:23670852:T:C	4.0528e-19	-2.1903e-10	-1.21031	1.25687e-19	-2.1903e-10	-1.1614
23671046	chr18:23671046:A:C	4.06106e-19	-2.1903e-10	-1.20827	1.21311e-19	-2.1903e-10	-1.19684
23671283	chr18:23671283:A:G	4.18894e-19	-2.1903e-10	-1.17727	1.21175e-19	-2.1903e-10	-1.19797
23671356	chr18:23671356:C:T	4.7724e-19	-2.1903e-10	-1.04687	1.40302e-19	-2.1903e-10	-1.0514
23671560	chr18:23671560:A:T	4.8258e-19	-2.1903e-10	-1.03574	1.66485e-19	-2.1903e-10	-0.880298
23672121	chr18:23672121:T:C	4.06142e-19	-2.1903e-10	-1.20818	1.19557e-19	-2.1903e-10	-1.21141
23672339	chr18:23672339:C:T	6.86679e-19	-2.1903e-10	-0.683019	2.28676e-19	-2.1903e-10	-0.562896
23672436	chr18:23672436:G:A	4.0651e-19	-2.1903e-10	-1.20728	1.30224e-19	-2.1903e-10	-1.12595
23672604	chr18:23672604:T:A	4.41294e-19	-2.1903e-10	-1.12517	1.31043e-19	-2.1903e-10	-1.11968
23672628	chr18:23672628:A:G	2.0794e-19	-0.666067	-1.21157	1.16332e-19	-0.078622	-1.16013
23672763	chr18:23672763:G:A	4.57181e-19	-2.1903e-10	-1.08981	1.30145e-19	-2.1903e-10	-1.12655
23673554	chr18:23673554:C:T	4.05542e-19	-2.1903e-10	-1.20966	1.20681e-19	-2.1903e-10	-1.20205
23673901	chr18:23673901:T:C	1.21747e-19	-1.20716	-1.20579	2.73157e-20	-1.47503	-1.21271
23674723	chr18:23674723:A:C	4.04295e-19	-2.1903e-10	-1.21274	1.22671e-19	-2.1903e-10	-1.1857
23674776	chr18:23674776:A:C	1.0861e-19	-1.3223	-1.20482	2.5749e-20	-1.5384	-1.20841
23675562	chr18:23675562:G:A	1.05698e-18	-2.1903e-10	-0.251711	2.4097e-19	-2.1903e-10	-0.510529
23675696	chr18:23675696:A:G	4.21922e-19	-2.1903e-10	-1.17007	1.40738e-19	-2.1903e-10	-1.0483
23676291	chr18:23676291:T:TC	4.44603e-19	-2.1903e-10	-1.1177	1.264e-19	-2.1903e-10	-1.15575
23676411	chr18:23676411:C:A	4.0476e-19	-2.1903e-10	-1.21159	1.21306e-19	-2.1903e-10	-1.19688
23676541	chr18:23676541:C:T	4.1004e-19	-2.1903e-10	-1.19863	1.19405e-19	-2.1903e-10	-1.21268
23676713	chr18:23676713:T:C	7.93733e-19	-2.1903e-10	-0.538138	2.57393e-19	-2.1903e-10	-0.444595
23677223	chr18:23677223:A:G	4.05021e-19	-2.1903e-10	-1.21095	1.21054e-19	-2.1903e-10	-1.19896
23677439	chr18:23677439:T:C	7.79487e-19	-2.1903e-10	-0.556249	2.32907e-19	-2.1903e-10	-0.544563
23677531	chr18:23677531:C:A	1.29505e-19	-1.18602	-1.16515	2.76255e-20	-1.47521	-1.20126
23677624	chr18:23677624:T:C	8.26206e-20	-1.61206	-1.18857	5.40874e-20	-0.801052	-1.20355
23677671	chr18:23677671:T:C	8.18359e-20	-1.63611	-1.17406	6.52977e-20	-0.816467	-0.999778
23678335	chr18:23678335:T:C	9.64292e-20	-1.43417	-1.2119	2.37579e-20	-1.61447	-1.21282
23678668	chr18:23678668:G:A	4.04987e-19	-2.1903e-10	-1.21103	1.21081e-19	-2.1903e-10	-1.19874
23678860	chr18:23678860:G:A	1.19518e-18	-2.1903e-10	-0.128832	3.14267e-19	-2.1903e-10	-0.244958
23679173	chr18:23679173:A:G	4.56521e-19	-2.1903e-10	-1.09125	1.36844e-19	-2.1903e-10	-1.07636
23680046	chr18:23680046:T:C	1.30132e-19	-1.17836	-1.16798	2.77497e-20	-1.47141	-1.20057
23680219	chr18:23680219:T:C	1.20542e-19	-1.23223	-1.19066	2.61576e-20	-1.51978	-1.21128
23680703	chr18:23680703:G:A	4.05553e-19	-2.1903e-10	-1.20963	1.20701e-19	-2.1903e-10	-1.20189
23680764	chr18:23680764:G:T	4.06924e-19	-2.1903e-10	-1.20626	1.20853e-19	-2.1903e-10	-1.20063
23682053	chr18:23682053:A:G	4.09923e-19	-1.89288	0.693965	4.08482e-19	-1.09369	1.11093
23682289	chr18:23682289:G:T	7.25895e-19	-0.627481	-2.58223e-10	1.9577e-19	-0.718261	-2.58223e-10
23682464	chr18:23682464:A:G	5.56412e-19	-2.1903e-10	-0.893377	1.74107e-19	-2.1903e-10	-0.835534
23682503	chr18:23682503:T:C	7.91255e-19	-2.1903e-10	-0.541265	2.55478e-19	-2.1903e-10	-0.452065
23682861	chr18:23682861:T:C	5.8188e-19	-2.1903e-10	-0.848622	1.733e-19	-2.1903e-10	-0.840179
23682940	chr18:23682940:G:A	6.67331e-19	0.235006	-0.946605	4.98165e-20	-1.09527	-0.991588
23683249	chr18:23683249:G:A	4.04261e-19	-2.1903e-10	-1.21283	1.19387e-19	-2.1903e-10	-1.21283
23683372	chr18:23683372:C:T	4.70083e-19	-2.1903e-10	-1.06198	1.30369e-19	-2.1903e-10	-1.12483
23683926	chr18:23683926:C:T	6.07552e-19	-2.1903e-10	-0.805448	2.03478e-19	-2.1903e-10	-0.679645
23684659	chr18:23684659:G:C	3.79871e-18	1.02753	-2.58223e-10	3.09107e-18	2.04107	-2.58223e-10
23685001	chr18:23685001:G:T	3.28515e-19	-0.850234	-0.570068	4.10097e-20	-1.68332	-0.598076
23685075	chr18:23685075:G:A	2.5847e-19	-0.59487	-1.06524	2.9864e-20	-1.53165	-1.0669
23685307	chr18:23685307:C:T	8.43366e-19	-2.1903e-10	-0.477485	2.25676e-19	-2.1903e-10	-0.576101
23685403	chr18:23685403:T:G	4.46823e-19	-1.11272	-2.58223e-10	6.15424e-20	-1.87547	-2.58223e-10
23685476	chr18:23685476:C:T	4.04755e-19	-2.1903e-10	-1.2116	1.2431e-19	-2.1903e-10	-1.17242
23685600	chr18:23685600:G:C	4.30322e-19	-2.1903e-10	-1.15035	1.36491e-19	-2.1903e-10	-1.07894
23685867	chr18:23685867:G:A	5.44742e-19	-0.914574	-2.58223e-10	1.49546e-19	-0.987598	-2.58223e-10
23687281	chr18:23687281:T:C	9.82356e-20	-1.68741	-0.940102	2.5464e-20	-1.82908	-0.928851
23687368	chr18:23687368:G:A	4.51518e-19	-2.1903e-10	-1.10227	1.27304e-19	-2.1903e-10	-1.14862
23687382	chr18:23687382:TTTC:T	8.61169e-19	-2.1903e-10	-0.456595	2.83292e-19	-2.1903e-10	-0.348722
23687416	chr18:23687416:A:T	9.81274e-20	-1.7088	-0.91982	2.5819e-20	-1.83831	-0.905774
23687475	chr18:23687475:G:C	5.92208e-19	-2.1903e-10	-0.831029	1.86374e-19	-2.1903e-10	-0.767446
23688093	chr18:23688093:A:G	9.74236e-20	-1.69245	-0.943368	2.52851e-20	-1.83324	-0.931746
23688236	chr18:23688236:C:T	1.09975e-19	-1.67466	-0.839971	2.85118e-20	-1.81922	-0.825667
23689762	chr18:23689762:C:A	7.12295e-19	-2.1903e-10	-0.646394	1.91258e-19	-2.1903e-10	-0.741578
23690024	chr18:23690024:G:T	9.81404e-19	-2.1903e-10	-0.325901	2.56939e-19	-2.1903e-10	-0.446363
23690160	chr18:23690160:A:G	4.89148e-19	-2.1903e-10	-1.02222	1.44701e-19	-2.1903e-10	-1.02053
23690470	chr18:23690470:C:A	1.79584e-19	-1.03946	-0.984783	2.6543e-20	-1.7382	-0.978234
23690756	chr18:23690756:G:A	4.55365e-19	-2.1903e-10	-1.09379	1.28717e-19	-2.1903e-10	-1.13759
23691560	chr18:23691560:C:T	4.11569e-19	-2.1903e-10	-1.19491	1.21149e-19	-2.1903e-10	-1.19818
23691710	chr18:23691710:T:C	7.07283e-19	-2.1903e-10	-0.653456	2.24128e-19	-2.1903e-10	-0.582985
23692590	chr18:23692590:A:G	5.72673e-19	-2.1903e-10	-0.864571	1.57101e-19	-2.1903e-10	-0.938312
23692607	chr18:23692607:C:T	1.64304e-19	-1.82382	-0.289348	4.51947e-20	-1.893	-0.291222
23692708	chr18:23692708:A:G	7.99023e-19	-2.1903e-10	-0.531496	2.96314e-19	-2.1903e-10	-0.303781
23692874	chr18:23692874:A:C	7.54928e-20	-1.89452	-0.996325	2.50338e-20	-1.67462	-1.10035
23693058	chr18:23693058:A:T	6.63504e-19	-2.1903e-10	-0.717352	2.45672e-19	-2.1903e-10	-0.491204
23693997	chr18:23693997:CT:C	5.39308e-19	-2.1903e-10	-0.924599	1.85851e-19	-2.1903e-10	-0.770257
23694408	chr18:23694408:G:C	7.1486e-19	-2.1903e-10	-0.642799	2.28088e-19	-2.1903e-10	-0.565468
23694775	chr18:23694775:A:T	7.99394e-20	-1.82701	-1.0066	2.20572e-20	-1.88972	-1.01184
23695207	chr18:23695207:T:C	8.29445e-20	-1.82039	-0.976319	2.27666e-20	-1.88809	-0.981822
23695479	chr18:23695479:T:A	6.95068e-19	-2.1903e-10	-0.670876	2.21389e-19	-2.1903e-10	-0.595281
23696523	chr18:23696523:C:T	1.15032e-18	-2.1903e-10	-0.167089	3.0152e-19	-2.1903e-10	-0.286365
23696569	chr18:23696569:C:T	7.95543e-20	-1.89485	-0.943592	2.6477e-20	-1.66217	-1.05675
23697161	chr18:23697161:C:A	5.34704e-19	-2.1903e-10	-0.933173	1.84023e-19	-2.1903e-10	-0.780141
23697630	chr18:23697630:C:T	4.04442e-19	-2.1903e-10	-1.21238	1.19636e-19	-2.1903e-10	-1.21075
23697880	chr18:23697880:A:G	7.49976e-19	-2.1903e-10	-0.594845	2.00641e-19	-2.1903e-10	-0.693684
23697927	chr18:23697927:C:T	1.15408e-18	-2.1903e-10	-0.163831	3.87047e-19	-2.1903e-10	-0.036656
23697973	chr18:23697973:A:G	4.54631e-19	-2.1903e-10	-1.0954	1.28008e-19	-2.1903e-10	-1.14311
23698639	chr18:23698639:T:A	4.29654e-19	-2.1903e-10	-1.15191	1.30172e-19	-2.1903e-10	-1.12634
23698686	chr18:23698686:C:A	9.91314e-19	-2.1903e-10	-0.315855	3.13185e-19	-2.1903e-10	-0.248407
23698687	chr18:23698687:T:G	9.91314e-19	-2.1903e-10	-0.315855	3.13185e-19	-2.1903e-10	-0.248407
23698832	chr18:23698832:C:T	6.01873e-19	-2.1903e-10	-0.81484	1.8099e-19	-2.1903e-10	-0.796757
23699115	chr18:23699115:T:C	8.36681e-20	-1.89514	-0.89289	2.80958e-20	-1.63868	-1.0209
23699325	chr18:23699325:AC:A	5.94365e-19	-2.1903e-10	-0.827392	1.61912e-19	-2.1903e-10	-0.90815
23699926	chr18:23699926:T:C	8.80811e-20	-1.79766	-0.938964	2.37935e-20	-1.87913	-0.946656
23701097	chr18:23701097:C:T	7.88378e-20	-1.89433	-0.953162	2.59724e-20	-1.66987	-1.06829
23701204	chr18:23701204:T:C	8.75123e-20	-1.7968	-0.946305	2.36212e-20	-1.87942	-0.95364
23702718	chr18:23702718:C:CTG	6.99121e-20	-1.79825	-1.1694	1.92715e-20	-1.87519	-1.16138
23702825	chr18:23702825:C:T	1.28711e-18	-2.1903e-10	-0.0547341	3.91137e-19	-2.1903e-10	-0.0261426
23703820	chr18:23703820:A:C	2.13827e-18	-2.1903e-10	0.452867	6.60084e-19	-2.1903e-10	0.497167
23704304	chr18:23704304:A:G	4.30225e-19	-2.1903e-10	-1.15058	1.23002e-19	-2.1903e-10	-1.183
23705170	chr18:23705170:C:T	2.04366e-19	-1.89498	-2.58223e-10	1.10631e-19	-1.289	-2.58223e-10
23706522	chr18:23706522:G:T	7.58136e-19	-2.1903e-10	-0.584024	1.9131e-19	-2.1903e-10	-0.741303
23706711	chr18:23706711:G:A	5.96541e-19	-2.1903e-10	-0.823739	1.63907e-19	-2.1903e-10	-0.895904
23706806	chr18:23706806:C:T	1.06703e-18	-2.1903e-10	-0.242249	2.78972e-19	-2.1903e-10	-0.36409
23706984	chr18:23706984:A:T	7.76401e-20	-1.89304	-0.969765	2.49794e-20	-1.69596	-1.08119
23707095	chr18:23707095:A:G	4.0843e-19	-2.1903e-10	-1.20257	1.32004e-19	-2.1903e-10	-1.11237
23707144	chr18:23707144:T:G	6.15094e-20	-1.89458	-1.20112	2.54494e-20	-1.60121	-1.1573
23707682	chr18:23707682:G:A	9.62162e-19	-2.1903e-10	-0.345703	2.44989e-19	-2.1903e-10	-0.493988
23707725	chr18:23707725:C:A	1.4306e-18	-2.1903e-10	0.0509647	4.35257e-19	-2.1903e-10	0.0807355
23707786	chr18:23707786:G:A	8.02384e-19	0.594013	-1.12131	6.0962e-20	-0.907178	-0.977773
23708226	chr18:23708226:C:T	1.40503e-18	-2.1903e-10	0.0329292	4.28627e-19	-2.1903e-10	0.0653852
23708402	chr18:23708402:T:C	8.09357e-20	-1.8939	-0.927327	2.60363e-20	-1.68571	-1.04999
23708557	chr18:23708557:G:T	5.96391e-19	-2.1903e-10	-0.82399	1.62881e-19	-2.1903e-10	-0.902182
23708691	chr18:23708691:T:C	2.64357e-19	-0.61536	-1.02223	3.9045e-20	-1.49981	-0.830676
23709020	chr18:23709020:G:T	9.17338e-19	-2.1903e-10	-0.39341	2.7384e-19	-2.1903e-10	-0.382657
23709315	chr18:23709315:T:C	7.04495e-20	-1.7807	-1.17929	1.92746e-20	-1.86579	-1.17062
23709670	chr18:23709670:C:T	1.35757e-18	-2.1903e-10	-0.00143218	4.07875e-19	-2.1903e-10	0.0157606
23710115	chr18:23710115:T:G	7.01865e-19	-2.1903e-10	-0.661145	1.79226e-19	-2.1903e-10	-0.806551
23710362	chr18:23710362:A:G	6.15078e-20	-1.89461	-1.20111	2.54628e-20	-1.60101	-1.15697
23710383	chr18:23710383:GC:G	7.70247e-20	-1.89452	-0.976238	2.53465e-20	-1.67632	-1.08624
23710525	chr18:23710525:A:G	4.04275e-19	-2.1903e-10	-1.21279	1.19716e-19	-2.1903e-10	-1.21008
23710723	chr18:23710723:G:A	6.7235e-20	-1.89098	-1.11571	2.2304e-20	-1.71023	-1.18021
23711392	chr18:23711392:T:C	2.42817e-19	-1.72258	-2.58223e-10	6.71271e-20	-1.78861	-2.58223e-10
23711441	chr18:23711441:C:G	8.62863e-20	-1.57085	-1.18637	1.916e-20	-1.82995	-1.21243
23711548	chr18:23711548:A:G	5.76034e-19	-2.1903e-10	-0.85872	2.35169e-19	-2.1903e-10	-0.534897
23712058	chr18:23712058:G:A	9.19574e-20	-1.6452	-1.04836	1.96019e-20	-1.86474	-1.15484
23713820	chr18:23713820:T:TGTTTG	7.53896e-19	-2.1903e-10	-0.589631	2.34698e-19	-2.1903e-10	-0.5369
23714058	chr18:23714058:T:C	5.74945e-19	-2.1903e-10	-0.860611	1.78595e-19	-2.1903e-10	-0.81008
23714381	chr18:23714381:G:A	2.58123e-19	-0.588736	-1.07271	3.68962e-20	-1.48488	-0.902211
23714903	chr18:23714903:A:G	9.7963e-19	-2.1903e-10	-0.327711	2.56742e-19	-2.1903e-10	-0.44713
23715215	chr18:23715215:G:A	4.35756e-19	-2.1903e-10	-1.1378	1.2454e-19	-2.1903e-10	-1.17057
23715912	chr18:23715912:C:T	7.74604e-20	-1.89461	-0.970507	2.56613e-20	-1.6687	-1.08152
23716401	chr18:23716401:C:T	6.15459e-20	-1.88789	-1.20722	2.33859e-20	-1.67246	-1.17061
23716465	chr18:23716465:G:A	1.35036e-18	-2.1903e-10	-0.0067574	4.08657e-19	-2.1903e-10	0.017676
23716527	chr18:23716527:C:A	6.54691e-19	-2.1903e-10	-0.730723	2.0724e-19	-2.1903e-10	-0.661323
23716598	chr18:23716598:C:A	4.49263e-19	-2.1903e-10	-1.10728	1.26994e-19	-2.1903e-10	-1.15106
23716812	chr18:23716812:T:A	8.13099e-20	-1.89478	-0.921842	2.78001e-20	-1.62469	-1.04547
23717764	chr18:23717764:T:G	2.85969e-19	-1.559	-2.58223e-10	1.42322e-19	-1.03711	-2.58223e-10
23717906	chr18:23717906:C:T	8.46841e-20	-1.8942	-0.881757	2.9113e-20	-1.60907	-1.01495
23718286	chr18:23718286:T:C	6.12544e-20	-1.89276	-1.20709	2.69361e-20	-1.53091	-1.17082
23718526	chr18:23718526:C:A	1.83483e-18	-2.1903e-10	0.299818	5.20914e-19	-2.1903e-10	0.260384
23718783	chr18:23718783:C:T	1.05369e-18	-2.1903e-10	-0.254828	3.18177e-19	-2.1903e-10	-0.232595
23718785	chr18:23718785:T:G	4.05236e-19	-2.1903e-10	-1.21042	1.26514e-19	-2.1903e-10	-1.15485
23719218	chr18:23719218:G:A	5.70005e-19	-0.86924	-2.58223e-10	1.07515e-19	-1.31757	-2.58223e-10
23720548	chr18:23720548:G:A	1.07346e-18	-2.1903e-10	-0.236244	3.22954e-19	-2.1903e-10	-0.217692
23721346	chr18:23721346:G:A	4.05318e-19	-2.1903e-10	-1.21021	1.28085e-19	-2.1903e-10	-1.1425
23722047	chr18:23722047:C:T	6.37671e-19	-2.1903e-10	-0.757063	1.73042e-19	-2.1903e-10	-0.841664
23722127	chr18:23722127:A:G	6.17448e-20	-1.88381	-1.20807	2.85649e-20	-1.46806	-1.17497
23722490	chr18:23722490:T:C	6.79155e-19	-2.1903e-10	-0.694037	1.73914e-19	-2.1903e-10	-0.836643
23722581	chr18:23722581:A:G	4.14649e-19	-2.1903e-10	-1.18745	1.20798e-19	-2.1903e-10	-1.20108
23722758	chr18:23722758:C:T	1.00489e-18	-2.1903e-10	-0.302256	2.62851e-19	-2.1903e-10	-0.423612
23723472	chr18:23723472:A:T	4.35063e-19	-1.1394	-2.58223e-10	2.9264e-19	-0.316259	-2.58223e-10
23723728	chr18:23723728:G:T	7.3892e-20	-1.89357	-1.01871	2.70711e-20	-1.5817	-1.11503
23723882	chr18:23723882:A:T	4.90296e-19	-2.1903e-10	-1.01988	1.44766e-19	-2.1903e-10	-1.02008
23723883	chr18:23723883:A:T	1.7447e-18	-2.1903e-10	0.249453	5.34792e-19	-2.1903e-10	0.286677
23723975	chr18:23723975:C:T	1.04046e-18	-2.1903e-10	-0.267472	3.12845e-19	-2.1903e-10	-0.249494
23724246	chr18:23724246:T:C	4.79325e-19	-2.1903e-10	-1.04251	1.73795e-19	-2.1903e-10	-0.837322
23724815	chr18:23724815:G:A	6.0931e-19	-2.1903e-10	-0.802559	1.91368e-19	-2.1903e-10	-0.741001
23725040	chr18:23725040:A:C	9.95687e-19	-2.1903e-10	-0.311453	2.99242e-19	-2.1903e-10	-0.293947
23725402	chr18:23725402:C:T	7.90119e-20	-1.89442	-0.950871	2.80427e-20	-1.59564	-1.06584
23725561	chr18:23725561:G:T	4.38476e-19	-2.1903e-10	-1.13158	1.24671e-19	-2.1903e-10	-1.16952
23726092	chr18:23726092:C:T	9.58221e-19	-2.1903e-10	-0.349807	2.51655e-19	-2.1903e-10	-0.467141
23726168	chr18:23726168:A:G	8.64849e-20	-1.79607	-0.958844	2.37435e-20	-1.87003	-0.957867
23726608	chr18:23726608:A:C	1.87333e-18	-2.1903e-10	0.320588	5.70401e-19	-2.1903e-10	0.351139
23726951	chr18:23726951:T:C	4.05389e-19	-2.1903e-10	-1.21004	1.19459e-19	-2.1903e-10	-1.21223
23727069	chr18:23727069:G:A	2.44143e-19	-1.71713	-2.58223e-10	6.59241e-20	-1.8067	-2.58223e-10
23727468	chr18:23727468:G:A	7.86704e-20	-1.89459	-0.95503	2.78342e-20	-1.6001	-1.06884
23727838	chr18:23727838:T:G	4.04881e-19	-2.1903e-10	-1.21129	1.19558e-19	-2.1903e-10	-1.2114
23728003	chr18:23728003:G:A	4.47104e-19	-2.1903e-10	-1.11209	1.3647e-19	-2.1903e-10	-1.07909
23728014	chr18:23728014:G:A	4.55328e-19	-2.1903e-10	-1.09387	1.26267e-19	-2.1903e-10	-1.15681
23729562	chr18:23729562:C:T	9.39624e-19	-2.1903e-10	-0.369406	2.45563e-19	-2.1903e-10	-0.491648
23729747	chr18:23729747:G:A	4.11213e-19	-2.1903e-10	-1.19578	1.21215e-19	-2.1903e-10	-1.19764
23730609	chr18:23730609:C:T	1.34159e-18	-2.1903e-10	-0.0132787	5.59268e-19	-2.1903e-10	0.331428
23730684	chr18:23730684:A:T	1.43845e-18	-2.1903e-10	0.0564334	6.05965e-19	-2.1903e-10	0.411621
23731793	chr18:23731793:G:A	1.49423e-19	-1.6397	-0.568402	2.82608e-20	-1.86198	-0.791742
23731797	chr18:23731797:A:G	6.93615e-20	-1.89003	-1.08553	2.30238e-20	-1.68797	-1.1707
23731985	chr18:23731985:A:C	2.04432e-19	-1.89465	-2.58223e-10	8.51857e-20	-1.55037	-2.58223e-10
23732088	chr18:23732088:G:A	8.6917e-20	-1.79889	-0.951044	2.36969e-20	-1.87324	-0.956615
23732178	chr18:23732178:A:G	7.53594e-19	-0.250517	-0.339515	1.9832e-19	0.13748	-0.8428
23732356	chr18:23732356:C:T	6.98046e-19	-2.1903e-10	-0.666601	2.06955e-19	-2.1903e-10	-0.662701
23732544	chr18:23732544:G:A	6.41832e-20	-1.89331	-1.15983	2.46246e-20	-1.58846	-1.20299
23732755	chr18:23732755:T:C	2.04731e-19	-1.89319	-2.58223e-10	1.05289e-19	-1.33849	-2.58223e-10
23732782	chr18:23732782:C:T	7.09128e-20	-1.8889	-1.06454	3.45721e-20	-1.49261	-0.959541
23733480	chr18:23733480:T:TACTC	7.63837e-20	-1.78575	-1.09336	2.08431e-20	-1.86393	-1.09424
23733499	chr18:23733499:C:T	4.47367e-19	-2.1903e-10	-1.11151	1.30857e-19	-2.1903e-10	-1.1211
23733542	chr18:23733542:C:T	1.16456e-18	-2.1903e-10	-0.154784	3.53757e-19	-2.1903e-10	-0.12659
23733912	chr18:23733912:A:C	2.05577e-19	-1.88907	-2.58223e-10	7.33743e-20	-1.69963	-2.58223e-10
23734351	chr18:23734351:G:A	4.0525e-19	-2.1903e-10	-1.21038	1.21913e-19	-2.1903e-10	-1.19189
23734466	chr18:23734466:G:A	4.65152e-19	-2.1903e-10	-1.07252	1.44055e-19	-2.1903e-10	-1.02501
23734541	chr18:23734541:C:T	8.10533e-20	-1.89488	-0.924898	2.74628e-20	-1.63757	-1.0448
23735733	chr18:23735733:A:G	6.71176e-20	-1.86833	-1.14011	3.49958e-20	-1.38375	-1.05622
23735856	chr18:23735856:C:T	9.0398e-19	-2.1903e-10	-0.408078	2.31601e-19	-2.1903e-10	-0.550184
23735988	chr18:23735988:G:C	7.66582e-19	-2.1903e-10	-0.572945	1.70088e-19	-2.1903e-10	-0.858888
23736554	chr18:23736554:A:G	2.45212e-19	-1.79951	0.0867474	6.29235e-20	-1.89412	0.04084
23736858	chr18:23736858:G:A	4.06035e-19	-2.1903e-10	-1.20845	1.20677e-19	-2.1903e-10	-1.20209
23736980	chr18:23736980:T:G	8.22903e-20	-1.88177	-0.922866	8.45332e-20	-0.60949	-0.948567
23737629	chr18:23737629:C:T	4.08655e-19	-2.1903e-10	-1.20201	1.20375e-19	-2.1903e-10	-1.20459
23737774	chr18:23737774:T:C	4.04552e-19	-2.1903e-10	-1.2121	1.19818e-19	-2.1903e-10	-1.20923
23738658	chr18:23738658:G:A	2.38151e-19	-1.74198	-2.58223e-10	2.34378e-19	-0.538264	-2.58223e-10
23739463	chr18:23739463:G:A	2.40414e-19	-1.73252	-2.58223e-10	6.56259e-20	-1.81123	-2.58223e-10
23739612	chr18:23739612:T:G	4.18508e-19	-2.1903e-10	-1.17819	1.21657e-19	-2.1903e-10	-1.19399
23739979	chr18:23739979:G:A	6.38935e-20	-1.86885	-1.18881	2.18336e-20	-1.71563	-1.19612
23740656	chr18:23740656:G:C	4.11704e-19	-2.1903e-10	-1.19458	1.20118e-19	-2.1903e-10	-1.20672
23740840	chr18:23740840:G:C	7.46155e-19	-2.1903e-10	-0.599952	2.15063e-19	-2.1903e-10	-0.624271
23741019	chr18:23741019:C:T	4.32184e-19	-2.1903e-10	-1.14603	1.26388e-19	-2.1903e-10	-1.15584
23741130	chr18:23741130:G:A	2.04683e-19	-1.89342	-2.58223e-10	1.27392e-19	-1.14793	-2.58223e-10
23741167	chr18:23741167:G:A	8.21069e-19	-2.1903e-10	-0.504279	2.27311e-19	-2.1903e-10	-0.568881
23741216	chr18:23741216:C:T	4.74179e-19	-2.1903e-10	-1.0533	1.35543e-19	-2.1903e-10	-1.08591
23741359	chr18:23741359:C:A	8.52765e-19	-2.1903e-10	-0.466402	2.6627e-19	-2.1903e-10	-0.410689
23741361	chr18:23741361:G:T	8.51476e-19	-2.1903e-10	-0.467914	2.65854e-19	-2.1903e-10	-0.412255
23741364	chr18:23741364:T:TA	8.49611e-19	-2.1903e-10	-0.470107	2.65257e-19	-2.1903e-10	-0.414503
23741721	chr18:23741721:G:A	7.16551e-19	-2.1903e-10	-0.640437	2.00034e-19	-2.1903e-10	-0.696714
23741751	chr18:23741751:G:A	6.25097e-20	-1.86834	-1.21123	3.41838e-20	-1.25772	-1.20573
23741776	chr18:23741776:A:G	4.15863e-19	-2.1903e-10	-1.18453	1.21547e-19	-2.1903e-10	-1.1949
23743843	chr18:23743843:T:A	6.68383e-19	-2.1903e-10	-0.710025	2.08335e-19	-2.1903e-10	-0.656054
23744102	chr18:23744102:A:G	6.1277e-20	-1.89509	-1.20439	2.66417e-20	-1.5042	-1.20852
23744228	chr18:23744228:T:C	4.55806e-19	-2.1903e-10	-1.09282	1.31009e-19	-2.1903e-10	-1.11993
23744570	chr18:23744570:A:G	4.66544e-19	-2.1903e-10	-1.06953	1.34488e-19	-2.1903e-10	-1.09373
23744594	chr18:23744594:G:A	6.10241e-20	-1.89408	-1.20953	2.58483e-20	-1.54043	-1.20253
23744711	chr18:23744711:G:A	7.1926e-19	-2.1903e-10	-0.636664	2.24949e-19	-2.1903e-10	-0.579328
23744930	chr18:23744930:A:G	4.80206e-19	-2.1903e-10	-1.04067	1.36094e-19	-2.1903e-10	-1.08185
23745092	chr18:23745092:C:T	8.60144e-19	-2.1903e-10	-0.457786	2.7309e-19	-2.1903e-10	-0.3854
23745274	chr18:23745274:G:A	6.14855e-20	-1.89514	-1.20095	2.68088e-20	-1.49531	-1.21116
23745326	chr18:23745326:T:C	6.77628e-19	-2.1903e-10	-0.696287	1.97006e-19	-2.1903e-10	-0.711966
23745798	chr18:23745798:T:C	4.08561e-19	-2.1903e-10	-1.20224	1.20631e-19	-2.1903e-10	-1.20246
23745940	chr18:23745940:T:C	6.97714e-19	-2.1903e-10	-0.667076	2.21521e-19	-2.1903e-10	-0.594683
23746764	chr18:23746764:T:A	1.35706e-18	-0.00181209	-2.58223e-10	3.5927e-19	-0.111126	-2.58223e-10
23747123	chr18:23747123:T:G	7.20948e-19	-2.1903e-10	-0.634319	2.08809e-19	-2.1903e-10	-0.65378
23747680	chr18:23747680:CATA:C	7.02901e-19	-2.1903e-10	-0.65967	2.03671e-19	-2.1903e-10	-0.678696
23747744	chr18:23747744:A:G	7.48416e-19	-2.1903e-10	-0.596927	2.38416e-19	-2.1903e-10	-0.521183
23748124	chr18:23748124:G:T	6.23336e-19	0.0596873	-0.839487	3.61945e-19	0.819894	-0.923603
23748189	chr18:23748189:A:G	8.11633e-19	-2.1903e-10	-0.515837	2.352e-19	-2.1903e-10	-0.534764
23748473	chr18:23748473:G:C	4.09666e-19	-2.1903e-10	-1.19954	1.20171e-19	-2.1903e-10	-1.20629
23748570	chr18:23748570:G:A	4.04437e-19	-2.1903e-10	-1.21239	1.19578e-19	-2.1903e-10	-1.21123
23748707	chr18:23748707:A:G	2.04473e-19	-1.89445	-2.58223e-10	6.0411e-20	-1.89403	-2.58223e-10
23748938	chr18:23748938:G:A	4.75977e-19	-0.071094	-0.978423	2.78682e-19	0.685305	-1.05043
23750282	chr18:23750282:G:A	4.89872e-19	-2.1903e-10	-1.02074	1.37694e-19	-2.1903e-10	-1.07017
23750591	chr18:23750591:G:A	7.52488e-19	-0.591501	-2.58223e-10	2.84457e-19	-0.344621	-2.58223e-10
23750851	chr18:23750851:A:T	4.81425e-19	-2.1903e-10	-1.03814	1.35651e-19	-2.1903e-10	-1.08512
23750891	chr18:23750891:C:T	4.22972e-19	-2.1903e-10	-1.16758	1.22421e-19	-2.1903e-10	-1.18773
23751365	chr18:23751365:C:T	6.97714e-19	-2.1903e-10	-0.667076	2.21521e-19	-2.1903e-10	-0.594683
23751546	chr18:23751546:C:A	8.96358e-19	-0.215618	-0.200928	2.49705e-19	0.273563	-0.748486
23752253	chr18:23752253:G:A	4.1571e-19	-2.1903e-10	-1.1849	1.22332e-19	-2.1903e-10	-1.18846
23752396	chr18:23752396:A:G	6.98003e-19	-2.1903e-10	-0.666662	2.2163e-19	-2.1903e-10	-0.594191
23752782	chr18:23752782:T:G	4.35338e-19	-2.1903e-10	-1.13876	1.25853e-19	-2.1903e-10	-1.16009
23752857	chr18:23752857:C:T	4.18311e-19	-2.1903e-10	-1.17866	1.21455e-19	-2.1903e-10	-1.19566
23753554	chr18:23753554:T:C	9.6283e-19	0.153215	-0.498224	5.91463e-19	1.04887	-0.661468
23754352	chr18:23754352:T:C	6.68808e-19	-2.1903e-10	-0.70939	2.12476e-19	-2.1903e-10	-0.636373
23754468	chr18:23754468:C:T	4.42707e-19	-2.1903e-10	-1.12198	1.27732e-19	-2.1903e-10	-1.14527
23754686	chr18:23754686:A:G	6.67539e-19	-2.1903e-10	-0.711288	1.94241e-19	-2.1903e-10	-0.7261
23755828	chr18:23755828:G:A	4.04855e-19	-2.1903e-10	-1.21136	1.20171e-19	-2.1903e-10	-1.20628
23756034	chr18:23756034:T:G	4.91202e-19	-2.1903e-10	-1.01803	1.37832e-19	-2.1903e-10	-1.06916
23756371	chr18:23756371:AT:A	7.89354e-19	-2.1903e-10	-0.543671	2.25741e-19	-2.1903e-10	-0.575811
23757306	chr18:23757306:G:C	6.11514e-19	-2.1903e-10	-0.798948	1.78601e-19	-2.1903e-10	-0.810049
23757838	chr18:23757838:T:G	2.04543e-19	-1.89411	-2.58223e-10	1.12242e-19	-1.27455	-2.58223e-10
23758099	chr18:23758099:G:A	4.7474e-19	-1.05212	-2.58223e-10	6.11858e-20	-1.88129	-2.58223e-10
23758259	chr18:23758259:G:T	5.33113e-19	-2.1903e-10	-0.936152	1.64258e-19	-2.1903e-10	-0.893761
23758312	chr18:23758312:C:T	1.86452e-19	-1.35688	-0.629826	5.98015e-19	1.26354	-0.865126
23759346	chr18:23759346:A:G	3.36672e-19	-1.39578	-2.58223e-10	7.73982e-20	-1.64624	-2.58223e-10
23759505	chr18:23759505:C:T	5.88235e-19	-2.1903e-10	-0.83776	1.53065e-19	-2.1903e-10	-0.96434
23759700	chr18:23759700:G:C	4.49639e-19	-2.1903e-10	-1.10644	1.43772e-19	-2.1903e-10	-1.02697
23759798	chr18:23759798:T:C	4.04273e-19	-2.1903e-10	-1.2128	1.19565e-19	-2.1903e-10	-1.21134
23759974	chr18:23759974:A:G	6.02924e-19	-2.1903e-10	-0.813095	1.88877e-19	-2.1903e-10	-0.754104
23760077	chr18:23760077:C:T	3.95492e-19	-0.506049	-0.728707	1.34059e-19	-0.0827472	-1.01418
23760149	chr18:23760149:A:G	7.17844e-19	-2.1903e-10	-0.638634	1.86996e-19	-2.1903e-10	-0.764112
23761286	chr18:23761286:G:A	3.51659e-19	-0.409579	-0.942645	1.32702e-19	0.0303025	-1.1374
23761423	chr18:23761423:G:A	4.32371e-19	-2.1903e-10	-1.1456	1.26304e-19	-2.1903e-10	-1.15651
23762679	chr18:23762679:A:G	4.18727e-19	-2.1903e-10	-1.17767	1.20053e-19	-2.1903e-10	-1.20727
23762743	chr18:23762743:G:A	6.03757e-19	-2.1903e-10	-0.811713	1.78944e-19	-2.1903e-10	-0.808126
23762865	chr18:23762865:T:A	7.97222e-20	-1.75856	-1.07778	2.18372e-20	-1.84045	-1.07113
23763175	chr18:23763175:A:T	8.7465e-19	0.00383012	-0.444892	5.24064e-19	0.887976	-0.621563
23764952	chr18:23764952:A:G	4.12701e-19	-2.1903e-10	-1.19216	1.21531e-19	-2.1903e-10	-1.19503
23765132	chr18:23765132:G:A	5.05461e-19	-2.1903e-10	-0.989415	1.55155e-19	-2.1903e-10	-0.950778
23765353	chr18:23765353:G:A	4.66027e-19	-2.1903e-10	-1.07064	1.4186e-19	-2.1903e-10	-1.04036
23765449	chr18:23765449:T:C	5.05481e-19	-2.1903e-10	-0.989375	1.55166e-19	-2.1903e-10	-0.950703
23765960	chr18:23765960:G:T	1.2999e-18	0.160968	-0.205809	7.6606e-19	1.03299	-0.38693
23766840	chr18:23766840:G:A	4.26893e-19	-0.493531	-0.664823	1.41581e-19	-0.0707299	-0.971598
23766912	chr18:23766912:C:G	4.16818e-19	-0.460594	-0.721643	1.41904e-19	-0.0342667	-1.00578
23767676	chr18:23767676:T:C	3.67198e-19	-0.452803	-0.856183	1.31338e-19	-0.0247493	-1.09267
23767727	chr18:23767727:T:C	3.81191e-19	-0.401367	-0.870219	1.3856e-19	0.0368638	-1.10076
23767881	chr18:23767881:T:A	3.38509e-19	-0.329514	-1.06082	1.3352e-19	0.0890803	-1.19003
23768071	chr18:23768071:C:T	4.53896e-19	-2.1903e-10	-1.09702	1.38999e-19	-2.1903e-10	-1.06073
23768072	chr18:23768072:G:A	4.09156e-19	-2.1903e-10	-1.20079	1.20708e-19	-2.1903e-10	-1.20182
23768548	chr18:23768548:A:T	2.98222e-19	-0.415332	-1.10172	1.19506e-19	-0.00793983	-1.20389
23769007	chr18:23769007:C:T	1.41201e-18	-0.782543	0.82043	2.84812e-19	-1.53538	1.192
23769087	chr18:23769087:G:A	4.23929e-19	-2.1903e-10	-1.16532	1.31193e-19	-2.1903e-10	-1.11853
23769867	chr18:23769867:T:C	7.49393e-19	-2.1903e-10	-0.595623	1.88377e-19	-2.1903e-10	-0.756756
23769939	chr18:23769939:A:C	4.30769e-19	-2.1903e-10	-1.14931	1.29703e-19	-2.1903e-10	-1.12995
23770471	chr18:23770471:G:A	3.37523e-19	-1.83729	0.444041	1.21224e-19	-1.50651	0.30895
23770748	chr18:23770748:G:A	9.18191e-19	-1.54322	1.15074	3.01853e-19	-1.8783	1.59304
23771802	chr18:23771802:G:C	3.03698e-19	-1.44652	-0.0523309	6.39565e-19	0.29462	0.170966
23772110	chr18:23772110:C:T	8.06473e-19	-2.1903e-10	-0.522216	2.35993e-19	-2.1903e-10	-0.5314
23772479	chr18:23772479:A:C	4.05639e-19	-2.1903e-10	-1.20942	1.22294e-19	-2.1903e-10	-1.18877
23772924	chr18:23772924:C:G	4.2092e-19	-2.1903e-10	-1.17244	1.26345e-19	-2.1903e-10	-1.15618
23773387	chr18:23773387:C:T	2.43902e-18	0.321084	0.263381	1.40474e-18	1.23739	0.0150138
23773404	chr18:23773404:A:G	7.19604e-19	-2.1903e-10	-0.636185	1.94494e-19	-2.1903e-10	-0.724797
23773713	chr18:23773713:C:T	4.57877e-19	-2.1903e-10	-1.08829	1.60068e-19	-2.1903e-10	-0.919605
23775008	chr18:23775008:T:TA	4.07295e-19	-2.1903e-10	-1.20535	1.20786e-19	-2.1903e-10	-1.20118
23775036	chr18:23775036:A:G	4.07067e-19	-2.1903e-10	-1.20591	1.20701e-19	-2.1903e-10	-1.20188
23775212	chr18:23775212:A:G	2.06925e-18	0.288406	0.13165	1.23858e-18	1.21662	-0.0901
23775620	chr18:23775620:C:T	6.65044e-19	-2.1903e-10	-0.715033	1.90801e-19	-2.1903e-10	-0.74397
23776748	chr18:23776748:T:G	4.04864e-19	-2.1903e-10	-1.21133	1.1981e-19	-2.1903e-10	-1.2093
23777134	chr18:23777134:T:C	6.03904e-19	-2.1903e-10	-0.811471	1.89214e-19	-2.1903e-10	-0.752323
23777210	chr18:23777210:A:G	5.84514e-19	-2.1903e-10	-0.844106	1.52567e-19	-2.1903e-10	-0.967599
23777254	chr18:23777254:A:C	6.05518e-19	-2.1903e-10	-0.808802	1.89736e-19	-2.1903e-10	-0.749569
23777726	chr18:23777726:G:A	6.15529e-19	-2.1903e-10	-0.792405	1.93194e-19	-2.1903e-10	-0.731504
23777748	chr18:23777748:G:T	6.56861e-19	-2.1903e-10	-0.727414	2.06908e-19	-2.1903e-10	-0.662929
23777946	chr18:23777946:C:A	4.04635e-19	-2.1903e-10	-1.2119	1.23404e-19	-2.1903e-10	-1.17973
23778149	chr18:23778149:G:T	2.10108e-19	-1.86726	-2.58223e-10	1.33185e-19	-1.10346	-2.58223e-10
23778709	chr18:23778709:A:G	4.13872e-19	-2.1903e-10	-1.18933	1.21915e-19	-2.1903e-10	-1.19187
23779338	chr18:23779338:A:C	4.06803e-19	-2.1903e-10	-1.20656	1.20568e-19	-2.1903e-10	-1.20299
23779434	chr18:23779434:G:A	7.16535e-19	-2.1903e-10	-0.640459	1.93925e-19	-2.1903e-10	-0.72773
23779444	chr18:23779444:A:G	1.26566e-18	-2.1903e-10	-0.0715368	3.10155e-19	-2.1903e-10	-0.258129
23779757	chr18:23779757:T:C	1.82387e-18	-2.1903e-10	0.293831	4.18243e-19	-2.1903e-10	0.0408605
23779970	chr18:23779970:C:T	6.64175e-19	-2.1903e-10	-0.716341	2.06482e-19	-2.1903e-10	-0.66499
23780776	chr18:23780776:A:G	9.46724e-19	-2.1903e-10	-0.361879	2.33925e-19	-2.1903e-10	-0.540198
23781060	chr18:23781060:A:G	5.74521e-19	-2.1903e-10	-0.86135	1.79622e-19	-2.1903e-10	-0.804344
23781575	chr18:23781575:G:A	4.0472e-19	-2.1903e-10	-1.21169	1.19774e-19	-2.1903e-10	-1.20959
23781715	chr18:23781715:G:A	4.05984e-19	-2.1903e-10	-1.20857	1.22161e-19	-2.1903e-10	-1.18986
23782972	chr18:23782972:C:T	2.09626e-19	-1.86956	-2.58223e-10	6.12273e-20	-1.88061	-2.58223e-10
23783385	chr18:23783385:G:A	4.22104e-19	-2.1903e-10	-1.16963	1.21607e-19	-2.1903e-10	-1.19441
23785219	chr18:23785219:A:G	4.13786e-19	-2.1903e-10	-1.18954	1.32626e-19	-2.1903e-10	-1.10767
23785457	chr18:23785457:C:T	8.52057e-19	-1.5184	1.05117	2.73614e-19	-1.87044	1.48696
23785889	chr18:23785889:A:G	6.63856e-20	-1.89351	-1.12589	2.93816e-20	-1.44989	-1.16494
23786027	chr18:23786027:T:C	2.06896e-19	-1.88267	-2.58223e-10	1.94988e-19	-0.722264	-2.58223e-10
23786084	chr18:23786084:T:C	4.15063e-18	-2.1903e-10	1.11613	9.85181e-19	-2.1903e-10	0.897624
23786389	chr18:23786389:G:A	4.04258e-19	-2.1903e-10	-1.21283	1.22736e-19	-2.1903e-10	-1.18516
23786617	chr18:23786617:G:C	2.12106e-19	-1.8578	-2.58223e-10	6.66739e-20	-1.79539	-2.58223e-10
23787668	chr18:23787668:G:A	5.8728e-19	-0.666985	-0.172399	1.38209e-19	-0.332645	-0.733792
23788665	chr18:23788665:T:G	4.47162e-19	-2.1903e-10	-1.11196	1.24309e-19	-2.1903e-10	-1.17243
23788943	chr18:23788943:C:T	4.68126e-19	-1.6281	0.561952	1.54549e-19	-1.88694	0.932252
23788959	chr18:23788959:T:C	6.03839e-19	-2.1903e-10	-0.811579	2.15619e-19	-2.1903e-10	-0.62169
23789010	chr18:23789010:T:C	5.24491e-19	-2.1903e-10	-0.952458	1.52922e-19	-2.1903e-10	-0.965274
23789417	chr18:23789417:C:G	4.30182e-19	-2.1903e-10	-1.15068	1.25262e-19	-2.1903e-10	-1.1648
23790151	chr18:23790151:G:C	8.00804e-19	-0.218767	-0.310503	2.23568e-19	0.234557	-0.820044
23791002	chr18:23791002:T:C	8.53634e-19	-2.1903e-10	-0.465384	2.26575e-19	-2.1903e-10	-0.572126
23791088	chr18:23791088:C:T	7.14136e-20	-1.74037	-1.20603	3.65092e-20	-1.19743	-1.20021
23791458	chr18:23791458:A:G	7.71954e-19	-2.1903e-10	-0.565962	2.04275e-19	-2.1903e-10	-0.675732
23791842	chr18:23791842:C:T	8.84017e-19	-2.1903e-10	-0.43041	2.33317e-19	-2.1903e-10	-0.542801
23791852	chr18:23791852:G:A	9.91797e-19	-2.1903e-10	-0.315367	2.61177e-19	-2.1903e-10	-0.430004
23791868	chr18:23791868:ACTT:A	2.38016e-19	-1.74255	-2.58223e-10	8.04096e-20	-1.60807	-2.58223e-10
23791895	chr18:23791895:G:T	6.27093e-19	-2.1903e-10	-0.77379	1.9579e-19	-2.1903e-10	-0.71816
23792985	chr18:23792985:C:T	2.46912e-19	-1.70585	-2.58223e-10	8.35674e-20	-1.56955	-2.58223e-10
23793063	chr18:23793063:G:A	4.17575e-19	-2.1903e-10	-1.18042	1.35068e-19	-2.1903e-10	-1.08942
23793331	chr18:23793331:T:C	5.80919e-19	-0.106429	-0.743845	2.0263e-19	0.387472	-1.07129
23794381	chr18:23794381:C:T	4.9294e-19	-2.1903e-10	-1.0145	1.43769e-19	-2.1903e-10	-1.02699
23794463	chr18:23794463:T:C	4.05894e-19	-2.1903e-10	-1.20879	1.22196e-19	-2.1903e-10	-1.18957
23794945	chr18:23794945:A:G	4.8119e-19	-2.1903e-10	-1.03862	1.40744e-19	-2.1903e-10	-1.04826
23795028	chr18:23795028:T:TA	8.94232e-19	-2.1903e-10	-0.418921	2.84593e-19	-2.1903e-10	-0.34414
23795164	chr18:23795164:T:C	5.95439e-19	-2.1903e-10	-0.825587	1.6e-19	-2.1903e-10	-0.920028
23795722	chr18:23795722:A:T	1.26787e-18	0.108638	-0.178433	3.51601e-19	0.546853	-0.679557
23795724	chr18:23795724:A:T	5.8391e-19	-0.373882	-0.471258	1.77168e-19	0.0858693	-0.903969
23796449	chr18:23796449:G:A	1.10908e-18	-0.203601	-2.58223e-10	3.00728e-19	-0.288996	-2.58223e-10
23796988	chr18:23796988:G:A	4.45026e-19	-2.1903e-10	-1.11675	1.29598e-19	-2.1903e-10	-1.13076
23797785	chr18:23797785:T:G	4.38834e-19	-2.1903e-10	-1.13076	1.27461e-19	-2.1903e-10	-1.14739
23797786	chr18:23797786:G:A	4.33068e-19	-2.1903e-10	-1.14399	1.25992e-19	-2.1903e-10	-1.15898
23798267	chr18:23798267:T:A	5.36651e-19	-2.1903e-10	-0.929538	1.56186e-19	-2.1903e-10	-0.944154
23799025	chr18:23799025:C:T	3.81401e-19	-0.948016	-0.323018	7.97933e-20	-0.81331	-0.802452
23799570	chr18:23799570:A:G	9.23753e-19	-2.1903e-10	-0.386442	2.34624e-19	-2.1903e-10	-0.537218
23799740	chr18:23799740:A:C	4.42121e-19	-2.1903e-10	-1.1233	1.25941e-19	-2.1903e-10	-1.15939
23800281	chr18:23800281:G:A	4.26815e-19	-2.1903e-10	-1.15854	1.24428e-19	-2.1903e-10	-1.17147
23800511	chr18:23800511:C:T	4.04321e-19	-2.1903e-10	-1.21268	1.19501e-19	-2.1903e-10	-1.21187
23800695	chr18:23800695:T:C	9.24074e-19	-2.1903e-10	-0.386094	2.34864e-19	-2.1903e-10	-0.536193
23800696	chr18:23800696:G:A	5.64584e-19	-2.1903e-10	-0.878797	1.75175e-19	-2.1903e-10	-0.829416
23800894	chr18:23800894:T:C	5.20247e-19	-2.1903e-10	-0.960582	1.51596e-19	-2.1903e-10	-0.973984
23801863	chr18:23801863:C:G	4.1342e-19	-2.1903e-10	-1.19042	1.20126e-19	-2.1903e-10	-1.20666
23801871	chr18:23801871:C:T	6.04457e-19	-0.34098	-0.469575	3.09896e-19	0.40813	-0.667093
23802590	chr18:23802590:G:A	1.05516e-18	-0.798517	0.545076	2.0669e-19	-1.54816	0.884178
23803180	chr18:23803180:A:G	8.23938e-19	-2.1903e-10	-0.500791	3.23293e-19	-2.1903e-10	-0.216643
23803280	chr18:23803280:A:G	7.7947e-19	-2.1903e-10	-0.556271	2.06324e-19	-2.1903e-10	-0.665753
23803619	chr18:23803619:C:T	7.50319e-19	-2.1903e-10	-0.594388	2.36045e-19	-2.1903e-10	-0.531179
23803686	chr18:23803686:C:A	6.71126e-19	-2.1903e-10	-0.705928	2.11593e-19	-2.1903e-10	-0.640537
23803808	chr18:23803808:A:G	7.96971e-19	-0.275865	-0.258202	2.22771e-19	0.19538	-0.784439
23804360	chr18:23804360:G:A	6.86922e-19	-2.1903e-10	-0.682666	1.83021e-19	-2.1903e-10	-0.785599
23804578	chr18:23804578:T:C	8.93068e-19	-2.1903e-10	-0.420223	2.83678e-19	-2.1903e-10	-0.347362
23805137	chr18:23805137:C:G	4.14415e-19	-2.1903e-10	-1.18802	1.22004e-19	-2.1903e-10	-1.19115
23805185	chr18:23805185:T:C	6.04453e-19	-2.1903e-10	-0.810562	1.89382e-19	-2.1903e-10	-0.751435
23806321	chr18:23806321:A:C	8.79331e-19	-2.1903e-10	-0.435725	2.79615e-19	-2.1903e-10	-0.361788
23806366	chr18:23806366:C:G	2.13317e-19	-1.85211	-2.58223e-10	8.09452e-20	-1.60143	-2.58223e-10
23806551	chr18:23806551:G:C	4.06255e-19	-2.1903e-10	-1.20791	1.21962e-19	-2.1903e-10	-1.19149
23806862	chr18:23806862:G:A	4.22211e-19	-2.1903e-10	-1.16938	1.21641e-19	-2.1903e-10	-1.19413
23806902	chr18:23806902:C:T	4.0663e-19	-2.1903e-10	-1.20698	1.21074e-19	-2.1903e-10	-1.1988
23807068	chr18:23807068:G:A	4.19978e-19	-2.1903e-10	-1.17468	1.22763e-19	-2.1903e-10	-1.18494
23807164	chr18:23807164:A:G	6.33785e-19	-2.1903e-10	-0.763176	1.99056e-19	-2.1903e-10	-0.701615
23807981	chr18:23807981:G:A	5.60326e-19	-2.1903e-10	-0.886368	1.7455e-19	-2.1903e-10	-0.832989
23808039	chr18:23808039:G:A	4.21468e-19	-2.1903e-10	-1.17114	1.21503e-19	-2.1903e-10	-1.19526
23808141	chr18:23808141:C:T	2.21092e-19	-1.81631	-2.58223e-10	6.75381e-20	-1.78251	-2.58223e-10
23808302	chr18:23808302:AATAC:A	4.0446e-19	-2.1903e-10	-1.21233	1.19508e-19	-2.1903e-10	-1.21181
23809877	chr18:23809877:A:G	4.08629e-19	-2.1903e-10	-1.20208	1.20199e-19	-2.1903e-10	-1.20605
23810229	chr18:23810229:C:T	5.05033e-19	-0.990262	-2.58223e-10	6.07276e-20	-1.8888	-2.58223e-10
23810865	chr18:23810865:T:C	4.06377e-19	-2.1903e-10	-1.2076	1.19788e-19	-2.1903e-10	-1.20948
23811070	chr18:23811070:G:T	4.07064e-19	-2.1903e-10	-1.20592	1.19629e-19	-2.1903e-10	-1.2108
23811660	chr18:23811660:G:A	7.03116e-19	-2.1903e-10	-0.659364	1.95856e-19	-2.1903e-10	-0.717819
23812090	chr18:23812090:A:G	4.94216e-19	-2.1903e-10	-1.01191	1.81453e-19	-2.1903e-10	-0.794202
23812160	chr18:23812160:A:T	5.13524e-19	-2.1903e-10	-0.97359	1.43525e-19	-2.1903e-10	-1.02869
23812603	chr18:23812603:A:G	6.37876e-20	-1.88848	-1.17085	2.80224e-20	-1.45004	-1.21215
23812714	chr18:23812714:G:A	6.64301e-19	-0.601776	-0.114375	1.9967e-19	-0.0216559	-0.67688
23813122	chr18:23813122:G:C	2.37288e-19	-1.74561	-2.58223e-10	8.28551e-20	-1.57811	-2.58223e-10
23814615	chr18:23814615:G:A	4.06793e-19	-2.1903e-10	-1.20658	1.19387e-19	-2.1903e-10	-1.21283
23814751	chr18:23814751:T:G	1.7905e-19	-0.853671	-1.17355	2.01317e-19	0.512792	-1.20311
23815101	chr18:23815101:G:A	4.06321e-19	-2.1903e-10	-1.20774	1.19387e-19	-2.1903e-10	-1.21283
23816802	chr18:23816802:T:A	4.80799e-19	-2.1903e-10	-1.03944	1.3934e-19	-2.1903e-10	-1.05828
23817361	chr18:23817361:T:C	4.90573e-19	-2.1903e-10	-1.01931	1.61212e-19	-2.1903e-10	-0.91248
23818150	chr18:23818150:G:A	2.63212e-19	-0.431416	-1.21051	8.01387e-20	-0.425938	-1.1855
23819421	chr18:23819421:C:T	6.00305e-19	-2.1903e-10	-0.817448	1.63034e-19	-2.1903e-10	-0.901243
23820035	chr18:23820035:G:A	1.25333e-19	-1.42511	-0.958802	9.05815e-20	-0.381336	-1.10761
23820041	chr18:23820041:A:C	6.66639e-20	-1.8927	-1.12252	2.17876e-20	-1.7152	-1.19866
23820064	chr18:23820064:G:T	3.72663e-19	-1.06952	-0.224696	9.99145e-20	-0.622996	-0.76789
23822334	chr18:23822334:C:A	5.10702e-19	-2.1903e-10	-0.9791	1.69251e-19	-2.1903e-10	-0.86382
23822874	chr18:23822874:G:A	4.22012e-19	-2.1903e-10	-1.16985	1.28511e-19	-2.1903e-10	-1.13919
23822920	chr18:23822920:G:A	6.74758e-20	-1.89072	-1.1124	2.15403e-20	-1.73137	-1.1939
23822998	chr18:23822998:G:A	1.97185e-19	-0.737706	-1.19304	2.19811e-19	0.56654	-1.16897
23823101	chr18:23823101:A:G	4.07616e-19	-2.1903e-10	-1.20456	1.23727e-19	-2.1903e-10	-1.17712
23823416	chr18:23823416:G:A	6.20001e-20	-1.89231	-1.19544	2.13351e-20	-1.72359	-1.21126
23824370	chr18:23824370:A:G	2.55968e-19	-0.459837	-1.21	8.4976e-20	-0.344388	-1.20844
23824732	chr18:23824732:C:T	2.49728e-19	-0.485318	-1.2092	7.49256e-20	-0.497881	-1.18082
23824989	chr18:23824989:A:G	2.87971e-19	-1.55203	-2.58223e-10	7.46003e-20	-1.68306	-2.58223e-10
23825589	chr18:23825589:A:G	3.6001e-19	-1.02245	-0.306307	1.00962e-19	-0.558198	-0.822257
23826062	chr18:23826062:C:T	1.96828e-19	-0.739486	-1.19307	2.18458e-19	0.56065	-1.16926
23826485	chr18:23826485:A:C	7.0803e-20	-1.89102	-1.06396	2.21975e-20	-1.72575	-1.16947
23828184	chr18:23828184:G:C	7.04995e-19	-2.1903e-10	-0.656696	1.92306e-19	-2.1903e-10	-0.736115
23828212	chr18:23828212:G:A	4.89461e-19	-1.02158	-2.58223e-10	7.29586e-20	-1.70531	-2.58223e-10
23828362	chr18:23828362:G:A	1.70375e-18	0.2257	-2.58223e-10	1.70187e-19	-0.858301	-2.58223e-10
23828784	chr18:23828784:A:G	1.83554e-19	-0.789784	-1.21259	2.2193e-19	0.612076	-1.20491
23828815	chr18:23828815:T:C	1.15741e-19	-1.2508	-1.21273	2.7861e-19	0.840548	-1.20594
23829100	chr18:23829100:A:G	1.21382e-19	-1.20383	-1.21212	3.06097e-19	0.931812	-1.20311
23829777	chr18:23829777:C:T	9.27604e-19	-2.1903e-10	-0.382281	2.13621e-19	-2.1903e-10	-0.630998
23829811	chr18:23829811:A:G	1.13928e-19	-1.48926	-0.990067	2.91835e-19	0.61058	-0.929592
23829982	chr18:23829982:C:T	4.19215e-19	-2.1903e-10	-1.1765	1.20252e-19	-2.1903e-10	-1.20561
23829992	chr18:23829992:G:A	4.18006e-19	-2.1903e-10	-1.17939	1.20422e-19	-2.1903e-10	-1.2042
23831042	chr18:23831042:A:G	2.06306e-19	-1.88553	-2.58223e-10	1.2074e-19	-1.20156	-2.58223e-10
23831262	chr18:23831262:A:T	7.31933e-20	-1.89394	-1.02784	2.3798e-20	-1.67753	-1.14807
23831440	chr18:23831440:T:G	1.15116e-19	-1.25747	-1.21148	2.74194e-19	0.819412	-1.20078
23831968	chr18:23831968:T:C	5.56552e-19	-0.979801	0.0866749	1.22128e-19	-0.642454	-0.547681
23832275	chr18:23832275:G:A	6.98877e-20	-1.89311	-1.07488	2.3283e-20	-1.67336	-1.17411
23832366	chr18:23832366:C:G	7.01615e-19	-2.1903e-10	-0.661501	2.20423e-19	-2.1903e-10	-0.599652
23832531	chr18:23832531:C:T	4.04263e-19	-2.1903e-10	-1.21282	1.20612e-19	-2.1903e-10	-1.20262
23832684	chr18:23832684:T:A	2.06938e-19	-1.88247	-2.58223e-10	8.76398e-20	-1.52197	-2.58223e-10
23833176	chr18:23833176:G:T	2.0469e-19	-0.685897	-1.20749	2.5576e-19	0.761039	-1.212
23833340	chr18:23833340:G:A	6.91475e-19	-2.1903e-10	-0.676059	2.00161e-19	-2.1903e-10	-0.696079
23833905	chr18:23833905:T:C	1.14801e-19	-1.26866	-1.20302	2.49074e-19	0.734868	-1.21232
23834136	chr18:23834136:G:A	7.00405e-20	-1.89452	-1.0713	2.29118e-20	-1.69149	-1.17206
23835623	chr18:23835623:T:A	4.81454e-19	-2.1903e-10	-1.03808	1.24303e-19	-2.1903e-10	-1.17248
23835624	chr18:23835624:G:C	4.53929e-19	-2.1903e-10	-1.09695	1.37828e-19	-2.1903e-10	-1.0692
23835810	chr18:23835810:C:T	1.76738e-19	-0.828668	-1.21155	1.82181e-19	0.412734	-1.20293
23836194	chr18:23836194:C:T	5.00136e-19	-2.1903e-10	-1.00001	1.26738e-19	-2.1903e-10	-1.15308
23836395	chr18:23836395:A:G	1.70291e-18	-2.1903e-10	0.22521	5.08706e-19	-2.1903e-10	0.236669
23836428	chr18:23836428:C:A	4.04499e-19	-2.1903e-10	-1.21224	1.26709e-19	-2.1903e-10	-1.15331
23836766	chr18:23836766:C:T	4.88431e-19	-2.1903e-10	-1.02369	1.25206e-19	-2.1903e-10	-1.16524
23837730	chr18:23837730:T:G	4.74478e-19	-2.1903e-10	-1.05267	1.23246e-19	-2.1903e-10	-1.18102
23837904	chr18:23837904:G:C	5.04357e-19	-2.1903e-10	-0.991601	1.29028e-19	-2.1903e-10	-1.13517
23838659	chr18:23838659:C:T	4.86855e-19	-2.1903e-10	-1.02692	1.39973e-19	-2.1903e-10	-1.05375
23839237	chr18:23839237:C:A	6.22632e-19	-2.1903e-10	-0.780931	1.73569e-19	-2.1903e-10	-0.838626
23839350	chr18:23839350:A:G	5.83189e-19	-0.868629	0.022255	1.34048e-19	-0.498191	-0.598815
23840003	chr18:23840003:A:C	4.11753e-19	-2.1903e-10	-1.19446	1.21894e-19	-2.1903e-10	-1.19205
23840380	chr18:23840380:TC:T	4.02452e-19	-1.21731	-2.58223e-10	3.59212e-19	-0.111289	-2.58223e-10
23840500	chr18:23840500:G:A	1.6948e-18	0.220434	-2.58223e-10	1.01545e-18	0.927883	-2.58223e-10
23840536	chr18:23840536:C:T	4.19497e-19	-2.1903e-10	-1.17583	1.22026e-19	-2.1903e-10	-1.19097
23841805	chr18:23841805:G:A	2.32664e-19	-1.76529	-2.58223e-10	6.88033e-20	-1.76395	-2.58223e-10
23843018	chr18:23843018:C:G	2.0608e-19	-0.796981	-1.08964	2.31327e-19	0.472516	-1.02388
23843152	chr18:23843152:G:A	4.62866e-19	-2.1903e-10	-1.07745	1.34313e-19	-2.1903e-10	-1.09503
23843332	chr18:23843332:A:G	4.23649e-19	-2.1903e-10	-1.16598	1.19758e-19	-2.1903e-10	-1.20973
23843636	chr18:23843636:G:A	6.5383e-19	-2.1903e-10	-0.732039	1.56134e-19	-2.1903e-10	-0.944485
23844641	chr18:23844641:T:C	4.86511e-19	-2.1903e-10	-1.02763	1.40454e-19	-2.1903e-10	-1.05032
23844690	chr18:23844690:A:G	4.36997e-19	-2.1903e-10	-1.13496	1.19387e-19	-2.1903e-10	-1.21283
23845022	chr18:23845022:T:C	4.07334e-19	-2.1903e-10	-1.20525	1.19485e-19	-2.1903e-10	-1.21201
23845027	chr18:23845027:C:A	8.97851e-20	-1.89364	-0.823822	5.24583e-20	-1.12016	-0.915026
23845888	chr18:23845888:T:C	9.43522e-20	-1.87696	-0.790893	2.63946e-20	-1.89014	-0.831905
23845926	chr18:23845926:C:T	9.5871e-19	-2.1903e-10	-0.349297	2.21074e-19	-2.1903e-10	-0.596704
23845972	chr18:23845972:G:A	6.18916e-20	-1.89437	-1.19514	2.46365e-20	-1.67645	-1.11452
23847089	chr18:23847089:C:A	6.21704e-19	-2.1903e-10	-0.782422	1.94695e-19	-2.1903e-10	-0.723768
23847585	chr18:23847585:C:T	4.35078e-19	-2.1903e-10	-1.13936	1.19442e-19	-2.1903e-10	-1.21237
23848231	chr18:23848231:G:A	4.04533e-19	-2.1903e-10	-1.21215	1.19614e-19	-2.1903e-10	-1.21093
23848740	chr18:23848740:C:T	4.93923e-19	-2.1903e-10	-1.01251	1.2608e-19	-2.1903e-10	-1.15829
23849253	chr18:23849253:C:A	4.70818e-19	-2.1903e-10	-1.06041	1.22892e-19	-2.1903e-10	-1.18389
23849607	chr18:23849607:G:A	4.71026e-19	-1.21261	0.152637	1.01224e-19	-0.8729	-0.504963
23850020	chr18:23850020:T:TA	5.47169e-19	-2.1903e-10	-0.910129	1.3298e-19	-2.1903e-10	-1.105
23850198	chr18:23850198:C:T	6.09354e-20	-1.89231	-1.21276	2.16032e-20	-1.74673	-1.17563
23850302	chr18:23850302:CT:C	4.13002e-19	-2.1903e-10	-1.19143	1.2686e-19	-2.1903e-10	-1.15212
23850899	chr18:23850899:G:A	5.34756e-19	-2.1903e-10	-0.933075	1.31599e-19	-2.1903e-10	-1.11544
23851282	chr18:23851282:C:T	2.57988e-18	-2.1903e-10	0.64061	7.70082e-19	-2.1903e-10	0.651296
23851563	chr18:23851563:C:G	5.2751e-19	-2.1903e-10	-0.946718	1.39857e-19	-2.1903e-10	-1.05458
23852485	chr18:23852485:A:C	7.89217e-20	-1.89325	-0.953176	2.23884e-20	-1.87407	-1.01259
23853002	chr18:23853002:T:A	6.52392e-20	-1.895	-1.14182	2.10758e-20	-1.73424	-1.21283
23853232	chr18:23853232:T:A	6.16018e-20	-1.8945	-1.19969	2.14104e-20	-1.72191	-1.20942
23853278	chr18:23853278:A:T	5.26584e-19	-2.1903e-10	-0.948474	1.30012e-19	-2.1903e-10	-1.12758
23853360	chr18:23853360:G:A	2.33463e-19	-0.568117	-1.19374	2.97146e-19	0.908595	-1.20957
23853505	chr18:23853505:T:C	9.60841e-20	-1.53319	-1.11647	2.1612e-20	-1.79783	-1.12412
23854046	chr18:23854046:C:T	4.05415e-19	-2.1903e-10	-1.20998	1.19564e-19	-2.1903e-10	-1.21135
23854173	chr18:23854173:G:A	1.00134e-18	-2.1903e-10	-0.305793	2.78283e-19	-2.1903e-10	-0.366561
23854408	chr18:23854408:A:G	5.25851e-19	-2.1903e-10	-0.949868	1.29945e-19	-2.1903e-10	-1.12809
23854542	chr18:23854542:G:A	2.05217e-19	-1.89082	-2.58223e-10	1.15432e-19	-1.24652	-2.58223e-10
23854780	chr18:23854780:G:A	5.90759e-19	-2.1903e-10	-0.833478	1.65225e-19	-2.1903e-10	-0.887892
23854811	chr18:23854811:G:A	6.13048e-20	-1.89222	-1.20681	2.22847e-20	-1.74788	-1.14342
23855000	chr18:23855000:AAAAT:A	6.55806e-20	-1.88504	-1.14657	2.44183e-20	-1.77539	-1.02448
23855492	chr18:23855492:G:A	5.02263e-19	-2.1903e-10	-0.995763	1.26951e-19	-2.1903e-10	-1.1514
23855714	chr18:23855714:T:C	1.2842e-19	-1.4226	-0.936988	8.50959e-20	-0.456803	-1.09462
23856386	chr18:23856386:G:A	4.65589e-19	-2.1903e-10	-1.07158	1.22063e-19	-2.1903e-10	-1.19066
23856442	chr18:23856442:A:G	5.55112e-19	-2.1903e-10	-0.895717	1.75713e-19	-2.1903e-10	-0.826351
23856448	chr18:23856448:G:T	6.23713e-20	-1.88827	-1.19351	2.3406e-20	-1.73513	-1.10708
23856657	chr18:23856657:G:A	2.31316e-19	-1.7711	-2.58223e-10	7.67504e-20	-1.65464	-2.58223e-10
23856770	chr18:23856770:T:C	4.07663e-19	-2.1903e-10	-1.20445	1.21785e-19	-2.1903e-10	-1.19294
23857192	chr18:23857192:C:G	4.60773e-19	-2.1903e-10	-1.08198	1.3354e-19	-2.1903e-10	-1.1008
23857380	chr18:23857380:C:T	4.20964e-19	-2.1903e-10	-1.17234	1.1952e-19	-2.1903e-10	-1.21171
23857504	chr18:23857504:G:A	4.06932e-19	-2.1903e-10	-1.20624	1.22293e-19	-2.1903e-10	-1.18878
23857565	chr18:23857565:G:T	1.16161e-19	-1.89214	-0.567768	6.68026e-20	-1.0844	-0.709058
23857576	chr18:23857576:A:G	4.49183e-19	-2.1903e-10	-1.10745	1.25568e-19	-2.1903e-10	-1.16235
23857645	chr18:23857645:C:T	4.66675e-19	-1.06925	-2.58223e-10	7.42749e-20	-1.68743	-2.58223e-10
23857757	chr18:23857757:A:G	6.18827e-20	-1.8938	-1.19584	2.51727e-20	-1.65723	-1.11221
23858668	chr18:23858668:T:C	4.73602e-19	-2.1903e-10	-1.05452	1.22762e-19	-2.1903e-10	-1.18495
23859123	chr18:23859123:A:G	5.09634e-19	-2.1903e-10	-0.981194	1.27466e-19	-2.1903e-10	-1.14735
23860059	chr18:23860059:C:T	4.55814e-19	-2.1903e-10	-1.0928	1.32342e-19	-2.1903e-10	-1.10981
23860177	chr18:23860177:C:T	4.56689e-19	-2.1903e-10	-1.09088	1.21221e-19	-2.1903e-10	-1.19758
23861338	chr18:23861338:T:A	7.70413e-19	-0.567959	-2.58223e-10	1.98347e-19	-0.705183	-2.58223e-10
23861497	chr18:23861497:G:A	4.65906e-19	-2.1903e-10	-1.0709	1.22128e-19	-2.1903e-10	-1.19013
23861520	chr18:23861520:G:A	4.60339e-19	-2.1903e-10	-1.08292	1.21567e-19	-2.1903e-10	-1.19474
23861738	chr18:23861738:T:C	5.01433e-19	-0.997416	-2.58223e-10	6.17179e-19	0.429959	-2.58223e-10
23864241	chr18:23864241:A:T	2.67836e-18	-2.1903e-10	0.678072	7.51336e-19	-2.1903e-10	0.626653
23864310	chr18:23864310:T:A	4.30647e-19	-2.1903e-10	-1.1496	1.25827e-19	-2.1903e-10	-1.16029
23864638	chr18:23864638:C:T	9.30393e-20	-1.52791	-1.15395	2.08963e-20	-1.7951	-1.16052
23864676	chr18:23864676:G:A	4.17819e-19	-2.1903e-10	-1.17984	1.19404e-19	-2.1903e-10	-1.21268
23865527	chr18:23865527:C:T	4.03673e-19	-1.21428	-2.58223e-10	6.28067e-20	-1.85514	-2.58223e-10
23865649	chr18:23865649:G:C	1.14566e-18	-2.1903e-10	-0.171147	3.1899e-19	-2.1903e-10	-0.230041
23865809	chr18:23865809:G:A	4.14252e-19	-2.1903e-10	-1.18841	1.26344e-19	-2.1903e-10	-1.1562
23865943	chr18:23865943:T:C	4.69929e-19	-2.1903e-10	-1.0623	1.22386e-19	-2.1903e-10	-1.18802
23866271	chr18:23866271:C:T	5.81017e-19	-2.1903e-10	-0.850107	1.62834e-19	-2.1903e-10	-0.902471
23867650	chr18:23867650:G:T	5.70487e-19	-2.1903e-10	-0.868396	1.81218e-19	-2.1903e-10	-0.7955
23867695	chr18:23867695:C:T	8.21656e-19	-0.503564	-2.58223e-10	1.19822e-19	-1.20919	-2.58223e-10
23869438	chr18:23869438:C:T	5.17786e-19	-1.10635	0.141022	1.15146e-19	-0.74205	-0.506953
23869480	chr18:23869480:T:A	4.93764e-19	-1.03216	0.0193297	1.14559e-19	-0.652587	-0.601523
23870087	chr18:23870087:G:A	2.06929e-19	-1.88251	-2.58223e-10	1.23283e-19	-1.18072	-2.58223e-10
23870457	chr18:23870457:C:G	1.01185e-18	-2.1903e-10	-0.295353	2.81719e-19	-2.1903e-10	-0.354291
23873939	chr18:23873939:T:A	4.27705e-19	-2.1903e-10	-1.15645	1.2459e-19	-2.1903e-10	-1.17018
23874093	chr18:23874093:T:C	9.28076e-19	-2.1903e-10	-0.381772	2.58854e-19	-2.1903e-10	-0.438938
23874344	chr18:23874344:C:T	4.48478e-19	-2.1903e-10	-1.10903	1.20356e-19	-2.1903e-10	-1.20475
23874495	chr18:23874495:G:A	8.97785e-20	-1.89397	-0.823572	5.43668e-20	-1.07817	-0.921278
23875332	chr18:23875332:G:T	4.78188e-19	-2.1903e-10	-1.04488	1.381e-19	-2.1903e-10	-1.06723
23876068	chr18:23876068:C:T	2.22325e-19	-1.81075	-2.58223e-10	6.17953e-20	-1.87137	-2.58223e-10
23876129	chr18:23876129:A:G	4.8757e-19	-2.1903e-10	-1.02545	1.24676e-19	-2.1903e-10	-1.16948
23876307	chr18:23876307:G:T	7.4449e-19	-2.1903e-10	-0.602186	2.02509e-19	-2.1903e-10	-0.684417
23878045	chr18:23878045:G:A	2.59411e-19	-0.453276	-1.2032	3.69577e-20	-1.29491	-1.09051
23878760	chr18:23878760:A:G	6.07766e-20	-1.89491	-1.21277	2.29558e-20	-1.67921	-1.18242
23879182	chr18:23879182:C:A	1.00134e-18	-2.1903e-10	-0.305793	2.78283e-19	-2.1903e-10	-0.366561
23879524	chr18:23879524:G:A	4.11972e-19	-2.1903e-10	-1.19393	1.20654e-19	-2.1903e-10	-1.20227
23880551	chr18:23880551:C:T	4.24549e-19	-2.1903e-10	-1.16386	1.24472e-19	-2.1903e-10	-1.17112
23880606	chr18:23880606:C:T	8.02102e-19	-0.52765	-2.58223e-10	9.33238e-20	-1.45913	-2.58223e-10
23880654	chr18:23880654:G:A	4.15818e-19	-2.1903e-10	-1.18464	1.26988e-19	-2.1903e-10	-1.1511
23881078	chr18:23881078:T:G	5.66057e-19	-2.1903e-10	-0.876191	1.81897e-19	-2.1903e-10	-0.79176
23882709	chr18:23882709:C:T	6.07886e-20	-1.89471	-1.21278	2.29891e-20	-1.67909	-1.18109
23882781	chr18:23882781:G:A	4.15851e-19	-2.1903e-10	-1.18456	1.21936e-19	-2.1903e-10	-1.1917
23882932	chr18:23882932:A:C	4.63956e-19	-2.1903e-10	-1.0751	1.28008e-19	-2.1903e-10	-1.14311
23883140	chr18:23883140:G:A	4.48612e-19	-1.10873	-2.58223e-10	7.30075e-20	-1.70464	-2.58223e-10
23883216	chr18:23883216:T:A	2.30722e-19	-1.77367	-2.58223e-10	6.31239e-20	-1.8501	-2.58223e-10
23883762	chr18:23883762:C:A	4.61955e-19	-2.1903e-10	-1.07942	1.21255e-19	-2.1903e-10	-1.19731
23883970	chr18:23883970:A:G	4.9015e-19	-2.1903e-10	-1.02017	1.24048e-19	-2.1903e-10	-1.17454
23884153	chr18:23884153:A:G	1.00053e-19	-1.8138	-0.795377	2.48759e-20	-1.88279	-0.898506
23884235	chr18:23884235:A:G	9.99836e-19	-2.1903e-10	-0.307295	2.77898e-19	-2.1903e-10	-0.367945
23884388	chr18:23884388:T:G	7.35364e-20	-1.72243	-1.19468	1.83402e-20	-1.8859	-1.20021
23885705	chr18:23885705:A:G	7.91253e-20	-1.63709	-1.20676	1.86788e-20	-1.85749	-1.21032
23885775	chr18:23885775:C:T	5.71528e-19	-2.1903e-10	-0.866572	1.60664e-19	-2.1903e-10	-0.915885
23886293	chr18:23886293:G:A	7.24847e-19	-2.1903e-10	-0.628925	1.78956e-19	-2.1903e-10	-0.808061
23886351	chr18:23886351:T:G	6.46273e-20	-1.89052	-1.15573	2.8287e-20	-1.62033	-1.03247
23887653	chr18:23887653:A:G	4.07915e-19	-2.1903e-10	-1.20383	1.23502e-19	-2.1903e-10	-1.17894
23887701	chr18:23887701:T:C	4.23274e-19	-2.1903e-10	-1.16687	1.25737e-19	-2.1903e-10	-1.16101
23887729	chr18:23887729:A:G	6.42468e-20	-1.87916	-1.17299	2.93423e-20	-1.55227	-1.0639
23887754	chr18:23887754:G:A	4.11812e-19	-2.1903e-10	-1.19432	1.20036e-19	-2.1903e-10	-1.20741
23888788	chr18:23888788:T:A	4.20609e-19	-2.1903e-10	-1.17318	1.20981e-19	-2.1903e-10	-1.19957
23889281	chr18:23889281:A:G	4.87557e-19	-2.1903e-10	-1.02548	1.23719e-19	-2.1903e-10	-1.17719
23890029	chr18:23890029:C:T	4.1292e-19	-2.1903e-10	-1.19163	1.20596e-19	-2.1903e-10	-1.20275
23890190	chr18:23890190:C:T	4.34455e-19	-2.1903e-10	-1.14079	1.19387e-19	-2.1903e-10	-1.21283
23890648	chr18:23890648:C:T	4.49079e-19	-2.1903e-10	-1.10769	1.49938e-19	-2.1903e-10	-0.98498
23891679	chr18:23891679:T:C	2.07254e-19	-1.88094	-2.58223e-10	1.23467e-19	-1.17923	-2.58223e-10
23891759	chr18:23891759:G:A	4.04429e-19	-2.1903e-10	-1.21241	1.1956e-19	-2.1903e-10	-1.21138
23891804	chr18:23891804:C:T	4.60461e-19	-2.1903e-10	-1.08266	1.21114e-19	-2.1903e-10	-1.19846
23892320	chr18:23892320:T:A	4.43317e-19	-2.1903e-10	-1.1206	1.19528e-19	-2.1903e-10	-1.21165
23893155	chr18:23893155:T:C	4.53663e-19	-2.1903e-10	-1.09753	1.31978e-19	-2.1903e-10	-1.11257
23893275	chr18:23893275:A:G	4.59961e-19	-2.1903e-10	-1.08374	1.20366e-19	-2.1903e-10	-1.20467
23893803	chr18:23893803:T:C	5.12682e-19	-1.13126	0.156034	1.12538e-19	-0.769172	-0.502739
23893913	chr18:23893913:C:T	4.29386e-19	-2.1903e-10	-1.15253	1.24426e-19	-2.1903e-10	-1.17149
23893999	chr18:23893999:G:A	6.40608e-20	-1.8848	-1.17026	3.03151e-20	-1.50083	-1.08272
23894601	chr18:23894601:G:A	4.47794e-19	-2.1903e-10	-1.11055	1.27629e-19	-2.1903e-10	-1.14607
23894796	chr18:23894796:C:T	4.27705e-19	-2.1903e-10	-1.15645	1.2459e-19	-2.1903e-10	-1.17018
23894863	chr18:23894863:G:A	5.44962e-19	-1.10495	0.190782	1.19134e-19	-0.740097	-0.474858
23895130	chr18:23895130:A:G	2.99686e-19	-1.51215	-2.58223e-10	9.94474e-20	-1.39557	-2.58223e-10
23895189	chr18:23895189:G:A	8.95391e-20	-1.74736	-0.972847	1.92461e-20	-1.89451	-1.14339
23895680	chr18:23895680:G:A	5.54125e-19	-1.11736	0.219864	1.20791e-19	-0.752071	-0.449067
23896470	chr18:23896470:T:A	6.13203e-19	-0.79619	-2.58223e-10	2.03308e-19	-0.680477	-2.58223e-10
23896698	chr18:23896698:A:T	1.08101e-19	-1.86696	-0.664863	6.21786e-20	-1.35106	-0.514133
23896911	chr18:23896911:C:T	4.0459e-19	-2.1903e-10	-1.21201	1.26885e-19	-2.1903e-10	-1.15192
23896916	chr18:23896916:C:T	4.24946e-19	-2.1903e-10	-1.16292	1.23735e-19	-2.1903e-10	-1.17706
23896982	chr18:23896982:T:C	4.30643e-19	-2.1903e-10	-1.14961	1.19398e-19	-2.1903e-10	-1.21274
23897269	chr18:23897269:GA:G	4.23274e-19	-2.1903e-10	-1.16687	1.25737e-19	-2.1903e-10	-1.16101
23897408	chr18:23897408:A:G	7.53318e-19	-2.1903e-10	-0.590399	2.05172e-19	-2.1903e-10	-0.671355
23897618	chr18:23897618:G:T	4.54763e-19	-2.1903e-10	-1.09511	1.2074e-19	-2.1903e-10	-1.20156
23897736	chr18:23897736:A:G	8.02435e-19	-0.527235	-2.58223e-10	6.45521e-19	0.474858	-2.58223e-10
23897760	chr18:23897760:A:C	1.15778e-18	-2.1903e-10	-0.160625	3.20679e-19	-2.1903e-10	-0.22476
23897845	chr18:23897845:A:T	7.07246e-20	-1.75192	-1.20417	1.83215e-20	-1.89282	-1.19431
23898116	chr18:23898116:C:T	7.05819e-20	-1.75401	-1.2041	1.83189e-20	-1.89301	-1.19426
23900397	chr18:23900397:T:C	4.06756e-19	-2.1903e-10	-1.20667	1.21044e-19	-2.1903e-10	-1.19904
23900510	chr18:23900510:G:A	4.05305e-19	-2.1903e-10	-1.21025	1.25748e-19	-2.1903e-10	-1.16092
23901376	chr18:23901376:A:G	7.00648e-20	-1.87987	-1.0856	1.90445e-20	-1.8923	-1.15613
23901974	chr18:23901974:G:A	2.04559e-19	-1.89403	-2.58223e-10	6.84199e-20	-1.76954	-2.58223e-10
23902088	chr18:23902088:C:CT	6.381e-19	-2.1903e-10	-0.756391	1.79561e-19	-2.1903e-10	-0.804686
23902167	chr18:23902167:T:A	6.14267e-19	-2.1903e-10	-0.794457	1.7705e-19	-2.1903e-10	-0.818771
23903242	chr18:23903242:G:A	4.67367e-19	-1.14468	0.0769056	1.04241e-19	-0.784409	-0.564084
23903278	chr18:23903278:C:T	3.3032e-19	-1.41482	-2.58223e-10	6.73198e-20	-1.78575	-2.58223e-10
23903392	chr18:23903392:T:A	3.16661e-19	-1.45706	-2.58223e-10	2.23675e-19	-0.585008	-2.58223e-10
23903471	chr18:23903471:C:G	4.18536e-19	-2.1903e-10	-1.17812	1.20583e-19	-2.1903e-10	-1.20287
23903540	chr18:23903540:A:G	1.00212e-18	-2.1903e-10	-0.305016	2.7848e-19	-2.1903e-10	-0.365855
23904280	chr18:23904280:G:A	1.39301e-19	-1.06688	-1.21137	1.33759e-19	0.113675	-1.21283
23904303	chr18:23904303:G:A	4.11973e-19	-2.1903e-10	-1.19393	1.20117e-19	-2.1903e-10	-1.20674
23904634	chr18:23904634:C:T	4.35006e-19	-2.1903e-10	-1.13953	1.27014e-19	-2.1903e-10	-1.15091
23905875	chr18:23905875:C:T	4.41689e-19	-2.1903e-10	-1.12428	1.28794e-19	-2.1903e-10	-1.13699
23905910	chr18:23905910:G:A	4.44748e-19	-2.1903e-10	-1.11738	1.195e-19	-2.1903e-10	-1.21189
23906049	chr18:23906049:G:A	6.39169e-20	-1.88538	-1.17192	2.97767e-20	-1.51538	-1.0861
23906452	chr18:23906452:A:T	4.40195e-19	-2.1903e-10	-1.12767	1.19441e-19	-2.1903e-10	-1.21238
23906565	chr18:23906565:T:C	4.39962e-19	-2.1903e-10	-1.1282	1.19625e-19	-2.1903e-10	-1.21084
23908402	chr18:23908402:C:T	2.04485e-19	-1.89439	-2.58223e-10	7.3492e-20	-1.69802	-2.58223e-10
23908447	chr18:23908447:G:A	4.50771e-19	-2.1903e-10	-1.10393	1.30969e-19	-2.1903e-10	-1.12024
23908585	chr18:23908585:A:G	1.53783e-18	-2.1903e-10	0.12324	3.94223e-19	-2.1903e-10	-0.0182835
23908907	chr18:23908907:A:C	4.05271e-19	-2.1903e-10	-1.21033	1.20346e-19	-2.1903e-10	-1.20483
23908925	chr18:23908925:G:A	1.02546e-19	-1.38767	-1.1969	2.69673e-19	0.759403	-1.15739
23908983	chr18:23908983:G:A	1.23019e-19	-1.37062	-1.03193	4.06466e-20	-1.16358	-1.12671
23909922	chr18:23909922:T:C	1.10347e-19	-1.44908	-1.06218	3.73488e-20	-1.20986	-1.16504
23910070	chr18:23910070:C:T	4.04879e-19	-2.1903e-10	-1.2113	1.19566e-19	-2.1903e-10	-1.21133
23910399	chr18:23910399:C:T	6.39236e-19	-2.1903e-10	-0.754612	1.84292e-19	-2.1903e-10	-0.778678
23910400	chr18:23910400:G:A	6.18393e-20	-1.89225	-1.1981	2.74542e-20	-1.55407	-1.12861
23910419	chr18:23910419:A:G	4.09981e-19	-2.1903e-10	-1.19877	1.1972e-19	-2.1903e-10	-1.21004
23911681	chr18:23911681:A:T	5.78452e-19	-2.1903e-10	-0.85453	1.6626e-19	-2.1903e-10	-0.881646
23911833	chr18:23911833:A:G	4.04271e-19	-2.1903e-10	-1.2128	1.2938e-19	-2.1903e-10	-1.13245
23911996	chr18:23911996:AT:A	4.20368e-19	-2.1903e-10	-1.17375	1.20019e-19	-2.1903e-10	-1.20755
23912022	chr18:23912022:T:C	5.21458e-19	-2.1903e-10	-0.958257	1.64008e-19	-2.1903e-10	-0.895288
23912235	chr18:23912235:G:C	4.25343e-19	-2.1903e-10	-1.16199	1.30362e-19	-2.1903e-10	-1.12488
23912585	chr18:23912585:C:T	4.24161e-19	-2.1903e-10	-1.16477	1.23697e-19	-2.1903e-10	-1.17736
23913070	chr18:23913070:T:C	4.81594e-19	-2.1903e-10	-1.03779	1.42158e-19	-2.1903e-10	-1.03826
23913711	chr18:23913711:A:G	6.32039e-20	-1.89405	-1.17447	2.60663e-20	-1.65776	-1.0768
23913774	chr18:23913774:C:A	4.54328e-19	-1.11323	0.0171641	1.10154e-19	-0.686953	-0.606372
23913926	chr18:23913926:G:A	4.63205e-19	-1.09568	0.0189644	1.12867e-19	-0.663828	-0.605163
23914018	chr18:23914018:T:C	4.26031e-19	-2.1903e-10	-1.16038	1.26526e-19	-2.1903e-10	-1.15475
23914254	chr18:23914254:A:G	4.57967e-19	-2.1903e-10	-1.08809	1.19528e-19	-2.1903e-10	-1.21165
23915230	chr18:23915230:T:C	1.5218e-19	-1.61725	-0.572566	9.11281e-20	-0.686255	-0.79668
23915519	chr18:23915519:T:C	4.5213e-19	-2.1903e-10	-1.10092	1.19418e-19	-2.1903e-10	-1.21257
23915828	chr18:23915828:A:G	4.41221e-19	-2.1903e-10	-1.12534	1.19435e-19	-2.1903e-10	-1.21243
23916202	chr18:23916202:C:T	1.49403e-19	-0.999748	-1.20849	1.45808e-19	0.198848	-1.21176
23916214	chr18:23916214:T:C	4.32054e-19	-2.1903e-10	-1.14633	1.25691e-19	-2.1903e-10	-1.16138
23916260	chr18:23916260:A:T	4.1579e-19	-2.1903e-10	-1.1847	1.20745e-19	-2.1903e-10	-1.20152
23916890	chr18:23916890:A:G	4.68421e-19	-1.19405	0.128533	1.0564e-19	-0.812	-0.523162
23919011	chr18:23919011:G:T	4.21216e-19	-2.1903e-10	-1.17174	1.23879e-19	-2.1903e-10	-1.17589
23919268	chr18:23919268:A:T	4.7972e-19	-2.1903e-10	-1.04168	1.35611e-19	-2.1903e-10	-1.08541
23919376	chr18:23919376:A:G	8.19197e-19	-0.506562	-2.58223e-10	2.48367e-19	-0.480295	-2.58223e-10
23919917	chr18:23919917:C:T	4.15383e-19	-2.1903e-10	-1.18568	1.19392e-19	-2.1903e-10	-1.21279
23920750	chr18:23920750:G:A	2.14988e-19	-1.8443	-2.58223e-10	6.58157e-20	-1.80834	-2.58223e-10
23920759	chr18:23920759:A:G	5.40577e-19	-0.922248	-2.58223e-10	7.36369e-20	-1.69605	-2.58223e-10
23921365	chr18:23921365:T:C	2.88692e-19	-1.58321	0.0336835	7.92834e-20	-1.88874	0.26657
23921512	chr18:23921512:A:G	4.62101e-19	-2.1903e-10	-1.0791	1.36524e-19	-2.1903e-10	-1.0787
23922095	chr18:23922095:C:T	7.70525e-20	-1.66805	-1.20235	1.8541e-20	-1.87009	-1.20513
23922173	chr18:23922173:A:G	5.79547e-19	-2.1903e-10	-0.852639	1.66554e-19	-2.1903e-10	-0.879884
23922230	chr18:23922230:C:T	4.23382e-19	-2.1903e-10	-1.16661	1.23536e-19	-2.1903e-10	-1.17867
23922412	chr18:23922412:G:T	1.15835e-19	-1.75549	-0.707232	1.15356e-19	-0.446136	-0.801042
23922785	chr18:23922785:C:T	4.26264e-19	-2.1903e-10	-1.15983	1.24226e-19	-2.1903e-10	-1.1731
23922843	chr18:23922843:T:C	4.25021e-19	-2.1903e-10	-1.16275	1.22288e-19	-2.1903e-10	-1.18882
23922884	chr18:23922884:G:T	4.61763e-19	-2.1903e-10	-1.07983	1.3638e-19	-2.1903e-10	-1.07975
23922955	chr18:23922955:G:A	2.30876e-19	-1.77301	-2.58223e-10	7.10023e-20	-1.73249	-2.58223e-10
23922982	chr18:23922982:C:T	4.0433e-19	-2.1903e-10	-1.21265	1.19957e-19	-2.1903e-10	-1.20806
23923151	chr18:23923151:C:T	7.57959e-20	-1.6859	-1.20094	1.86296e-20	-1.86421	-1.20625
23923184	chr18:23923184:C:T	6.76858e-20	-1.79399	-1.20602	2.2547e-20	-1.74795	-1.13165
23923207	chr18:23923207:A:G	4.47977e-19	-2.1903e-10	-1.11014	1.1951e-19	-2.1903e-10	-1.2118
23923394	chr18:23923394:A:G	5.70463e-19	-2.1903e-10	-0.868437	1.59003e-19	-2.1903e-10	-0.92628
23923447	chr18:23923447:G:A	4.04347e-19	-2.1903e-10	-1.21261	1.19586e-19	-2.1903e-10	-1.21117
23923530	chr18:23923530:C:T	4.47623e-19	-2.1903e-10	-1.11094	1.25905e-19	-2.1903e-10	-1.15967
23924027	chr18:23924027:C:G	5.89527e-19	-2.1903e-10	-0.835566	1.64468e-19	-2.1903e-10	-0.892485
23924513	chr18:23924513:G:A	4.19748e-19	-2.1903e-10	-1.17523	1.21554e-19	-2.1903e-10	-1.19484
23925097	chr18:23925097:G:T	2.07194e-19	-1.88123	-2.58223e-10	6.24416e-20	-1.86097	-2.58223e-10
23925261	chr18:23925261:T:C	2.1017e-19	-1.86697	-2.58223e-10	6.08947e-20	-1.88605	-2.58223e-10
23925300	chr18:23925300:C:T	7.34404e-20	-1.72815	-1.19026	1.84173e-20	-1.88404	-1.19788
23925630	chr18:23925630:C:T	1.7843e-19	-0.826593	-1.2041	1.95176e-19	0.472512	-1.19381
23926255	chr18:23926255:G:T	4.94858e-19	-2.1903e-10	-1.01062	1.34525e-19	-2.1903e-10	-1.09345
23927361	chr18:23927361:T:G	4.3508e-19	-2.1903e-10	-1.13936	1.2351e-19	-2.1903e-10	-1.17888
23927526	chr18:23927526:A:G	4.59909e-19	-2.1903e-10	-1.08386	1.3279e-19	-2.1903e-10	-1.10643
23927593	chr18:23927593:G:A	4.08445e-19	-2.1903e-10	-1.20253	1.1976e-19	-2.1903e-10	-1.20971
23927609	chr18:23927609:T:G	4.1757e-19	-2.1903e-10	-1.18043	1.25438e-19	-2.1903e-10	-1.16339
23927639	chr18:23927639:T:C	5.86793e-19	-2.1903e-10	-0.840213	1.61418e-19	-2.1903e-10	-0.911201
23928307	chr18:23928307:C:T	4.36789e-19	-2.1903e-10	-1.13544	1.22148e-19	-2.1903e-10	-1.18997
23928364	chr18:23928364:A:G	4.14385e-19	-2.1903e-10	-1.18809	1.1941e-19	-2.1903e-10	-1.21264
23929183	chr18:23929183:C:T	5.81812e-19	-2.1903e-10	-0.848738	1.45261e-19	-2.1903e-10	-1.01667
23929910	chr18:23929910:C:T	4.48945e-19	-2.1903e-10	-1.10798	1.42151e-19	-2.1903e-10	-1.03831
23930499	chr18:23930499:GCAC:G	5.43808e-19	-2.1903e-10	-0.91629	1.50456e-19	-2.1903e-10	-0.981529
23930707	chr18:23930707:C:G	7.37536e-20	-1.71042	-1.20374	1.83081e-20	-1.87945	-1.2084
23932715	chr18:23932715:G:C	4.44702e-19	-2.1903e-10	-1.11748	1.27132e-19	-2.1903e-10	-1.14998
23932771	chr18:23932771:T:G	4.14769e-19	-2.1903e-10	-1.18716	1.20067e-19	-2.1903e-10	-1.20715
23932843	chr18:23932843:G:A	4.26875e-19	-2.1903e-10	-1.15839	1.23914e-19	-2.1903e-10	-1.17561
23933031	chr18:23933031:G:A	7.61313e-20	-1.68976	-1.19267	1.95649e-20	-1.81059	-1.21088
23933389	chr18:23933389:A:T	4.14264e-19	-2.1903e-10	-1.18838	1.21163e-19	-2.1903e-10	-1.19806
23933804	chr18:23933804:C:T	1.91157e-19	-1.76419	-0.197601	6.00635e-20	-1.17692	-0.72288
23934017	chr18:23934017:G:A	5.69723e-19	-2.1903e-10	-0.869735	1.56719e-19	-2.1903e-10	-0.940745
23934396	chr18:23934396:T:C	6.96055e-20	-1.75925	-1.21279	1.80566e-20	-1.89014	-1.21155
23934616	chr18:23934616:A:T	5.77159e-19	-1.60323	0.746467	1.89522e-19	-1.88689	1.13619
23935193	chr18:23935193:G:T	4.21022e-19	-2.1903e-10	-1.1722	1.22541e-19	-2.1903e-10	-1.18675
23935225	chr18:23935225:G:A	9.09821e-20	-1.72662	-0.977605	4.79366e-20	-1.2397	-0.885624
23935427	chr18:23935427:G:A	4.60684e-19	-2.1903e-10	-1.08217	1.31426e-19	-2.1903e-10	-1.11676
23935565	chr18:23935565:C:T	6.59054e-19	-0.724081	-2.58223e-10	8.06199e-20	-1.60546	-2.58223e-10
23936185	chr18:23936185:ACT:A	4.51288e-19	-2.1903e-10	-1.10278	1.29863e-19	-2.1903e-10	-1.12872
23937028	chr18:23937028:GC:G	4.23735e-19	-2.1903e-10	-1.16578	1.23147e-19	-2.1903e-10	-1.18182
23937113	chr18:23937113:C:G	4.08191e-19	-2.1903e-10	-1.20315	1.19879e-19	-2.1903e-10	-1.20872
23937132	chr18:23937132:A:G	4.25686e-19	-2.1903e-10	-1.16118	1.2323e-19	-2.1903e-10	-1.18114
23937482	chr18:23937482:C:G	2.26558e-19	-1.79189	-2.58223e-10	7.01862e-20	-1.74405	-2.58223e-10
23938137	chr18:23938137:G:A	4.17276e-19	-2.1903e-10	-1.18114	1.24418e-19	-2.1903e-10	-1.17156
23938672	chr18:23938672:C:T	4.04257e-19	-2.1903e-10	-1.21283	1.20182e-19	-2.1903e-10	-1.20619
23938731	chr18:23938731:G:A	4.06949e-19	-2.1903e-10	-1.2062	1.19387e-19	-2.1903e-10	-1.21283
23940216	chr18:23940216:G:A	1.75744e-19	-1.75566	-0.290196	5.69031e-20	-1.1649	-0.788949
23940309	chr18:23940309:G:C	4.69346e-19	-2.1903e-10	-1.06355	1.30252e-19	-2.1903e-10	-1.12573
23940690	chr18:23940690:A:G	2.78156e-19	-1.5867	-2.58223e-10	1.09654e-19	-1.29787	-2.58223e-10
23940845	chr18:23940845:TC:T	6.23611e-20	-1.88336	-1.19859	1.8587e-20	-1.87062	-1.20211
23940858	chr18:23940858:C:T	4.77756e-19	-2.1903e-10	-1.04578	1.34524e-19	-2.1903e-10	-1.09346
23940865	chr18:23940865:A:G	7.42023e-20	-1.69998	-1.20811	1.83549e-20	-1.87398	-1.21132
23940960	chr18:23940960:G:A	6.26373e-20	-1.8854	-1.19213	1.87622e-20	-1.86698	-1.19638
23942231	chr18:23942231:G:T	2.21023e-19	-1.81662	-2.58223e-10	6.81908e-20	-1.77289	-2.58223e-10
23942876	chr18:23942876:C:T	4.17016e-19	-2.1903e-10	-1.18176	1.2063e-19	-2.1903e-10	-1.20247
23943568	chr18:23943568:C:G	4.12172e-19	-2.1903e-10	-1.19344	1.207e-19	-2.1903e-10	-1.20189
23944586	chr18:23944586:A:T	1.756e-19	-0.854629	-1.19205	1.90933e-19	0.461424	-1.2047
23944675	chr18:23944675:G:A	1.98318e-19	-1.73039	-0.194619	6.40463e-20	-1.11451	-0.721085
23944796	chr18:23944796:G:A	8.16981e-20	-1.69758	-1.11427	1.96086e-20	-1.82194	-1.1973
23946001	chr18:23946001:G:A	4.61172e-19	-2.1903e-10	-1.08112	1.39525e-19	-2.1903e-10	-1.05696
23946042	chr18:23946042:C:G	2.91734e-19	-1.53904	-2.58223e-10	1.18085e-19	-1.22379	-2.58223e-10
23946123	chr18:23946123:C:T	8.073e-20	-1.66837	-1.1554	1.90681e-20	-1.83724	-1.20994
23947291	chr18:23947291:G:T	6.80943e-19	-2.1903e-10	-0.691408	1.86099e-19	-2.1903e-10	-0.768921
23947482	chr18:23947482:G:A	4.60379e-19	-2.1903e-10	-1.08284	1.32616e-19	-2.1903e-10	-1.10774
23947486	chr18:23947486:G:A	4.53025e-19	-2.1903e-10	-1.09894	1.36724e-19	-2.1903e-10	-1.07724
23947721	chr18:23947721:C:T	1.64557e-19	-0.900808	-1.21082	1.69028e-19	0.347694	-1.21283
23947898	chr18:23947898:G:A	1.55271e-19	-1.85408	-0.315634	4.2977e-20	-1.42339	-0.811146
23948639	chr18:23948639:G:A	1.7736e-19	-0.837557	-1.19915	1.8773e-19	0.447712	-1.20791
23948759	chr18:23948759:G:A	4.10175e-19	-2.1903e-10	-1.1983	1.21283e-19	-2.1903e-10	-1.19708
23949043	chr18:23949043:A:G	4.27616e-19	-2.1903e-10	-1.15666	1.24261e-19	-2.1903e-10	-1.17282
23949758	chr18:23949758:G:A	7.24436e-20	-1.72266	-1.20942	2.01528e-20	-1.79389	-1.19797
23949766	chr18:23949766:G:A	3.76012e-19	-1.28526	-2.58223e-10	6.4494e-20	-1.82863	-2.58223e-10
23950702	chr18:23950702:T:A	1.71666e-19	-0.856557	-1.21278	1.80757e-19	0.412904	-1.21095
23950786	chr18:23950786:G:A	4.3784e-19	-2.1903e-10	-1.13303	1.24669e-19	-2.1903e-10	-1.16954
23951093	chr18:23951093:T:C	2.22283e-19	-1.81094	-2.58223e-10	6.81488e-20	-1.77351	-2.58223e-10
23951195	chr18:23951195:C:T	4.54282e-19	-2.1903e-10	-1.09617	1.38247e-19	-2.1903e-10	-1.06616
23951548	chr18:23951548:T:C	1.60588e-19	-0.937885	-1.19816	2.32224e-19	0.651114	-1.19861
23951558	chr18:23951558:A:G	2.31254e-19	-1.77137	-2.58223e-10	7.20149e-20	-1.71833	-2.58223e-10
23951670	chr18:23951670:C:T	2.28501e-19	-1.78335	-2.58223e-10	7.0987e-20	-1.7327	-2.58223e-10
23951942	chr18:23951942:C:T	8.57184e-20	-1.56965	-1.19417	1.8355e-20	-1.87479	-1.21051
23952469	chr18:23952469:C:T	2.2736e-19	-1.78835	-2.58223e-10	7.05611e-20	-1.73872	-2.58223e-10
23952495	chr18:23952495:C:T	9.4417e-20	-1.51804	-1.14912	3.43922e-20	-1.39679	-1.06059
23953516	chr18:23953516:G:A	2.34468e-19	-1.75757	-2.58223e-10	7.33026e-20	-1.7006	-2.58223e-10
23953734	chr18:23953734:G:T	4.25597e-19	-2.1903e-10	-1.16139	1.26313e-19	-2.1903e-10	-1.15644
23954173	chr18:23954173:G:A	9.75025e-20	-1.89367	-0.741338	5.04961e-20	-1.46837	-0.604933
23954739	chr18:23954739:C:T	9.26971e-20	-1.60868	-1.07686	1.90936e-20	-1.86461	-1.18124
23954887	chr18:23954887:G:A	9.03915e-19	-0.408151	-2.58223e-10	1.06794e-19	-1.3243	-2.58223e-10
23954963	chr18:23954963:T:TA	4.94809e-19	-2.1903e-10	-1.01071	1.39118e-19	-2.1903e-10	-1.05988
23955043	chr18:23955043:A:T	2.10748e-19	-1.86422	-2.58223e-10	8.85216e-20	-1.51195	-2.58223e-10
23955641	chr18:23955641:A:G	2.27712e-19	-1.78681	-2.58223e-10	7.06944e-20	-1.73683	-2.58223e-10
23955801	chr18:23955801:A:G	1.49076e-19	-1.82111	-0.389319	4.30745e-20	-1.379	-0.853268
23955853	chr18:23955853:C:T	6.54766e-20	-1.89409	-1.1391	2.46018e-20	-1.71012	-1.08226
23956887	chr18:23956887:C:T	2.26637e-19	-1.79154	-2.58223e-10	6.10142e-20	-1.88409	-2.58223e-10
23957038	chr18:23957038:TAC:T	4.94759e-19	-2.1903e-10	-1.01081	1.38859e-19	-2.1903e-10	-1.06174
23957998	chr18:23957998:C:T	4.15905e-19	-2.1903e-10	-1.18443	1.21619e-19	-2.1903e-10	-1.19431
23958122	chr18:23958122:A:T	2.0366e-19	-1.80694	-0.091496	5.72388e-20	-1.29687	-0.6511
23958642	chr18:23958642:A:G	2.26708e-19	-1.79122	-2.58223e-10	7.03153e-20	-1.74221	-2.58223e-10
23959096	chr18:23959096:G:A	9.81848e-20	-1.59718	-1.03086	1.83689e-20	-1.88045	-1.2041
23959125	chr18:23959125:G:A	4.34012e-19	-2.1903e-10	-1.14181	1.26017e-19	-2.1903e-10	-1.15879
23959240	chr18:23959240:C:G	5.39669e-19	-2.1903e-10	-0.92393	1.55984e-19	-2.1903e-10	-0.945448
23959924	chr18:23959924:G:A	2.31053e-19	-1.77224	-2.58223e-10	7.18968e-20	-1.71997	-2.58223e-10
23959998	chr18:23959998:T:C	1.59443e-19	-1.78002	-0.363177	5.03856e-20	-1.23746	-0.838035
23960165	chr18:23960165:CTA:C	4.05504e-19	-2.1903e-10	-1.20976	1.25406e-19	-2.1903e-10	-1.16364
23960226	chr18:23960226:A:G	1.32304e-19	-1.89455	-0.43523	6.56549e-20	-1.20407	-0.60672
23960708	chr18:23960708:G:A	1.18886e-19	-1.55557	-0.881153	2.12713e-20	-1.86514	-1.07271
23962171	chr18:23962171:A:T	5.11717e-19	-2.1903e-10	-0.977113	1.2483e-19	-2.1903e-10	-1.16825
23962497	chr18:23962497:A:C	4.81576e-19	-2.1903e-10	-1.03782	1.35711e-19	-2.1903e-10	-1.08468
23962644	chr18:23962644:G:A	7.74007e-20	-1.77724	-1.08865	2.30921e-20	-1.67139	-1.18432
23962658	chr18:23962658:A:G	4.75586e-19	-2.1903e-10	-1.05034	1.2172e-19	-2.1903e-10	-1.19348
23962874	chr18:23962874:A:G	7.84605e-20	-1.77919	-1.0731	2.33254e-20	-1.66839	-1.17727
23962924	chr18:23962924:AAAGT:A	7.83098e-20	-1.77793	-1.07628	2.31193e-20	-1.67566	-1.17887
23962963	chr18:23962963:C:T	7.78743e-20	-1.78204	-1.07775	2.32338e-20	-1.66999	-1.1796
23963536	chr18:23963536:A:C	4.96959e-19	-2.1903e-10	-1.00638	1.39391e-19	-2.1903e-10	-1.05791
23963824	chr18:23963824:A:G	1.56863e-19	-1.76117	-0.398338	5.18579e-20	-1.18301	-0.863687
23964052	chr18:23964052:G:A	1.6381e-19	-1.77155	-0.344625	5.23757e-20	-1.20905	-0.827708
23964167	chr18:23964167:G:T	4.04948e-19	-2.1903e-10	-1.21113	1.19402e-19	-2.1903e-10	-1.2127
23964250	chr18:23964250:G:A	1.6288e-19	-1.77019	-0.351676	5.22806e-20	-1.20564	-0.83294
23964466	chr18:23964466:G:A	5.6978e-19	-2.1903e-10	-0.869635	1.59408e-19	-2.1903e-10	-0.923731
23964829	chr18:23964829:G:A	4.76604e-19	-2.1903e-10	-1.0482	1.21739e-19	-2.1903e-10	-1.19333
23965115	chr18:23965115:G:A	8.16921e-20	-1.73087	-1.08106	2.10338e-20	-1.75712	-1.19195
23967476	chr18:23967476:C:T	4.17913e-19	-2.1903e-10	-1.17961	1.20535e-19	-2.1903e-10	-1.20326
23967901	chr18:23967901:T:C	8.03302e-20	-1.74113	-1.08761	2.13797e-20	-1.74126	-1.19149
23967999	chr18:23967999:C:T	8.11104e-20	-1.73632	-1.08275	2.13046e-20	-1.74676	-1.18952
23968099	chr18:23968099:G:A	5.27679e-19	-2.1903e-10	-0.946397	1.65291e-19	-2.1903e-10	-0.887494
23968165	chr18:23968165:C:T	5.33137e-19	-2.1903e-10	-0.936108	1.75506e-19	-2.1903e-10	-0.827526
23968210	chr18:23968210:C:A	1.89836e-18	0.333858	-2.58223e-10	1.7159e-19	-0.850096	-2.58223e-10
23968294	chr18:23968294:A:G	5.14255e-19	-2.1903e-10	-0.972166	1.68135e-19	-2.1903e-10	-0.870436
23968343	chr18:23968343:A:G	4.56854e-19	-2.1903e-10	-1.09052	1.35354e-19	-2.1903e-10	-1.08731
23968602	chr18:23968602:G:A	4.05888e-19	-2.1903e-10	-1.20881	1.19594e-19	-2.1903e-10	-1.2111
23968828	chr18:23968828:T:C	5.15703e-19	-2.1903e-10	-0.969356	1.60805e-19	-2.1903e-10	-0.915007
23968993	chr18:23968993:G:A	4.75171e-19	-2.1903e-10	-1.05121	1.21618e-19	-2.1903e-10	-1.19431
23969713	chr18:23969713:T:G	1.00241e-19	-1.467	-1.1403	1.94376e-20	-1.83763	-1.19036
23969796	chr18:23969796:G:A	4.05746e-19	-2.1903e-10	-1.20916	1.20244e-19	-2.1903e-10	-1.20568
23970665	chr18:23970665:A:G	4.6852e-19	-2.1903e-10	-1.06531	1.2122e-19	-2.1903e-10	-1.19759
23970760	chr18:23970760:T:C	4.96171e-19	-2.1903e-10	-1.00796	1.61817e-19	-2.1903e-10	-0.908734
23971674	chr18:23971674:T:TA	4.25033e-19	-2.1903e-10	-1.16272	1.22886e-19	-2.1903e-10	-1.18395
23971742	chr18:23971742:G:T	4.2817e-19	-2.1903e-10	-1.15536	1.30505e-19	-2.1903e-10	-1.12379
23973278	chr18:23973278:T:TC	9.69311e-20	-1.54472	-1.09617	1.83161e-20	-1.88054	-1.20688
23973667	chr18:23973667:A:G	1.02602e-19	-1.37653	-1.2075	2.5068e-20	-1.56092	-1.21269
23973711	chr18:23973711:C:G	6.36131e-20	-1.89488	-1.16719	3.51692e-20	-1.23378	-1.20125
23973718	chr18:23973718:C:T	6.28206e-20	-1.89496	-1.17964	3.48557e-20	-1.23691	-1.20707
23974020	chr18:23974020:T:A	6.11396e-20	-1.89286	-1.20886	3.64555e-20	-1.18821	-1.2109
23974290	chr18:23974290:T:C	3.39866e-19	-1.38634	-2.58223e-10	6.19547e-20	-1.8688	-2.58223e-10
23974385	chr18:23974385:T:C	4.74118e-19	-2.1903e-10	-1.05343	1.488e-19	-2.1903e-10	-0.9926
23975852	chr18:23975852:T:G	7.76965e-20	-1.85854	-1.00354	7.00441e-20	-0.692417	-1.05366
23976112	chr18:23976112:C:T	5.62257e-19	-2.1903e-10	-0.882927	1.31738e-19	-2.1903e-10	-1.11438
23976412	chr18:23976412:C:T	4.22457e-19	-2.1903e-10	-1.1688	1.26935e-19	-2.1903e-10	-1.15152
23976446	chr18:23976446:G:A	4.05857e-19	-2.1903e-10	-1.20888	1.20634e-19	-2.1903e-10	-1.20244
23976626	chr18:23976626:C:T	1.06527e-19	-1.33946	-1.20703	1.90774e-20	-1.88034	-1.16635
23976658	chr18:23976658:A:G	1.59262e-18	-2.1903e-10	0.158251	4.05507e-19	-2.1903e-10	0.00993663
23976693	chr18:23976693:C:T	5.67026e-19	-2.1903e-10	-0.87448	1.31907e-19	-2.1903e-10	-1.1131
23977202	chr18:23977202:C:T	1.55146e-19	-1.89217	-0.27835	3.27023e-20	-1.73093	-0.776821
23977860	chr18:23977860:C:T	4.22276e-19	-2.1903e-10	-1.16923	1.26871e-19	-2.1903e-10	-1.15203
23977932	chr18:23977932:CCCCCAGCCT:C	4.19569e-19	-2.1903e-10	-1.17566	1.27472e-19	-2.1903e-10	-1.14731
23978428	chr18:23978428:C:G	4.30538e-19	-2.1903e-10	-1.14985	1.29798e-19	-2.1903e-10	-1.12922
23978659	chr18:23978659:C:A	5.19034e-19	-2.1903e-10	-0.962916	1.26546e-19	-2.1903e-10	-1.15459
23978896	chr18:23978896:G:A	4.57179e-19	-2.1903e-10	-1.08981	1.20309e-19	-2.1903e-10	-1.20514
23979262	chr18:23979262:G:A	4.25042e-19	-2.1903e-10	-1.1627	1.29223e-19	-2.1903e-10	-1.13366
23980015	chr18:23980015:G:A	4.76484e-19	-2.1903e-10	-1.04845	1.30731e-19	-2.1903e-10	-1.12206
23980147	chr18:23980147:C:T	1.4938e-19	-1.88275	-0.325644	3.32694e-20	-1.68167	-0.808898
23980535	chr18:23980535:C:T	4.10839e-19	-2.1903e-10	-1.19668	1.2244e-19	-2.1903e-10	-1.18758
23981018	chr18:23981018:T:G	4.26999e-19	-2.1903e-10	-1.1581	1.22554e-19	-2.1903e-10	-1.18665
23981169	chr18:23981169:T:C	4.20295e-19	-2.1903e-10	-1.17393	1.24263e-19	-2.1903e-10	-1.1728
23981270	chr18:23981270:C:A	4.65405e-19	-2.1903e-10	-1.07198	1.28559e-19	-2.1903e-10	-1.13882
23981536	chr18:23981536:C:T	1.03114e-19	-1.38836	-1.1907	2.03428e-20	-1.89123	-1.09124
23981573	chr18:23981573:C:T	4.04845e-19	-2.1903e-10	-1.21138	1.1958e-19	-2.1903e-10	-1.21122
23981750	chr18:23981750:A:C	7.2986e-19	-2.1903e-10	-0.622033	1.53068e-19	-2.1903e-10	-0.964318
23981826	chr18:23981826:G:A	8.30663e-20	-1.74583	-1.04942	4.58489e-20	-1.07553	-1.09432
23982046	chr18:23982046:AAG:A	5.16008e-19	-2.1903e-10	-0.968765	1.28406e-19	-2.1903e-10	-1.14001
23982300	chr18:23982300:C:T	6.85239e-20	-1.84814	-1.13956	4.82982e-20	-0.959675	-1.15813
23983464	chr18:23983464:A:G	4.35393e-19	-2.1903e-10	-1.13864	1.22485e-19	-2.1903e-10	-1.18721
23983617	chr18:23983617:C:T	5.7078e-19	-2.1903e-10	-0.867882	1.56382e-19	-2.1903e-10	-0.942901
23983724	chr18:23983724:T:C	4.13437e-19	-2.1903e-10	-1.19038	1.23591e-19	-2.1903e-10	-1.17822
23983907	chr18:23983907:A:T	4.04862e-19	-2.1903e-10	-1.21134	1.20232e-19	-2.1903e-10	-1.20577
23983911	chr18:23983911:A:T	1.30521e-19	-1.58407	-0.759288	1.72712e-19	-0.0965489	-0.747029
23984009	chr18:23984009:C:T	4.47375e-19	-2.1903e-10	-1.11149	1.38638e-19	-2.1903e-10	-1.06334
23984565	chr18:23984565:C:T	4.05546e-19	-2.1903e-10	-1.20965	1.20854e-19	-2.1903e-10	-1.20062
23984683	chr18:23984683:T:C	4.20513e-19	-2.1903e-10	-1.17341	1.20616e-19	-2.1903e-10	-1.20259
23985713	chr18:23985713:C:T	2.37375e-19	-1.74524	-2.58223e-10	6.38609e-20	-1.83849	-2.58223e-10
23986609	chr18:23986609:C:T	4.0747e-19	-2.1903e-10	-1.20492	1.19425e-19	-2.1903e-10	-1.21251
23986796	chr18:23986796:T:C	4.0617e-19	-2.1903e-10	-1.20811	1.19387e-19	-2.1903e-10	-1.21283
23986997	chr18:23986997:G:A	9.05105e-20	-1.73483	-0.974587	8.15645e-20	-0.52813	-1.06568
23987856	chr18:23987856:A:G	6.604e-20	-1.8528	-1.17183	2.07887e-20	-1.77055	-1.19024
23988403	chr18:23988403:C:T	7.00062e-20	-1.88625	-1.08005	2.12436e-20	-1.76928	-1.16987
23988750	chr18:23988750:C:T	4.4443e-19	-2.1903e-10	-1.11809	1.38349e-19	-2.1903e-10	-1.06542
23988825	chr18:23988825:C:T	4.08666e-19	-2.1903e-10	-1.20199	1.19397e-19	-2.1903e-10	-1.21275
23989235	chr18:23989235:G:A	4.54294e-19	-2.1903e-10	-1.09614	1.27871e-19	-2.1903e-10	-1.14418
23989291	chr18:23989291:T:A	4.04413e-19	-2.1903e-10	-1.21245	1.1965e-19	-2.1903e-10	-1.21063
23989446	chr18:23989446:T:G	3.9919e-19	-0.929146	-0.296302	1.66321e-19	-0.262321	-0.618961
23989650	chr18:23989650:A:G	4.13694e-19	-2.1903e-10	-1.18976	1.19658e-19	-2.1903e-10	-1.21056
23989838	chr18:23989838:G:A	4.11552e-19	-2.1903e-10	-1.19495	1.36968e-19	-2.1903e-10	-1.07546
23990285	chr18:23990285:AG:A	7.8925e-20	-1.7424	-1.10399	6.67801e-20	-0.63022	-1.16358
23990646	chr18:23990646:G:A	4.34484e-19	-2.1903e-10	-1.14073	1.20622e-19	-2.1903e-10	-1.20254
23991652	chr18:23991652:G:A	4.83893e-19	-2.1903e-10	-1.03302	1.57303e-19	-2.1903e-10	-0.937027
23991782	chr18:23991782:C:T	5.29973e-19	-1.30898	0.366919	1.4917e-19	-0.722339	-0.267777
23991888	chr18:23991888:C:T	3.00653e-19	-0.797565	-0.711365	3.82767e-20	-1.43185	-0.918512
23991960	chr18:23991960:A:G	4.58541e-19	-2.1903e-10	-1.08684	1.30379e-19	-2.1903e-10	-1.12475
23992080	chr18:23992080:G:A	9.2605e-19	-0.0290227	-0.354935	8.73324e-19	1.42008	-0.642975
23992176	chr18:23992176:G:A	7.61736e-20	-1.72155	-1.16033	3.42418e-20	-1.25221	-1.20955
23992431	chr18:23992431:T:C	6.59063e-19	-2.1903e-10	-0.724067	1.81499e-19	-2.1903e-10	-0.793953
23992873	chr18:23992873:C:G	6.56539e-20	-1.89392	-1.13657	2.23939e-20	-1.67659	-1.20982
23993061	chr18:23993061:G:A	6.4519e-20	-1.87963	-1.1683	2.03387e-20	-1.77061	-1.21207
23994394	chr18:23994394:T:C	6.43158e-20	-1.86961	-1.18147	1.83827e-20	-1.88481	-1.19898
23994495	chr18:23994495:A:G	4.27408e-19	-2.1903e-10	-1.15715	1.2227e-19	-2.1903e-10	-1.18897
23994506	chr18:23994506:C:T	3.41128e-18	-2.1903e-10	0.919957	7.88157e-19	-2.1903e-10	0.674497
23994560	chr18:23994560:C:T	3.58205e-19	-1.28262	-0.0511645	2.56079e-19	-0.0956803	-0.354033
23994571	chr18:23994571:C:T	4.19574e-19	-2.1903e-10	-1.17565	1.22584e-19	-2.1903e-10	-1.1864
23994905	chr18:23994905:A:T	8.37775e-20	-1.88152	-0.905197	2.28122e-20	-1.89044	-0.977471
23995234	chr18:23995234:G:A	4.08818e-19	-2.1903e-10	-1.20162	1.19452e-19	-2.1903e-10	-1.21229
23995280	chr18:23995280:T:C	4.22314e-19	-2.1903e-10	-1.16914	1.19667e-19	-2.1903e-10	-1.21049
23996578	chr18:23996578:C:T	4.04683e-19	-2.1903e-10	-1.21178	1.19643e-19	-2.1903e-10	-1.21069
23996827	chr18:23996827:T:A	9.31501e-19	-2.1903e-10	-0.378089	2.53969e-19	-2.1903e-10	-0.457989
23997048	chr18:23997048:A:G	7.20972e-20	-1.89065	-1.04622	2.12187e-20	-1.88074	-1.05958
23997131	chr18:23997131:T:C	9.7168e-20	-1.87739	-0.761056	5.86754e-20	-1.07604	-0.84714
23998113	chr18:23998113:T:C	1.07275e-19	-1.56492	-0.974567	2.06687e-20	-1.89293	-1.07365
23998567	chr18:23998567:A:G	9.56881e-19	-2.1903e-10	-0.351207	2.63497e-19	-2.1903e-10	-0.421159
23998812	chr18:23998812:T:TTCTAAATA	4.04281e-19	-2.1903e-10	-1.21278	1.19751e-19	-2.1903e-10	-1.20979
23998882	chr18:23998882:G:A	1.20899e-19	-1.57309	-0.846841	2.29011e-20	-1.89208	-0.971937
23998959	chr18:23998959:TG:T	1.02326e-19	-1.89501	-0.691706	5.50953e-20	-1.24356	-0.742578
23999002	chr18:23999002:C:T	1.324e-19	-1.44652	-0.882538	2.1718e-19	0.345082	-0.959556
23999010	chr18:23999010:A:G	4.55607e-19	-2.1903e-10	-1.09326	1.41852e-19	-2.1903e-10	-1.04042
23999204	chr18:23999204:C:G	3.01429e-19	-1.50635	-2.58223e-10	1.16805e-19	-1.23469	-2.58223e-10
23999410	chr18:23999410:C:T	5.39295e-19	-2.1903e-10	-0.924623	1.28829e-19	-2.1903e-10	-1.13672
23999605	chr18:23999605:G:A	1.78826e-19	-1.84995	-0.178517	4.55728e-20	-1.43358	-0.742313
23999608	chr18:23999608:CT:C	4.23053e-19	-2.1903e-10	-1.16739	1.22348e-19	-2.1903e-10	-1.18833
24000207	chr18:24000207:C:T	4.05691e-19	-2.1903e-10	-1.2093	1.19873e-19	-2.1903e-10	-1.20876
24000528	chr18:24000528:G:A	1.16891e-19	-1.89011	-0.563532	6.8505e-20	-1.13407	-0.634221
24001102	chr18:24001102:C:T	4.04379e-19	-2.1903e-10	-1.21253	1.19387e-19	-2.1903e-10	-1.21283
24001236	chr18:24001236:A:C	2.61711e-19	-1.06874	-0.578908	2.98789e-20	-1.81473	-0.783319
24001348	chr18:24001348:C:T	5.4841e-19	-2.1903e-10	-0.907862	1.72142e-19	-2.1903e-10	-0.846879
24001734	chr18:24001734:G:C	1.12874e-18	-2.1903e-10	-0.186029	3.75798e-19	-2.1903e-10	-0.0661493
24001745	chr18:24001745:T:C	4.95155e-19	-2.1903e-10	-1.01001	1.8145e-19	-2.1903e-10	-0.79422
24002089	chr18:24002089:T:C	4.33606e-19	-2.1903e-10	-1.14275	1.28236e-19	-2.1903e-10	-1.14133
24002127	chr18:24002127:T:C	5.20431e-19	-2.1903e-10	-0.960229	1.59991e-19	-2.1903e-10	-0.920084
24002310	chr18:24002310:A:G	4.06172e-19	-2.1903e-10	-1.20811	1.19527e-19	-2.1903e-10	-1.21166
24002442	chr18:24002442:C:G	6.01018e-19	-2.1903e-10	-0.816262	1.8591e-19	-2.1903e-10	-0.76994
24002481	chr18:24002481:A:G	4.44777e-19	-2.1903e-10	-1.11731	1.4624e-19	-2.1903e-10	-1.00995
24002579	chr18:24002579:G:A	2.29741e-19	-1.27567	-0.502263	3.35433e-20	-1.84414	-0.638223
24002865	chr18:24002865:C:T	8.36889e-20	-1.69519	-1.09259	1.27927e-19	-0.0400631	-1.10368
24003260	chr18:24003260:C:T	4.06099e-19	-2.1903e-10	-1.20829	1.19512e-19	-2.1903e-10	-1.21178
24003691	chr18:24003691:CT:C	1.16813e-18	-2.1903e-10	-0.151728	3.88991e-19	-2.1903e-10	-0.0316452
24004281	chr18:24004281:C:G	4.04873e-19	-2.1903e-10	-1.21131	1.19753e-19	-2.1903e-10	-1.20977
24005109	chr18:24005109:A:G	1.00039e-18	-2.1903e-10	-0.306745	3.62258e-19	-2.1903e-10	-0.102845
24005218	chr18:24005218:C:T	4.80072e-19	-2.1903e-10	-1.04095	1.51876e-19	-2.1903e-10	-0.972137
24005758	chr18:24005758:C:T	4.33596e-19	-2.1903e-10	-1.14277	1.36518e-19	-2.1903e-10	-1.07875
24007048	chr18:24007048:T:C	4.06268e-19	-2.1903e-10	-1.20787	1.19387e-19	-2.1903e-10	-1.21283
24007126	chr18:24007126:C:T	4.13614e-19	-2.1903e-10	-1.18995	1.19982e-19	-2.1903e-10	-1.20786
24007383	chr18:24007383:CTTTA:C	4.53396e-19	-2.1903e-10	-1.09812	1.57147e-19	-2.1903e-10	-0.938022
24007458	chr18:24007458:G:A	4.4723e-19	-2.1903e-10	-1.11181	1.35472e-19	-2.1903e-10	-1.08643
24007475	chr18:24007475:C:T	7.13795e-20	-1.75474	-1.19214	5.92518e-20	-0.73882	-1.17459
24007703	chr18:24007703:T:C	6.47183e-20	-1.83212	-1.21272	4.96276e-20	-0.889763	-1.20089
24007767	chr18:24007767:A:G	4.2348e-19	-2.1903e-10	-1.16638	1.27091e-19	-2.1903e-10	-1.1503
24008108	chr18:24008108:C:T	4.30768e-19	-2.1903e-10	-1.14932	1.21915e-19	-2.1903e-10	-1.19188
24008230	chr18:24008230:C:T	6.55093e-20	-1.82439	-1.2083	5.15675e-20	-0.839479	-1.21283
24008335	chr18:24008335:A:C	7.39587e-19	-2.1903e-10	-0.608794	1.81369e-19	-2.1903e-10	-0.794668
24008734	chr18:24008734:G:A	4.31653e-19	-2.1903e-10	-1.14726	1.405e-19	-2.1903e-10	-1.04999
24008850	chr18:24008850:C:T	2.89562e-19	-1.54652	-2.58223e-10	1.05192e-19	-1.33941	-2.58223e-10
24009380	chr18:24009380:G:A	4.05144e-19	-2.1903e-10	-1.21064	1.19472e-19	-2.1903e-10	-1.21212
24010272	chr18:24010272:G:A	4.51084e-19	-2.1903e-10	-1.10323	1.57102e-19	-2.1903e-10	-0.938306
24010362	chr18:24010362:A:G	5.58532e-19	-2.1903e-10	-0.889574	1.24684e-19	-2.1903e-10	-1.16942
24010406	chr18:24010406:C:T	4.19568e-19	-2.1903e-10	-1.17566	1.25591e-19	-2.1903e-10	-1.16217
24010852	chr18:24010852:A:G	1.74237e-18	-2.1903e-10	0.248114	4.4499e-19	-2.1903e-10	0.102851
24010919	chr18:24010919:G:A	4.19777e-19	-2.1903e-10	-1.17516	1.20967e-19	-2.1903e-10	-1.19968
24011058	chr18:24011058:C:T	6.35573e-20	-1.89397	-1.16897	1.93922e-20	-1.87454	-1.15579
24011098	chr18:24011098:A:G	4.04295e-19	-2.1903e-10	-1.21274	1.1945e-19	-2.1903e-10	-1.2123
24011201	chr18:24011201:G:A	4.05989e-19	-2.1903e-10	-1.20856	1.19393e-19	-2.1903e-10	-1.21278
24011640	chr18:24011640:C:T	3.5528e-19	-1.34198	-2.58223e-10	1.34883e-19	-1.09079	-2.58223e-10
24012036	chr18:24012036:A:C	4.04702e-19	-2.1903e-10	-1.21174	1.24269e-19	-2.1903e-10	-1.17276
24012115	chr18:24012115:C:T	4.27476e-19	-2.1903e-10	-1.15699	1.21406e-19	-2.1903e-10	-1.19606
24012599	chr18:24012599:T:C	1.06115e-19	-1.68914	-0.861222	2.31641e-20	-1.89506	-0.957535
24012605	chr18:24012605:G:T	4.93456e-19	-2.1903e-10	-1.01345	1.80809e-19	-2.1903e-10	-0.797758
24013125	chr18:24013125:A:G	4.23462e-19	-2.1903e-10	-1.16642	1.21578e-19	-2.1903e-10	-1.19464
24013185	chr18:24013185:G:A	4.20647e-19	-2.1903e-10	-1.17309	1.24031e-19	-2.1903e-10	-1.17467
24013427	chr18:24013427:C:A	5.07371e-19	-2.1903e-10	-0.985643	1.55425e-19	-2.1903e-10	-0.94904
24013508	chr18:24013508:G:A	4.09467e-19	-2.1903e-10	-1.20003	1.19565e-19	-2.1903e-10	-1.21134
24013592	chr18:24013592:C:T	8.88189e-20	-1.60772	-1.12057	5.39835e-20	-0.840083	-1.16644
24013734	chr18:24013734:A:C	4.41299e-19	-2.1903e-10	-1.12516	1.31041e-19	-2.1903e-10	-1.11969
24013999	chr18:24013999:T:C	5.06411e-19	-2.1903e-10	-0.987538	1.85501e-19	-2.1903e-10	-0.772142
24014009	chr18:24014009:C:A	7.3954e-20	-1.88245	-1.029	2.398e-20	-1.81146	-1.00652
24014113	chr18:24014113:G:A	4.90285e-19	-2.1903e-10	-1.0199	1.42045e-19	-2.1903e-10	-1.03906
24014179	chr18:24014179:C:T	5.36434e-19	-2.1903e-10	-0.929943	1.50664e-19	-2.1903e-10	-0.980148
24014494	chr18:24014494:G:A	8.72878e-20	-1.87523	-0.870449	5.48812e-20	-1.21813	-0.771897
24014538	chr18:24014538:G:A	4.33469e-19	-2.1903e-10	-1.14307	1.22365e-19	-2.1903e-10	-1.1882
24014604	chr18:24014604:C:T	6.81212e-19	-2.1903e-10	-0.691012	1.74275e-19	-2.1903e-10	-0.834566
24014836	chr18:24014836:A:G	4.33945e-19	-2.1903e-10	-1.14197	1.22375e-19	-2.1903e-10	-1.18811
24015116	chr18:24015116:C:T	4.1648e-19	-2.1903e-10	-1.18305	1.20725e-19	-2.1903e-10	-1.20169
24015358	chr18:24015358:T:C	9.89691e-19	-2.1903e-10	-0.317493	3.11715e-19	-2.1903e-10	-0.253113
24015702	chr18:24015702:A:G	5.56316e-19	-2.1903e-10	-0.893549	1.53437e-19	-2.1903e-10	-0.961908
24016031	chr18:24016031:C:A	4.61255e-19	-2.1903e-10	-1.08094	1.3715e-19	-2.1903e-10	-1.07413
24017080	chr18:24017080:G:A	1.08964e-19	-1.32689	-1.19699	2.06397e-20	-1.76011	-1.20787
24017391	chr18:24017391:G:A	1.35557e-18	-2.1903e-10	-0.00291055	4.22833e-19	-2.1903e-10	0.0517752
24017469	chr18:24017469:A:G	9.8986e-20	-1.49509	-1.12482	2.09393e-20	-1.81091	-1.14266
24017478	chr18:24017478:A:G	1.17399e-18	-2.1903e-10	-0.146722	3.67087e-19	-2.1903e-10	-0.0896032
24017580	chr18:24017580:C:T	7.7399e-20	-1.76265	-1.10326	1.97218e-20	-1.89433	-1.11915
24017607	chr18:24017607:G:A	2.32966e-19	-1.76399	-2.58223e-10	6.25111e-20	-1.85986	-2.58223e-10
24017697	chr18:24017697:G:A	2.29917e-18	-2.1903e-10	0.525419	4.33705e-19	-2.1903e-10	0.077164
24018072	chr18:24018072:T:C	6.15667e-19	-2.1903e-10	-0.79218	2.31225e-19	-2.1903e-10	-0.55181
24018128	chr18:24018128:G:A	6.51404e-19	-0.735756	-2.58223e-10	6.49611e-19	0.481173	-2.58223e-10
24018301	chr18:24018301:C:T	2.72881e-19	-1.87675	0.270904	6.40412e-20	-1.86674	0.0310708
24018302	chr18:24018302:G:A	1.21033e-19	-1.20873	-1.21009	2.22936e-20	-1.78826	-1.10264
24018637	chr18:24018637:T:A	7.05552e-19	-2.1903e-10	-0.655905	2.01567e-19	-2.1903e-10	-0.689079
24018893	chr18:24018893:A:G	2.55027e-19	-1.70918	0.035668	1.23029e-19	-1.85489	0.672108
24019123	chr18:24019123:T:C	6.1088e-20	-1.8898	-1.21277	1.80613e-20	-1.89181	-1.20962
24019174	chr18:24019174:C:T	6.46546e-19	-2.1903e-10	-0.743242	2.28215e-19	-2.1903e-10	-0.564911
24019581	chr18:24019581:A:G	4.98664e-19	-2.1903e-10	-1.00295	1.60475e-19	-2.1903e-10	-0.917063
24020561	chr18:24020561:C:A	2.82016e-19	-1.57292	-2.58223e-10	1.64338e-19	-0.893278	-2.58223e-10
24020655	chr18:24020655:G:C	1.02919e-19	-1.46198	-1.11897	2.25104e-20	-1.70297	-1.17825
24020664	chr18:24020664:A:G	4.63335e-19	-2.1903e-10	-1.07644	1.47046e-19	-2.1903e-10	-1.00446
24020738	chr18:24020738:C:T	1.0695e-19	-1.38502	-1.1575	2.26654e-20	-1.71017	-1.16419
24020758	chr18:24020758:G:C	1.01316e-18	-2.1903e-10	-0.294054	2.36739e-19	-2.1903e-10	-0.528242
24020787	chr18:24020787:C:T	1.24366e-17	-2.1903e-10	2.21351	1.93654e-18	-2.1903e-10	1.57345
24020848	chr18:24020848:C:A	1.04919e-19	-1.4486	-1.11309	2.27281e-20	-1.69417	-1.17743
24021040	chr18:24021040:T:C	1.08464e-19	-1.6548	-0.873665	2.21188e-20	-1.85833	-1.04044
24021149	chr18:24021149:G:A	1.0688e-19	-1.69032	-0.852852	2.21424e-20	-1.87149	-1.02621
24021240	chr18:24021240:A:G	1.02822e-19	-1.67186	-0.910021	2.14552e-20	-1.86253	-1.0667
24021292	chr18:24021292:C:T	7.48846e-18	-2.1903e-10	1.70623	1.16528e-18	-2.1903e-10	1.06551
24022574	chr18:24022574:G:C	3.3218e-18	-2.1903e-10	0.893376	6.95214e-19	-2.1903e-10	0.549019
24022610	chr18:24022610:T:C	5.81412e-19	-2.1903e-10	-0.849426	1.95526e-19	-2.1903e-10	-0.719508
24022835	chr18:24022835:G:A	6.95359e-19	-2.1903e-10	-0.670457	1.83599e-19	-2.1903e-10	-0.782449
24022973	chr18:24022973:A:G	1.218e-19	-1.85309	-0.559422	4.51223e-20	-1.47257	-0.713257
24022981	chr18:24022981:G:A	4.33379e-19	-2.1903e-10	-1.14327	1.28962e-19	-2.1903e-10	-1.13568
24023166	chr18:24023166:G:A	4.32893e-19	-2.1903e-10	-1.1444	1.19425e-19	-2.1903e-10	-1.21251
24023275	chr18:24023275:A:G	9.03815e-20	-1.66999	-1.04085	1.93921e-20	-1.89514	-1.1352
24023587	chr18:24023587:G:T	2.54975e-18	-2.1903e-10	0.628865	5.47496e-19	-2.1903e-10	0.310154
24024130	chr18:24024130:A:G	9.25109e-19	-2.1903e-10	-0.384974	3.38149e-19	-2.1903e-10	-0.171713
24024143	chr18:24024143:G:T	1.21315e-19	-1.5254	-0.891097	2.20764e-20	-1.8771	-1.02359
24024169	chr18:24024169:C:T	1.48272e-19	-1.4675	-0.748337	2.52242e-20	-1.85492	-0.912471
24024213	chr18:24024213:A:G	6.81131e-20	-1.86921	-1.12451	2.00502e-20	-1.84411	-1.15285
24024504	chr18:24024504:T:C	4.17173e-19	-2.1903e-10	-1.18139	1.2003e-19	-2.1903e-10	-1.20746
24024556	chr18:24024556:G:A	3.16044e-18	-2.1903e-10	0.843579	6.66935e-19	-2.1903e-10	0.507492
24024585	chr18:24024585:A:G	4.32123e-19	-2.1903e-10	-1.14618	1.33057e-19	-2.1903e-10	-1.10442
24024862	chr18:24024862:G:T	7.50983e-20	-1.80346	-1.09263	1.97125e-20	-1.88796	-1.12599
24024880	chr18:24024880:T:C	6.92765e-20	-1.8164	-1.16038	1.87183e-20	-1.88406	-1.18164
24024972	chr18:24024972:G:A	5.18039e-19	-2.1903e-10	-0.964835	1.49418e-19	-2.1903e-10	-0.988451
24025160	chr18:24025160:C:T	5.37833e-19	-2.1903e-10	-0.927338	1.29523e-19	-2.1903e-10	-1.13134
24025413	chr18:24025413:A:G	1.05664e-19	-1.51112	-1.04351	2.33852e-20	-1.78119	-1.06191
24025543	chr18:24025543:CT:C	4.22057e-19	-2.1903e-10	-1.16975	1.20575e-19	-2.1903e-10	-1.20293
24025653	chr18:24025653:G:A	4.04375e-19	-2.1903e-10	-1.21254	1.25586e-19	-2.1903e-10	-1.16221
24025823	chr18:24025823:C:G	4.26147e-19	-2.1903e-10	-1.1601	1.21855e-19	-2.1903e-10	-1.19237
24026145	chr18:24026145:G:A	7.47144e-20	-1.75914	-1.14207	1.87818e-20	-1.89487	-1.16744
24026596	chr18:24026596:A:G	6.94707e-20	-1.82246	-1.15152	1.88867e-20	-1.88181	-1.17493
24026757	chr18:24026757:A:G	4.34354e-19	-2.1903e-10	-1.14103	1.23079e-19	-2.1903e-10	-1.18237
24027247	chr18:24027247:G:A	5.83685e-19	-2.1903e-10	-0.845525	1.61971e-19	-2.1903e-10	-0.907783
24027249	chr18:24027249:G:A	1.07575e-18	-2.1903e-10	-0.234108	2.42908e-19	-2.1903e-10	-0.502518
24027430	chr18:24027430:A:G	9.58836e-19	-2.1903e-10	-0.349166	3.5369e-19	-2.1903e-10	-0.126779
24027701	chr18:24027701:G:A	1.02645e-19	-1.47864	-1.10497	2.1312e-20	-1.796	-1.13993
24028359	chr18:24028359:TATAAG:T	4.04257e-19	-2.1903e-10	-1.21283	1.2054e-19	-2.1903e-10	-1.20322
24028781	chr18:24028781:G:A	5.7763e-19	-2.1903e-10	-0.855952	1.82522e-19	-2.1903e-10	-0.78833
24028869	chr18:24028869:C:T	9.40673e-20	-1.58599	-1.08489	2.06875e-20	-1.84322	-1.12245
24029115	chr18:24029115:TTG:T	8.73987e-20	-1.89182	-0.852586	2.93692e-20	-1.67893	-0.936326
24029579	chr18:24029579:A:G	1.59023e-19	-1.8615	-0.28434	3.84813e-20	-1.8556	-0.489432
24029582	chr18:24029582:C:T	1.57402e-19	-1.86464	-0.291447	3.83773e-20	-1.85203	-0.495704
24029635	chr18:24029635:T:C	8.43458e-20	-1.64595	-1.13401	1.87925e-20	-1.88073	-1.18101
24029685	chr18:24029685:T:G	2.08328e-19	-1.87577	-2.58223e-10	7.75727e-20	-1.64399	-2.58223e-10
24029750	chr18:24029750:G:A	6.23748e-19	-2.1903e-10	-0.779139	1.70407e-19	-2.1903e-10	-0.85701
24029775	chr18:24029775:C:T	1.7047e-19	-1.84748	-0.228851	3.98901e-20	-1.86739	-0.441678
24029790	chr18:24029790:G:A	1.69479e-19	-1.85059	-0.231565	3.98936e-20	-1.86492	-0.444061
24029799	chr18:24029799:C:T	1.49947e-19	-1.33098	-0.873624	2.42984e-20	-1.8129	-0.991888
24029906	chr18:24029906:A:T	7.70492e-20	-1.84586	-1.02458	2.22702e-20	-1.74516	-1.14679
24030192	chr18:24030192:T:A	1.05422e-19	-1.47936	-1.07755	8.85573e-20	-0.350193	-1.16136
24030472	chr18:24030472:A:T	4.81333e-19	-2.1903e-10	-1.03833	1.40942e-19	-2.1903e-10	-1.04685
24030990	chr18:24030990:C:T	4.97906e-19	-2.1903e-10	-1.00447	1.42127e-19	-2.1903e-10	-1.03848
24031261	chr18:24031261:G:A	1.79634e-18	-2.1903e-10	0.278618	4.2215e-19	-2.1903e-10	0.0501601
24031268	chr18:24031268:AG:A	1.8248e-19	-0.98004	-1.02821	3.39713e-20	-1.29146	-1.17823
24031554	chr18:24031554:A:G	1.14959e-19	-1.80178	-0.668531	4.00884e-20	-1.86288	-0.441232
24031570	chr18:24031570:A:G	4.88629e-19	-2.1903e-10	-1.02328	1.41477e-19	-2.1903e-10	-1.04307
24031572	chr18:24031572:C:A	4.88629e-19	-2.1903e-10	-1.02328	1.41477e-19	-2.1903e-10	-1.04307
24031621	chr18:24031621:A:G	4.50115e-19	-2.1903e-10	-1.10538	1.38376e-19	-2.1903e-10	-1.06522
24031766	chr18:24031766:A:G	4.24379e-19	-2.1903e-10	-1.16426	1.28611e-19	-2.1903e-10	-1.13841
24031940	chr18:24031940:A:G	4.05167e-19	-2.1903e-10	-1.21059	1.20191e-19	-2.1903e-10	-1.20612
24032231	chr18:24032231:T:G	4.81603e-19	-2.1903e-10	-1.03777	1.31806e-19	-2.1903e-10	-1.11387
24032485	chr18:24032485:T:G	3.05331e-19	-1.49349	-2.58223e-10	7.66487e-20	-1.65597	-2.58223e-10
24032510	chr18:24032510:G:A	4.09927e-19	-2.1903e-10	-1.19891	1.19881e-19	-2.1903e-10	-1.2087
24033421	chr18:24033421:C:T	1.11276e-19	-1.55978	-0.943094	2.6546e-20	-1.87275	-0.843578
24033726	chr18:24033726:G:A	4.32976e-19	-2.1903e-10	-1.1442	1.42143e-19	-2.1903e-10	-1.03837
24033766	chr18:24033766:C:T	4.83114e-19	-2.1903e-10	-1.03463	1.67389e-19	-2.1903e-10	-0.874881
24034645	chr18:24034645:TC:T	2.40664e-19	-0.792326	-0.939159	3.51893e-20	-1.40042	-1.03404
24034758	chr18:24034758:C:G	2.29912e-19	-0.566749	-1.21044	3.36868e-20	-1.27826	-1.19984
24035064	chr18:24035064:C:G	5.45534e-19	-2.1903e-10	-0.913121	1.54362e-19	-2.1903e-10	-0.955903
24035316	chr18:24035316:A:T	4.40704e-19	-2.1903e-10	-1.12651	1.28917e-19	-2.1903e-10	-1.13604
24035685	chr18:24035685:A:T	2.5108e-18	-2.1903e-10	0.613472	6.62984e-19	-2.1903e-10	0.501551
24035692	chr18:24035692:G:A	4.14995e-19	-2.1903e-10	-1.18662	1.19823e-19	-2.1903e-10	-1.20919
24036014	chr18:24036014:C:T	4.38814e-19	-2.1903e-10	-1.13081	1.2328e-19	-2.1903e-10	-1.18074
24036243	chr18:24036243:A:G	5.55312e-19	-2.1903e-10	-0.895355	1.56816e-19	-2.1903e-10	-0.940127
24036433	chr18:24036433:C:T	2.41752e-19	-0.549725	-1.17725	4.05032e-20	-1.0866	-1.20722
24036517	chr18:24036517:T:C	2.13222e-18	-2.1903e-10	0.450033	5.9209e-19	-2.1903e-10	0.388458
24036698	chr18:24036698:A:G	2.84098e-19	-0.896508	-0.669057	4.20741e-20	-1.38844	-0.86733
24036823	chr18:24036823:G:A	2.83052e-19	-1.56926	-2.58223e-10	8.71192e-20	-1.52792	-2.58223e-10
24037004	chr18:24037004:A:G	4.40499e-19	-2.1903e-10	-1.12698	1.46134e-19	-2.1903e-10	-1.01068
24037158	chr18:24037158:C:G	1.76333e-19	-1.81196	-0.23055	4.54688e-20	-1.89506	-0.283113
24037320	chr18:24037320:A:G	4.07932e-19	-2.1903e-10	-1.20379	1.21959e-19	-2.1903e-10	-1.19152
24037364	chr18:24037364:T:C	4.06266e-19	-2.1903e-10	-1.20788	1.20441e-19	-2.1903e-10	-1.20404
24037927	chr18:24037927:T:A	4.34436e-19	-2.1903e-10	-1.14084	1.21743e-19	-2.1903e-10	-1.19329
24037940	chr18:24037940:A:G	6.28407e-19	-2.1903e-10	-0.771697	1.7582e-19	-2.1903e-10	-0.825738
24038522	chr18:24038522:A:G	2.62727e-19	-1.64377	-2.58223e-10	7.70874e-20	-1.65026	-2.58223e-10
24039022	chr18:24039022:C:T	9.63319e-20	-1.89509	-0.751994	3.4086e-20	-1.89387	-0.572443
24039484	chr18:24039484:G:A	1.15769e-19	-1.8903	-0.572985	3.47206e-20	-1.84396	-0.603905
24039538	chr18:24039538:C:T	4.24546e-19	-2.1903e-10	-1.16386	1.33051e-19	-2.1903e-10	-1.10447
24039633	chr18:24039633:C:T	4.29596e-19	-2.1903e-10	-1.15204	1.22122e-19	-2.1903e-10	-1.19018
24039933	chr18:24039933:T:C	4.87924e-19	-2.1903e-10	-1.02473	1.35184e-19	-2.1903e-10	-1.08857
24039949	chr18:24039949:A:G	1.64699e-17	2.4944	-2.58223e-10	6.32323e-18	2.75679	-2.58223e-10
24039967	chr18:24039967:A:G	3.88833e-19	-0.137087	-1.11465	4.54999e-20	-0.964673	-1.21282
24040096	chr18:24040096:C:T	6.1966e-20	-1.89095	-1.19735	1.81939e-20	-1.88128	-1.21283
24040101	chr18:24040101:G:A	2.2171e-19	-0.610107	-1.20341	3.19356e-20	-1.3666	-1.16488
24040239	chr18:24040239:G:A	1.41141e-18	-2.1903e-10	0.0374581	2.87366e-19	-2.1903e-10	-0.334445
24041341	chr18:24041341:A:G	5.85244e-19	-0.141699	-0.701158	6.82092e-20	-0.732535	-1.04009
24041397	chr18:24041397:T:C	6.80348e-19	0.0195969	-0.711879	7.80079e-20	-0.592293	-1.0461
24041526	chr18:24041526:T:C	4.02268e-19	-0.483503	-0.734264	4.28006e-20	-1.32062	-0.918026
24042001	chr18:24042001:G:A	4.06676e-19	-2.1903e-10	-1.20687	1.19638e-19	-2.1903e-10	-1.21073
24042039	chr18:24042039:A:T	1.65311e-18	-1.03848	1.234	1.03845e-19	-1.89229	0.539994
24042086	chr18:24042086:G:A	5.4602e-19	-0.170299	-0.741932	6.5797e-20	-0.742514	-1.06611
24042200	chr18:24042200:A:G	4.5979e-19	-2.1903e-10	-1.08412	1.23832e-19	-2.1903e-10	-1.17627
24042262	chr18:24042262:T:C	5.61759e-19	-0.178439	-0.705374	6.76363e-20	-0.734774	-1.04628
24042287	chr18:24042287:T:C	2.6631e-19	-0.84747	-0.782754	2.60686e-20	-1.75221	-0.982263
24042635	chr18:24042635:G:A	4.8763e-19	-0.278558	-0.746772	5.9926e-20	-0.832439	-1.06965
24042668	chr18:24042668:G:A	2.35401e-19	-0.760307	-0.99329	2.84667e-20	-1.55719	-1.08927
24042719	chr18:24042719:C:T	4.39402e-19	-2.1903e-10	-1.12947	1.24271e-19	-2.1903e-10	-1.17274
24043030	chr18:24043030:A:G	1.45785e-19	-1.02072	-1.21203	2.1367e-20	-1.72495	-1.20841
24043388	chr18:24043388:A:G	5.21097e-19	-2.1903e-10	-0.958949	1.38107e-19	-2.1903e-10	-1.06717
24043452	chr18:24043452:A:G	5.323e-19	-0.226328	-0.711351	6.38933e-20	-0.788949	-1.04904
24043519	chr18:24043519:GAACC:G	2.59004e-18	-2.1903e-10	0.644543	7.03487e-19	-2.1903e-10	0.560849
24044202	chr18:24044202:CTCTT:C	3.50102e-19	-1.35666	-2.58223e-10	2.21246e-19	-0.595925	-2.58223e-10
24044373	chr18:24044373:G:A	2.41645e-18	-2.1903e-10	0.575171	9.17794e-19	-2.1903e-10	0.826772
24044383	chr18:24044383:A:C	7.1926e-19	-2.1903e-10	-0.636663	2.44381e-19	-2.1903e-10	-0.496473
24044499	chr18:24044499:T:C	1.10775e-18	-2.1903e-10	-0.204803	3.08532e-19	-2.1903e-10	-0.263377
24044816	chr18:24044816:A:G	4.77373e-19	-2.1903e-10	-1.04659	1.55166e-19	-2.1903e-10	-0.950705
24044996	chr18:24044996:C:T	4.07842e-19	-0.0746967	-1.12931	4.57233e-19	1.33544	-1.20545
24045059	chr18:24045059:G:A	9.69539e-19	0.216138	-0.554203	3.93033e-19	0.832005	-0.853312
24045508	chr18:24045508:T:C	5.70203e-19	-2.1903e-10	-0.868893	1.50921e-19	-2.1903e-10	-0.978442
24045701	chr18:24045701:T:G	1.83596e-19	-1.68396	-0.318187	7.03046e-20	-1.53333	-0.209036
24045730	chr18:24045730:T:C	9.60635e-19	-2.1903e-10	-0.347291	2.51153e-19	-2.1903e-10	-0.469137
24045734	chr18:24045734:A:G	9.83626e-19	-2.1903e-10	-0.323641	2.53706e-19	-2.1903e-10	-0.459025
24045768	chr18:24045768:T:C	4.61862e-19	-2.1903e-10	-1.07962	1.28363e-19	-2.1903e-10	-1.14034
24045810	chr18:24045810:G:A	2.11272e-19	-1.86174	-2.58223e-10	8.21225e-20	-1.58699	-2.58223e-10
24045859	chr18:24045859:C:T	1.37577e-18	0.0118801	-2.58223e-10	3.99763e-19	-0.00432841	-2.58223e-10
24046063	chr18:24046063:C:T	6.30441e-20	-1.87236	-1.19869	2.47702e-20	-1.59896	-1.1866
24046083	chr18:24046083:C:T	4.18256e-19	-2.1903e-10	-1.17879	1.19909e-19	-2.1903e-10	-1.20847
24046603	chr18:24046603:T:C	9.65743e-19	-2.1903e-10	-0.341988	2.32158e-19	-2.1903e-10	-0.547781
24046671	chr18:24046671:C:A	1.11543e-19	-1.32775	-1.17273	2.06003e-20	-1.75753	-1.21236
24046713	chr18:24046713:T:C	6.55238e-19	-2.1903e-10	-0.729888	1.86242e-19	-2.1903e-10	-0.768153
24046938	chr18:24046938:T:A	4.46554e-19	-2.1903e-10	-1.11333	1.32797e-19	-2.1903e-10	-1.10638
24047051	chr18:24047051:T:C	8.31042e-20	-1.58419	-1.2106	2.03152e-20	-1.86082	-1.12301
24047246	chr18:24047246:A:C	4.09488e-19	-2.1903e-10	-1.19998	1.22898e-19	-2.1903e-10	-1.18385
24047387	chr18:24047387:A:G	4.78717e-19	-2.1903e-10	-1.04378	1.50369e-19	-2.1903e-10	-0.982109
24048023	chr18:24048023:G:A	5.02218e-19	-2.1903e-10	-0.995851	1.51457e-19	-2.1903e-10	-0.9749
24048375	chr18:24048375:A:C	3.17106e-19	-0.242937	-1.21271	1.35312e-19	0.113554	-1.20117
24048580	chr18:24048580:T:G	1.75159e-18	-2.1903e-10	0.253395	4.90997e-19	-2.1903e-10	0.201237
24048720	chr18:24048720:TA:T	4.13051e-19	-2.1903e-10	-1.19132	1.20909e-19	-2.1903e-10	-1.20016
24048808	chr18:24048808:A:G	4.08025e-19	-2.1903e-10	-1.20356	1.19873e-19	-2.1903e-10	-1.20876
24049820	chr18:24049820:C:T	2.31389e-18	0.230988	0.300812	8.31333e-18	2.97318	0.0572383
24049923	chr18:24049923:C:T	6.02762e-19	-1.86305	1.04969	1.49688e-19	-1.89399	0.907341
24049947	chr18:24049947:T:C	4.05714e-19	-2.1903e-10	-1.20924	1.19485e-19	-2.1903e-10	-1.21201
24050425	chr18:24050425:C:T	1.68831e-19	-1.34976	-0.736229	2.80488e-19	0.134576	-0.493247
24050494	chr18:24050494:G:A	4.08726e-19	-2.1903e-10	-1.20184	1.2e-19	-2.1903e-10	-1.20771
24050664	chr18:24050664:G:A	2.88807e-19	-1.54913	-2.58223e-10	2.37605e-19	-0.524591	-2.58223e-10
24050708	chr18:24050708:C:T	4.04428e-19	-2.1903e-10	-1.21241	1.19401e-19	-2.1903e-10	-1.21271
24050730	chr18:24050730:G:A	5.44975e-19	-2.1903e-10	-0.914145	1.64678e-19	-2.1903e-10	-0.891212
24050800	chr18:24050800:A:G	4.07491e-19	-2.1903e-10	-1.20487	1.21969e-19	-2.1903e-10	-1.19143
24050929	chr18:24050929:T:G	2.3075e-18	0.529035	-2.58223e-10	3.65811e-19	-0.0930828	-2.58223e-10
24051092	chr18:24051092:G:A	4.04266e-19	-2.1903e-10	-1.21281	1.22993e-19	-2.1903e-10	-1.18307
24051109	chr18:24051109:C:T	2.67043e-19	-1.45956	-0.167914	3.72969e-19	0.554397	-0.628103
24051280	chr18:24051280:G:A	1.1198e-18	-1.28304	1.08906	2.49585e-18	0.303815	1.52337
24051895	chr18:24051895:G:A	4.04474e-19	-2.1903e-10	-1.2123	1.23416e-19	-2.1903e-10	-1.17964
24052001	chr18:24052001:T:C	5.05081e-19	-2.1903e-10	-0.990167	1.46177e-19	-2.1903e-10	-1.01038
24052285	chr18:24052285:A:T	7.20681e-20	-1.77488	-1.16239	2.55526e-20	-1.56001	-1.19446
24052490	chr18:24052490:A:G	4.04345e-19	-2.1903e-10	-1.21262	1.23487e-19	-2.1903e-10	-1.17907
24052884	chr18:24052884:T:C	6.54915e-20	-1.82167	-1.21129	2.26575e-20	-1.66645	-1.20826
24053032	chr18:24053032:G:A	2.0581e-19	-1.08637	-0.801558	4.29584e-19	0.561648	-0.494032
24053234	chr18:24053234:A:G	3.48793e-19	-0.841489	-0.518919	1.20859e-19	-0.532633	-0.667942
24053270	chr18:24053270:C:T	4.22341e-19	-2.1903e-10	-1.16907	1.23865e-19	-2.1903e-10	-1.17601
24053288	chr18:24053288:GAC:G	6.94879e-20	-1.86322	-1.11051	4.32624e-20	-1.06226	-1.16566
24053352	chr18:24053352:G:A	4.04295e-19	-2.1903e-10	-1.21274	1.19392e-19	-2.1903e-10	-1.21279
24054026	chr18:24054026:A:G	4.0611e-19	-2.1903e-10	-1.20826	1.20556e-19	-2.1903e-10	-1.20309
24054332	chr18:24054332:C:T	9.35087e-20	-1.88437	-0.792464	3.00295e-20	-1.67522	-0.917803
24054564	chr18:24054564:A:G	4.62121e-19	-1.07906	-2.58223e-10	1.8164e-19	-0.793176	-2.58223e-10
24054814	chr18:24054814:T:C	5.91744e-19	-2.1903e-10	-0.831812	1.59263e-19	-2.1903e-10	-0.924641
24055442	chr18:24055442:G:A	6.61122e-20	-1.83052	-1.19301	1.81909e-20	-1.89174	-1.20254
24055789	chr18:24055789:T:C	4.15753e-19	-2.1903e-10	-1.18479	1.22535e-19	-2.1903e-10	-1.18681
24055968	chr18:24055968:G:A	4.17976e-19	-2.1903e-10	-1.17946	1.21945e-19	-2.1903e-10	-1.19163
24056282	chr18:24056282:A:T	1.44196e-19	-1.12928	-1.11443	2.94404e-20	-1.58282	-1.03001
24056391	chr18:24056391:G:A	2.80279e-19	-1.5791	-2.58223e-10	8.14468e-20	-1.59525	-2.58223e-10
24056520	chr18:24056520:G:A	4.07038e-19	-2.1903e-10	-1.20598	1.24787e-19	-2.1903e-10	-1.1686
24056537	chr18:24056537:T:C	4.3392e-19	-2.1903e-10	-1.14203	1.24841e-19	-2.1903e-10	-1.16816
24056917	chr18:24056917:A:G	4.107e-19	-2.1903e-10	-1.19702	1.21068e-19	-2.1903e-10	-1.19884
24057237	chr18:24057237:A:G	4.18694e-19	-2.1903e-10	-1.17774	1.19552e-19	-2.1903e-10	-1.21145
24057252	chr18:24057252:A:G	4.16746e-19	-2.1903e-10	-1.18241	1.25119e-19	-2.1903e-10	-1.16594
24057325	chr18:24057325:T:A	4.28711e-19	-2.1903e-10	-1.1541	1.29524e-19	-2.1903e-10	-1.13133
24058002	chr18:24058002:C:A	6.6612e-20	-1.81937	-1.19663	1.81045e-20	-1.88725	-1.21179
24058051	chr18:24058051:A:G	5.25343e-19	-2.1903e-10	-0.950834	1.5892e-19	-2.1903e-10	-0.926801
24058110	chr18:24058110:T:G	2.50482e-19	-1.29924	-0.392257	8.72174e-20	-1.29304	-0.233758
24058545	chr18:24058545:C:A	7.05119e-20	-1.77749	-1.18162	1.80769e-20	-1.89343	-1.20714
24058775	chr18:24058775:A:G	7.87462e-19	-2.1903e-10	-0.546071	1.95584e-19	-2.1903e-10	-0.719211
24058826	chr18:24058826:G:A	4.04376e-19	-2.1903e-10	-1.21254	1.20855e-19	-2.1903e-10	-1.20061
24058926	chr18:24058926:A:T	4.38272e-19	-2.1903e-10	-1.13205	1.43613e-19	-2.1903e-10	-1.02808
24059248	chr18:24059248:G:A	6.21486e-19	-2.1903e-10	-0.782772	1.77036e-19	-2.1903e-10	-0.81885
24059394	chr18:24059394:T:C	3.53299e-19	-1.34757	-2.58223e-10	9.72143e-20	-1.41828	-2.58223e-10
24059461	chr18:24059461:C:T	1.0778e-19	-1.34184	-1.19295	1.88946e-20	-1.85634	-1.19999
24059698	chr18:24059698:C:A	4.59233e-19	-2.1903e-10	-1.08533	1.30546e-19	-2.1903e-10	-1.12348
24059770	chr18:24059770:C:T	5.19109e-19	-2.1903e-10	-0.962772	1.77037e-19	-2.1903e-10	-0.818844
24059826	chr18:24059826:T:G	1.09894e-19	-1.33542	-1.17995	2.01551e-20	-1.81077	-1.18097
24060092	chr18:24060092:A:G	4.62343e-19	-2.1903e-10	-1.07858	1.47646e-19	-2.1903e-10	-1.00038
24060136	chr18:24060136:A:G	1.04003e-18	-2.1903e-10	-0.26788	2.56717e-19	-2.1903e-10	-0.447227
24060551	chr18:24060551:G:A	6.63881e-20	-1.85903	-1.16034	2.98905e-20	-1.53624	-1.06142
24060600	chr18:24060600:G:A	6.67002e-20	-1.8533	-1.16138	3.0433e-20	-1.51666	-1.06302
24060692	chr18:24060692:T:C	8.30945e-20	-1.60365	-1.19126	1.91048e-20	-1.89475	-1.15051
24060853	chr18:24060853:C:T	6.64649e-20	-1.86366	-1.15455	2.98543e-20	-1.5469	-1.05197
24060965	chr18:24060965:A:G	2.26049e-19	-1.87893	0.0847918	1.06506e-19	-0.821968	-0.505036
24061240	chr18:24061240:A:T	2.07341e-19	-1.88052	-2.58223e-10	6.55699e-20	-1.81208	-2.58223e-10
24061451	chr18:24061451:G:A	4.17453e-19	-2.1903e-10	-1.18071	1.23041e-19	-2.1903e-10	-1.18268
24061630	chr18:24061630:G:A	2.331e-19	-1.41098	-0.352445	8.17273e-20	-1.03315	-0.558663
24062033	chr18:24062033:C:T	7.90833e-20	-1.72191	-1.12247	2.18226e-20	-1.86371	-1.04855
24062314	chr18:24062314:T:C	4.23297e-19	-2.1903e-10	-1.16681	1.22048e-19	-2.1903e-10	-1.19078
24062367	chr18:24062367:G:A	4.10861e-19	-2.1903e-10	-1.19663	1.21146e-19	-2.1903e-10	-1.1982
24062619	chr18:24062619:C:CT	7.67707e-20	-1.71009	-1.16398	6.00282e-20	-0.691967	-1.20842
24062722	chr18:24062722:A:G	4.07214e-19	-2.1903e-10	-1.20555	1.19427e-19	-2.1903e-10	-1.2125
24062766	chr18:24062766:G:C	7.03427e-20	-1.79831	-1.1632	1.94885e-20	-1.85421	-1.17116
24062886	chr18:24062886:A:G	6.22306e-19	-2.1903e-10	-0.781454	1.85394e-19	-2.1903e-10	-0.772716
24063479	chr18:24063479:T:C	1.46721e-19	-1.02799	-1.19836	3.52417e-20	-1.24924	-1.18373
24063551	chr18:24063551:C:T	2.33735e-18	-1.80144	2.34332	6.66449e-19	-1.0921	1.59886
24064094	chr18:24064094:G:A	6.64531e-19	-2.1903e-10	-0.715805	2.03002e-19	-2.1903e-10	-0.681983
24064278	chr18:24064278:A:T	2.09375e-19	-1.87076	-2.58223e-10	6.24615e-20	-1.86065	-2.58223e-10
24064633	chr18:24064633:T:A	3.0596e-19	-1.84323	0.351795	1.38366e-19	-1.80451	0.739214
24064732	chr18:24064732:T:A	1.15057e-19	-1.67312	-0.796342	3.31894e-20	-1.8247	-0.668272
24064882	chr18:24064882:AG:A	4.05386e-19	-2.1903e-10	-1.21005	1.19577e-19	-2.1903e-10	-1.21124
24064915	chr18:24064915:T:C	7.07296e-20	-1.89208	-1.06394	2.53067e-20	-1.69196	-1.07217
24065002	chr18:24065002:G:T	1.56763e-19	-1.01361	-1.14653	1.71366e-19	0.333045	-1.18445
24065327	chr18:24065327:C:T	2.65799e-19	-1.8849	0.252756	1.06061e-19	-1.87298	0.541792
24065679	chr18:24065679:G:A	4.27209e-19	-2.1903e-10	-1.15761	1.33604e-19	-2.1903e-10	-1.10032
24065853	chr18:24065853:C:T	4.27429e-19	-2.1903e-10	-1.1571	1.27937e-19	-2.1903e-10	-1.14366
24065913	chr18:24065913:AATTT:A	8.97247e-19	-2.1903e-10	-0.415555	2.24357e-19	-2.1903e-10	-0.581963
24066125	chr18:24066125:T:C	7.05061e-19	-2.1903e-10	-0.656601	2.18542e-19	-2.1903e-10	-0.608221
24066219	chr18:24066219:A:G	7.38354e-19	-2.1903e-10	-0.610463	2.28204e-19	-2.1903e-10	-0.564962
24066403	chr18:24066403:C:T	2.41248e-19	-1.72906	-2.58223e-10	6.09831e-20	-1.8846	-2.58223e-10
24066482	chr18:24066482:G:A	4.07718e-19	-2.1903e-10	-1.20431	1.2037e-19	-2.1903e-10	-1.20463
24066938	chr18:24066938:A:G	8.09348e-20	-1.68261	-1.13863	2.97659e-20	-1.53134	-1.07049
24067239	chr18:24067239:C:T	2.47301e-19	-1.70428	-2.58223e-10	6.06706e-20	-1.88974	-2.58223e-10
24067269	chr18:24067269:CTT:C	2.2497e-19	-1.79892	-2.58223e-10	6.08027e-20	-1.88757	-2.58223e-10
24067363	chr18:24067363:G:C	4.49375e-19	-2.1903e-10	-1.10703	1.39496e-19	-2.1903e-10	-1.05717
24067443	chr18:24067443:G:A	4.26614e-19	-2.1903e-10	-1.15901	1.23557e-19	-2.1903e-10	-1.1785
24067823	chr18:24067823:A:G	7.41363e-19	-2.1903e-10	-0.606395	2.12304e-19	-2.1903e-10	-0.63718
24068387	chr18:24068387:C:G	4.1967e-19	-2.1903e-10	-1.17542	1.24788e-19	-2.1903e-10	-1.16859
24068601	chr18:24068601:A:G	6.21895e-20	-1.89488	-1.18982	4.53784e-20	-1.25561	-0.924553
24069367	chr18:24069367:C:A	4.98082e-19	-2.1903e-10	-1.00412	1.50379e-19	-2.1903e-10	-0.982042
24070558	chr18:24070558:T:C	8.13881e-19	-0.513071	-2.58223e-10	2.05742e-19	-0.668576	-2.58223e-10
24070571	chr18:24070571:G:A	2.9327e-19	-1.56427	0.0304752	5.34041e-20	-1.4647	-0.552616
24070697	chr18:24070697:A:T	4.54172e-19	-2.1903e-10	-1.09641	1.36609e-19	-2.1903e-10	-1.07808
24070733	chr18:24070733:C:T	8.35489e-20	-1.68631	-1.10315	6.77656e-20	-0.696798	-1.08235
24071000	chr18:24071000:T:C	1.25345e-19	-1.6911	-0.692716	1.19868e-19	-0.298317	-0.910488
24071064	chr18:24071064:G:T	1.01263e-19	-1.38942	-1.20775	1.46077e-19	0.19236	-1.20343
24071427	chr18:24071427:A:G	1.12577e-18	-2.1903e-10	-0.188661	3.66308e-19	-2.1903e-10	-0.0917273
24071544	chr18:24071544:T:C	5.04932e-19	-2.1903e-10	-0.990462	1.45163e-19	-2.1903e-10	-1.01734
24071592	chr18:24071592:T:C	2.32583e-19	-1.80194	0.0363017	7.51851e-20	-1.13267	-0.542578
24071610	chr18:24071610:CT:C	4.35743e-19	-2.1903e-10	-1.13783	1.30686e-19	-2.1903e-10	-1.1224
24071673	chr18:24071673:G:A	4.35986e-19	-2.1903e-10	-1.13728	1.3077e-19	-2.1903e-10	-1.12176
24071805	chr18:24071805:A:G	1.01698e-18	-2.1903e-10	-0.290298	3.06857e-19	-2.1903e-10	-0.268819
24071821	chr18:24071821:G:A	6.67998e-19	-0.7106	-2.58223e-10	1.77304e-19	-0.817338	-2.58223e-10
24072363	chr18:24072363:G:A	4.37234e-19	-2.1903e-10	-1.13442	1.34299e-19	-2.1903e-10	-1.09513
24072379	chr18:24072379:A:G	6.09327e-20	-1.89247	-1.21265	2.09187e-20	-1.7424	-1.21215
24072955	chr18:24072955:C:T	2.26893e-19	-1.79041	-2.58223e-10	6.12279e-20	-1.8806	-2.58223e-10
24073098	chr18:24073098:T:C	4.49332e-19	-2.1903e-10	-1.10712	1.25694e-19	-2.1903e-10	-1.16135
24073200	chr18:24073200:A:G	1.35751e-19	-1.14959	-1.15447	2.23387e-20	-1.68537	-1.20351
24073929	chr18:24073929:A:G	5.51866e-19	-2.1903e-10	-0.90158	1.64983e-19	-2.1903e-10	-0.889358
24074706	chr18:24074706:C:T	4.7582e-19	-2.1903e-10	-1.04985	1.36622e-19	-2.1903e-10	-1.07798
24075042	chr18:24075042:A:G	6.29556e-20	-1.86706	-1.2054	2.94744e-20	-1.4351	-1.17658
24075817	chr18:24075817:C:G	6.44986e-20	-1.84561	-1.20264	2.55724e-20	-1.54645	-1.20723
24076327	chr18:24076327:G:A	6.41832e-20	-1.8416	-1.21155	3.06342e-20	-1.38486	-1.18823
24076653	chr18:24076653:A:G	7.50881e-20	-1.68509	-1.21114	3.10155e-20	-1.34875	-1.21196
24076935	chr18:24076935:A:G	7.32675e-20	-1.7159	-1.20487	3.00386e-20	-1.3863	-1.20642
24077156	chr18:24077156:G:A	7.72048e-19	-2.1903e-10	-0.565839	1.90916e-19	-2.1903e-10	-0.743367
24077410	chr18:24077410:G:A	7.56694e-19	-0.585928	-2.58223e-10	2.02155e-19	-0.686164	-2.58223e-10
24077747	chr18:24077747:T:C	7.26187e-20	-1.74483	-1.18484	3.23282e-20	-1.33998	-1.17928
24077802	chr18:24077802:C:T	8.8875e-20	-1.52894	-1.19871	2.37572e-20	-1.7153	-1.11201
24078419	chr18:24078419:G:A	7.6978e-20	-1.78629	-1.08508	2.24152e-20	-1.76145	-1.12401
24079300	chr18:24079300:C:G	7.25017e-20	-1.86396	-1.06731	2.1333e-20	-1.8656	-1.06935
24079544	chr18:24079544:T:G	1.57554e-19	-0.975386	-1.17973	2.70579e-20	-1.53679	-1.16043
24079575	chr18:24079575:G:A	9.77936e-20	-1.78578	-0.846246	3.99602e-20	-1.8547	-0.452613
24079695	chr18:24079695:A:G	1.27598e-19	-1.18349	-1.18251	2.22871e-20	-1.74696	-1.14423
24079932	chr18:24079932:GCTGGGACTACAGGTGTGCACTACCACA:G	1.42675e-19	-1.05283	-1.20149	2.51181e-20	-1.5827	-1.18891
24080529	chr18:24080529:GA:G	4.2719e-19	-2.1903e-10	-1.15766	1.27798e-19	-2.1903e-10	-1.14475
24081148	chr18:24081148:G:A	8.76898e-20	-1.85752	-0.883557	2.92473e-20	-1.87058	-0.748838
24081182	chr18:24081182:C:T	8.3768e-20	-1.67191	-1.11493	3.95375e-20	-1.18101	-1.13694
24081244	chr18:24081244:G:T	6.2539e-20	-1.87631	-1.20279	2.70179e-20	-1.5351	-1.16361
24081273	chr18:24081273:C:A	6.51161e-20	-1.85943	-1.17928	1.93537e-20	-1.86404	-1.16828
24081659	chr18:24081659:G:A	1.12576e-19	-1.36684	-1.12442	1.52292e-19	0.225726	-1.19513
24081740	chr18:24081740:A:G	7.36508e-20	-1.89301	-1.02254	2.38103e-20	-1.80928	-1.0158
24082761	chr18:24082761:A:AT	7.00428e-20	-1.88508	-1.0807	2.37802e-20	-1.7528	-1.07355
24082772	chr18:24082772:C:T	6.33135e-20	-1.854	-1.21278	2.85076e-20	-1.44537	-1.19966
24082852	chr18:24082852:A:C	9.32512e-20	-1.46892	-1.21067	1.85356e-20	-1.89512	-1.18039
24083177	chr18:24083177:C:A	4.05615e-19	-2.1903e-10	-1.20948	1.19437e-19	-2.1903e-10	-1.21241
24083675	chr18:24083675:A:G	6.19431e-19	-0.786085	-2.58223e-10	1.65683e-19	-0.885122	-2.58223e-10
24083698	chr18:24083698:G:T	5.4111e-19	-0.921264	-2.58223e-10	1.4992e-19	-0.985102	-2.58223e-10
24083720	chr18:24083720:A:G	6.56012e-19	-0.728707	-2.58223e-10	1.73799e-19	-0.837301	-2.58223e-10
24083759	chr18:24083759:TCTC:T	1.32184e-19	-1.13448	-1.19621	2.78919e-20	-1.5317	-1.13517
24084035	chr18:24084035:T:G	1.81976e-19	-1.51293	-0.498085	4.06266e-20	-1.65966	-0.631116
24084142	chr18:24084142:T:C	1.57912e-19	-0.955767	-1.19708	3.17827e-20	-1.39787	-1.13841
24084249	chr18:24084249:T:G	6.28633e-19	-0.771338	-2.58223e-10	1.68305e-19	-0.869425	-2.58223e-10
24084441	chr18:24084441:C:T	6.20531e-19	-2.1903e-10	-0.784311	2.0005e-19	-2.1903e-10	-0.696636
24084471	chr18:24084471:T:C	1.6706e-19	-0.906303	-1.19023	3.36256e-20	-1.35588	-1.12404
24084484	chr18:24084484:CA:C	7.12402e-20	-1.8939	-1.05493	2.49125e-20	-1.68508	-1.09475
24084661	chr18:24084661:T:C	1.60356e-19	-0.965581	-1.17191	3.31889e-20	-1.40142	-1.09156
24084796	chr18:24084796:G:T	6.62066e-19	-2.1903e-10	-0.71952	1.97934e-19	-2.1903e-10	-0.707266
24085195	chr18:24085195:G:A	4.04988e-19	-2.1903e-10	-1.21103	1.19842e-19	-2.1903e-10	-1.20903
24085260	chr18:24085260:G:A	1.5728e-19	-0.984146	-1.17271	3.25141e-20	-1.4178	-1.09573
24085288	chr18:24085288:TTC:T	5.73158e-19	-2.1903e-10	-0.863725	1.71298e-19	-2.1903e-10	-0.851798
24085494	chr18:24085494:C:T	2.2217e-19	-1.81144	-2.58223e-10	6.0398e-20	-1.89424	-2.58223e-10
24085668	chr18:24085668:G:C	4.13248e-19	-2.1903e-10	-1.19084	1.20758e-19	-2.1903e-10	-1.20141
24085715	chr18:24085715:T:C	4.10879e-19	-2.1903e-10	-1.19659	1.19426e-19	-2.1903e-10	-1.2125
24085763	chr18:24085763:A:G	7.4781e-20	-1.71474	-1.18558	5.20065e-20	-0.84565	-1.19818
24085782	chr18:24085782:T:C	1.13009e-18	-2.1903e-10	-0.184832	2.75223e-19	-2.1903e-10	-0.377619
24085973	chr18:24085973:C:G	6.18363e-20	-1.88461	-1.20579	2.00715e-20	-1.8	-1.1959
24086044	chr18:24086044:G:T	1.3729e-19	-1.11958	-1.17321	2.94415e-20	-1.51543	-1.09737
24086206	chr18:24086206:A:T	6.80582e-20	-1.87418	-1.12034	2.04556e-20	-1.85372	-1.12322
24086258	chr18:24086258:A:G	1.55935e-19	-0.98009	-1.18535	3.26293e-20	-1.39217	-1.11782
24086426	chr18:24086426:G:A	1.57376e-19	-0.97035	-1.1859	3.1991e-20	-1.41124	-1.11851
24086596	chr18:24086596:C:T	6.8706e-20	-1.77396	-1.21109	2.1512e-20	-1.74035	-1.18624
24086832	chr18:24086832:C:T	4.28183e-19	-2.1903e-10	-1.15534	1.2445e-19	-2.1903e-10	-1.17129
24086871	chr18:24086871:A:G	1.37795e-19	-1.08929	-1.19983	2.92805e-20	-1.474	-1.14428
24087260	chr18:24087260:T:G	1.04963e-18	-2.1903e-10	-0.258691	2.59707e-19	-2.1903e-10	-0.435646
24087281	chr18:24087281:A:G	7.68816e-20	-1.66306	-1.20956	1.93337e-20	-1.82498	-1.20837
24087450	chr18:24087450:T:C	8.50622e-19	-2.1903e-10	-0.468918	2.31663e-19	-2.1903e-10	-0.549917
24087489	chr18:24087489:A:T	4.14614e-19	-2.1903e-10	-1.18754	1.2121e-19	-2.1903e-10	-1.19767
24087805	chr18:24087805:A:G	4.78419e-19	-2.1903e-10	-1.0444	1.37276e-19	-2.1903e-10	-1.07321
24088100	chr18:24088100:T:C	1.09935e-19	-1.30838	-1.20662	2.7561e-20	-1.51892	-1.15988
24088442	chr18:24088442:C:T	7.278e-20	-1.78794	-1.1395	3.09638e-20	-1.38702	-1.17536
24088811	chr18:24088811:C:T	4.04258e-19	-2.1903e-10	-1.21283	1.2117e-19	-2.1903e-10	-1.198
24088867	chr18:24088867:T:TC	4.13322e-19	-2.1903e-10	-1.19066	1.24695e-19	-2.1903e-10	-1.16933
24089818	chr18:24089818:G:A	5.15202e-19	-2.1903e-10	-0.970328	1.67399e-19	-2.1903e-10	-0.87482
24089830	chr18:24089830:C:A	9.05436e-20	-1.69795	-1.0111	1.30069e-19	0.0397291	-1.16687
24090366	chr18:24090366:A:G	1.56216e-18	-2.1903e-10	0.138937	3.90921e-19	-2.1903e-10	-0.0266943
24090460	chr18:24090460:G:A	5.57509e-19	-2.1903e-10	-0.891408	1.5029e-19	-2.1903e-10	-0.982636
24090642	chr18:24090642:G:A	7.349e-20	-1.8429	-1.07484	4.35267e-20	-1.02384	-1.19799
24091016	chr18:24091016:A:G	5.96683e-19	-2.1903e-10	-0.8235	1.58804e-19	-2.1903e-10	-0.92753
24091338	chr18:24091338:A:G	7.10268e-19	-0.649244	-2.58223e-10	1.93421e-19	-0.730332	-2.58223e-10
24091549	chr18:24091549:G:A	4.40519e-19	-2.1903e-10	-1.12693	1.36097e-19	-2.1903e-10	-1.08184
24091781	chr18:24091781:A:G	8.27825e-19	-2.1903e-10	-0.496084	2.3871e-19	-2.1903e-10	-0.519951
24091810	chr18:24091810:G:C	5.74703e-19	-2.1903e-10	-0.861033	1.54109e-19	-2.1903e-10	-0.957544
24091860	chr18:24091860:C:T	8.19173e-20	-1.59707	-1.21211	1.26871e-19	0.0401061	-1.19214
24091949	chr18:24091949:CAG:C	5.78543e-19	-2.1903e-10	-0.854373	1.54976e-19	-2.1903e-10	-0.951932
24092296	chr18:24092296:T:C	5.20059e-19	-2.1903e-10	-0.960943	1.52201e-19	-2.1903e-10	-0.970001
24092456	chr18:24092456:A:G	4.64529e-19	-2.1903e-10	-1.07386	1.44505e-19	-2.1903e-10	-1.02189
24092551	chr18:24092551:A:G	1.93908e-18	-2.1903e-10	0.355081	4.55458e-19	-2.1903e-10	0.126102
24092560	chr18:24092560:T:G	5.74372e-19	-2.1903e-10	-0.861609	1.60644e-19	-2.1903e-10	-0.916013
24093222	chr18:24093222:A:G	1.12288e-18	-2.1903e-10	-0.191234	3.60176e-19	-2.1903e-10	-0.108609
24093568	chr18:24093568:C:T	2.03685e-19	-1.71934	-0.178976	5.70534e-20	-1.28547	-0.665742
24093768	chr18:24093768:T:C	4.29014e-19	-2.1903e-10	-1.1534	1.21881e-19	-2.1903e-10	-1.19216
24093800	chr18:24093800:A:G	7.89959e-19	-2.1903e-10	-0.542905	2.05252e-19	-2.1903e-10	-0.670963
24093883	chr18:24093883:C:G	4.36077e-19	-2.1903e-10	-1.13707	1.29645e-19	-2.1903e-10	-1.1304
24093963	chr18:24093963:C:T	6.73917e-20	-1.81782	-1.18654	1.92305e-20	-1.83639	-1.20232
24094096	chr18:24094096:C:G	6.47384e-20	-1.8317	-1.21283	1.99023e-20	-1.87269	-1.13168
24094643	chr18:24094643:C:T	6.47066e-20	-1.83392	-1.2111	2.04444e-20	-1.80749	-1.17
24094872	chr18:24094872:T:G	3.17179e-19	-1.8483	0.392884	8.25315e-20	-1.36863	-0.21339
24095102	chr18:24095102:TC:T	4.54526e-19	-1.09563	-2.58223e-10	1.28322e-19	-1.14066	-2.58223e-10
24095334	chr18:24095334:G:A	8.24019e-20	-1.64575	-1.15752	1.95801e-20	-1.81534	-1.20535
24095724	chr18:24095724:CT:C	4.24691e-19	-2.1903e-10	-1.16352	1.29317e-19	-2.1903e-10	-1.13293
24095919	chr18:24095919:G:A	7.64196e-20	-1.88396	-0.994686	4.0102e-20	-1.2677	-1.03608
24096155	chr18:24096155:C:T	3.10744e-19	-1.47592	-2.58223e-10	6.13229e-20	-1.87905	-2.58223e-10
24096260	chr18:24096260:A:G	6.80201e-20	-1.86833	-1.12676	2.06598e-20	-1.88019	-1.08682
24096957	chr18:24096957:C:CTGAAGAAAAAT	6.8555e-19	-2.1903e-10	-0.684664	1.83025e-19	-2.1903e-10	-0.78558
24097040	chr18:24097040:G:A	7.13568e-20	-1.75715	-1.19004	1.83837e-20	-1.87091	-1.21283
24097522	chr18:24097522:T:C	4.53215e-19	-2.1903e-10	-1.09852	1.32092e-19	-2.1903e-10	-1.1117
24097645	chr18:24097645:G:A	3.13509e-19	-1.46706	-2.58223e-10	6.28389e-20	-1.85463	-2.58223e-10
24098887	chr18:24098887:C:A	4.69619e-19	-2.1903e-10	-1.06296	1.40628e-19	-2.1903e-10	-1.04909
24099152	chr18:24099152:G:A	6.94403e-20	-1.88968	-1.08474	3.02228e-20	-1.58823	-0.998376
24099408	chr18:24099408:T:G	7.42556e-20	-1.69492	-1.21245	1.90499e-20	-1.86892	-1.17922
24099539	chr18:24099539:T:C	3.28487e-19	-1.84058	0.42019	8.20304e-20	-1.39341	-0.194696
24099986	chr18:24099986:C:T	6.56864e-20	-1.88647	-1.14353	2.25484e-20	-1.82525	-1.05428
24100233	chr18:24100233:A:G	5.95242e-19	-2.1903e-10	-0.825918	1.58224e-19	-2.1903e-10	-0.931192
24100265	chr18:24100265:C:A	7.01832e-20	-1.89141	-1.07237	3.16309e-20	-1.56119	-0.979875
24100626	chr18:24100626:G:T	4.2777e-19	-2.1903e-10	-1.1563	1.20097e-19	-2.1903e-10	-1.2069
24100771	chr18:24100771:G:A	6.45304e-20	-1.88602	-1.16173	2.17704e-20	-1.83271	-1.08194
24101005	chr18:24101005:T:C	6.98319e-20	-1.83154	-1.13725	2.36847e-20	-1.8694	-0.960975
24101114	chr18:24101114:A:T	2.89445e-19	-1.84335	0.296428	7.61688e-20	-1.36988	-0.292365
24101119	chr18:24101119:G:C	2.90773e-19	-1.84221	0.299872	7.60938e-20	-1.37356	-0.289678
24101130	chr18:24101130:T:C	3.49172e-19	-1.35932	-2.58223e-10	8.26793e-20	-1.58023	-2.58223e-10
24101524	chr18:24101524:A:G	6.70507e-20	-1.8002	-1.20924	1.82704e-20	-1.88527	-1.20465
24101830	chr18:24101830:G:A	4.81723e-19	-2.1903e-10	-1.03752	1.39389e-19	-2.1903e-10	-1.05793
24102065	chr18:24102065:G:C	4.42141e-19	-2.1903e-10	-1.12326	1.21915e-19	-2.1903e-10	-1.19188
24102084	chr18:24102084:G:A	1.52805e-19	-0.972896	-1.21283	1.8028e-20	-1.89166	-1.21161
24102336	chr18:24102336:C:T	6.39597e-20	-1.8438	-1.21283	3.56193e-20	-1.23154	-1.19077
24102354	chr18:24102354:A:G	5.54038e-19	-2.1903e-10	-0.897653	1.49686e-19	-2.1903e-10	-0.986659
24102367	chr18:24102367:C:A	1.10382e-19	-1.81509	-0.695849	8.92587e-20	-0.882406	-0.621256
24102554	chr18:24102554:T:C	6.3023e-19	-2.1903e-10	-0.768801	1.75295e-19	-2.1903e-10	-0.82873
24102685	chr18:24102685:A:G	5.86312e-19	-0.695944	-0.14509	1.29676e-19	-1.24033	0.110173
24103128	chr18:24103128:T:C	6.77459e-19	-2.1903e-10	-0.696537	1.87496e-19	-2.1903e-10	-0.761445
24103371	chr18:24103371:T:C	4.84909e-19	-2.1903e-10	-1.03093	1.49987e-19	-2.1903e-10	-0.984654
24103941	chr18:24103941:T:TG	2.42543e-18	-2.1903e-10	0.578879	7.09314e-19	-2.1903e-10	0.569097
24104896	chr18:24104896:A:G	3.76494e-19	-1.28398	-2.58223e-10	1.06823e-19	-1.32403	-2.58223e-10
24104964	chr18:24104964:T:C	1.3372e-19	-1.88994	-0.429198	2.95999e-20	-1.8915	-0.715928
24105673	chr18:24105673:A:G	7.40823e-19	-2.1903e-10	-0.607125	1.71284e-19	-2.1903e-10	-0.851881
24105746	chr18:24105746:C:T	9.86354e-19	-2.1903e-10	-0.32087	2.49393e-19	-2.1903e-10	-0.476169
24105952	chr18:24105952:T:C	4.10255e-19	-2.1903e-10	-1.19811	1.2146e-19	-2.1903e-10	-1.19561
24106190	chr18:24106190:A:G	3.83022e-19	-1.53131	0.264519	5.19207e-20	-1.67326	-0.372225
24106874	chr18:24106874:G:A	2.6104e-19	-1.56644	-0.083777	5.26309e-20	-1.6742	-0.357696
24106975	chr18:24106975:G:A	4.14143e-19	-2.1903e-10	-1.18867	1.32008e-19	-2.1903e-10	-1.11234
24107314	chr18:24107314:C:T	1.43943e-19	-1.26422	-0.981244	1.87832e-19	0.253021	-1.01267
24107576	chr18:24107576:C:T	4.45818e-19	-2.1903e-10	-1.11498	1.30691e-19	-2.1903e-10	-1.12237
24107649	chr18:24107649:A:G	4.08675e-19	-2.1903e-10	-1.20197	1.19551e-19	-2.1903e-10	-1.21146
24107653	chr18:24107653:C:T	5.3437e-19	-2.1903e-10	-0.933797	1.4195e-19	-2.1903e-10	-1.03973
24107698	chr18:24107698:C:T	5.35737e-19	-2.1903e-10	-0.931243	1.35251e-19	-2.1903e-10	-1.08807
24108265	chr18:24108265:A:G	6.25342e-20	-1.86762	-1.21155	2.82516e-20	-1.47751	-1.17655
24108343	chr18:24108343:C:T	6.20445e-20	-1.89057	-1.19647	1.93944e-20	-1.83305	-1.19716
24108614	chr18:24108614:T:A	2.10888e-19	-1.49892	-0.364632	3.99822e-20	-1.70968	-0.597084
24108774	chr18:24108774:A:T	4.19628e-19	-2.1903e-10	-1.17552	1.24348e-19	-2.1903e-10	-1.17212
24108972	chr18:24108972:A:G	4.99177e-19	-2.1903e-10	-1.00193	1.52755e-19	-2.1903e-10	-0.966365
24109349	chr18:24109349:ATTAAAC:A	4.12597e-19	-2.1903e-10	-1.19241	1.24178e-19	-2.1903e-10	-1.17349
24109430	chr18:24109430:G:A	1.37431e-19	-1.47104	-0.820724	1.74801e-19	0.0919003	-0.923451
24109563	chr18:24109563:G:A	7.45723e-19	-2.1903e-10	-0.600531	1.73246e-19	-2.1903e-10	-0.840487
24109583	chr18:24109583:T:C	3.89027e-19	-1.25124	-2.58223e-10	1.05338e-19	-1.33803	-2.58223e-10
24109800	chr18:24109800:C:T	4.06504e-19	-2.1903e-10	-1.20729	1.20257e-19	-2.1903e-10	-1.20557
24110151	chr18:24110151:C:T	1.58756e-18	-2.1903e-10	0.15507	4.50975e-19	-2.1903e-10	0.116211
24110696	chr18:24110696:T:G	5.70986e-19	-2.1903e-10	-0.867521	1.95521e-19	-2.1903e-10	-0.719534
24110865	chr18:24110865:C:A	7.79858e-20	-1.67833	-1.18003	6.66911e-20	-0.582471	-1.21266
24110904	chr18:24110904:G:A	1.58438e-19	-1.69408	-0.45544	5.79221e-20	-1.80218	-0.133919
24111237	chr18:24111237:C:T	7.16118e-19	-2.1903e-10	-0.641041	1.72486e-19	-2.1903e-10	-0.844886
24111370	chr18:24111370:A:G	6.8336e-19	-2.1903e-10	-0.687865	1.61873e-19	-2.1903e-10	-0.908388
24111518	chr18:24111518:A:G	1.16215e-19	-1.39681	-1.06263	1.52698e-19	0.0948943	-1.06164
24111575	chr18:24111575:A:C	7.70005e-19	-2.1903e-10	-0.56849	2.26321e-19	-2.1903e-10	-0.573245
24111932	chr18:24111932:G:A	2.04431e-19	-1.89466	-2.58223e-10	1.02665e-19	-1.36373	-2.58223e-10
24112286	chr18:24112286:G:C	4.91153e-19	-2.1903e-10	-1.01813	1.49005e-19	-2.1903e-10	-0.991224
24112918	chr18:24112918:C:A	1.9055e-19	-1.57346	-0.391514	1.04442e-19	-1.05536	-0.291208
24112942	chr18:24112942:G:A	4.93755e-19	-2.1903e-10	-1.01285	1.36172e-19	-2.1903e-10	-1.08128
24112985	chr18:24112985:G:C	2.43331e-19	-1.72046	-2.58223e-10	6.57206e-20	-1.80979	-2.58223e-10
24113707	chr18:24113707:G:A	4.05681e-19	-2.1903e-10	-1.20932	1.19394e-19	-2.1903e-10	-1.21277
24113884	chr18:24113884:G:A	2.82322e-19	-1.24093	-0.330906	2.07585e-19	0.0879804	-0.747642
24113928	chr18:24113928:C:T	1.95536e-19	-1.07327	-0.865873	2.52705e-20	-1.82645	-0.939113
24114038	chr18:24114038:C:T	6.18567e-20	-1.88121	-1.20885	1.88828e-20	-1.84779	-1.20916
24114196	chr18:24114196:G:A	1.88315e-19	-1.29612	-0.680646	2.36613e-19	-0.00561605	-0.523159
24114262	chr18:24114262:G:A	2.22755e-19	-1.80882	-2.58223e-10	1.38471e-19	-1.06454	-2.58223e-10
24114267	chr18:24114267:T:C	1.61593e-19	-1.31506	-0.814744	1.19832e-19	-0.346881	-0.86223
24114899	chr18:24114899:A:G	4.10438e-19	-2.1903e-10	-1.19766	1.19734e-19	-2.1903e-10	-1.20993
24114943	chr18:24114943:C:T	2.05824e-19	-1.88787	-2.58223e-10	6.7157e-20	-1.78817	-2.58223e-10
24114957	chr18:24114957:A:G	8.95221e-20	-1.86967	-0.850732	2.26065e-20	-1.87402	-1.00294
24115024	chr18:24115024:A:G	1.00945e-19	-1.75127	-0.849039	2.52704e-20	-1.79599	-0.969579
24115611	chr18:24115611:A:G	4.30499e-19	-2.1903e-10	-1.14994	1.2146e-19	-2.1903e-10	-1.19561
24115811	chr18:24115811:G:T	8.44592e-19	-2.1903e-10	-0.476033	2.28907e-19	-2.1903e-10	-0.561887
24115923	chr18:24115923:G:A	4.12107e-19	-2.1903e-10	-1.1936	1.25473e-19	-2.1903e-10	-1.16311
24115984	chr18:24115984:GCTTAGAAAT:G	1.3399e-19	-1.26655	-1.05057	1.81331e-19	0.268767	-1.06364
24116175	chr18:24116175:T:C	4.17437e-19	-0.329058	-0.851694	5.31524e-20	-1.26824	-0.753802
24116236	chr18:24116236:T:C	4.87182e-19	-0.173419	-0.85283	5.87965e-20	-1.16615	-0.754969
24116371	chr18:24116371:C:T	7.45233e-19	-2.1903e-10	-0.601189	2.33525e-19	-2.1903e-10	-0.541911
24116505	chr18:24116505:C:T	7.66985e-20	-1.89349	-0.981514	2.31642e-20	-1.71569	-1.1369
24117007	chr18:24117007:G:A	6.25224e-20	-1.89136	-1.18801	1.9781e-20	-1.82357	-1.18691
24117102	chr18:24117102:G:A	2.67041e-18	-2.1903e-10	0.6751	5.52274e-19	-2.1903e-10	0.318844
24117169	chr18:24117169:C:T	5.68728e-19	-2.1903e-10	-0.871484	1.48272e-19	-2.1903e-10	-0.996149
24117335	chr18:24117335:T:C	2.43559e-19	-0.51748	-1.20205	3.31427e-20	-1.40176	-1.09262
24117495	chr18:24117495:A:C	7.90643e-20	-1.66638	-1.17824	6.57016e-20	-0.597576	-1.2125
24117631	chr18:24117631:A:G	4.78117e-19	-2.1903e-10	-1.04503	1.44535e-19	-2.1903e-10	-1.02168
24117651	chr18:24117651:G:A	2.04641e-19	-1.89363	-2.58223e-10	6.13122e-20	-1.87922	-2.58223e-10
24117973	chr18:24117973:A:C	5.11674e-19	-2.1903e-10	-0.977198	1.5163e-19	-2.1903e-10	-0.973756
24118072	chr18:24118072:G:T	6.59554e-20	-1.89318	-1.13272	2.14407e-20	-1.72469	-1.20522
24118576	chr18:24118576:C:T	4.62378e-19	-0.264811	-0.813693	3.5471e-20	-1.46701	-0.959475
24118952	chr18:24118952:G:T	6.59152e-20	-1.81721	-1.20931	1.82592e-20	-1.89055	-1.19998
24119027	chr18:24119027:T:C	6.36328e-19	-2.1903e-10	-0.759171	1.62691e-19	-2.1903e-10	-0.903348
24119224	chr18:24119224:G:T	4.32798e-19	-2.1903e-10	-1.14462	1.24517e-19	-2.1903e-10	-1.17076
24119544	chr18:24119544:C:T	6.31503e-20	-1.87234	-1.19703	1.88915e-20	-1.84836	-1.20813
24119629	chr18:24119629:G:GT	3.61381e-19	-0.200321	-1.12463	1.04118e-19	-0.398169	-0.951509
24119634	chr18:24119634:C:G	7.83379e-19	-2.1903e-10	-0.55127	1.77587e-19	-2.1903e-10	-0.815738
24120230	chr18:24120230:G:T	2.73089e-19	-0.753652	-0.851435	2.2664e-20	-1.8951	-0.979318
24120855	chr18:24120855:CAT:C	1.21032e-19	-1.44005	-0.978776	1.39557e-19	-0.0536912	-1.00304
24121149	chr18:24121149:T:G	4.41751e-19	-2.1903e-10	-1.12414	1.23385e-19	-2.1903e-10	-1.17989
24121226	chr18:24121226:A:G	8.89368e-19	-2.1903e-10	-0.424375	1.96135e-19	-2.1903e-10	-0.716397
24121344	chr18:24121344:G:A	2.79491e-19	-0.539756	-1.04216	5.84406e-20	-1.30252	-0.624667
24121381	chr18:24121381:C:T	3.54301e-19	-0.454696	-0.890043	2.23056e-20	-1.88149	-1.00887
24121812	chr18:24121812:A:G	6.89244e-20	-1.84439	-1.13748	5.21405e-20	-0.997906	-1.04335
24122116	chr18:24122116:C:G	5.36144e-19	-2.1903e-10	-0.930483	1.53594e-19	-2.1903e-10	-0.960891
24122898	chr18:24122898:T:G	1.02458e-19	-1.58609	-0.999346	1.01533e-19	-0.354196	-1.02063
24123032	chr18:24123032:A:G	2.05839e-19	-1.88779	-2.58223e-10	6.18904e-20	-1.86984	-2.58223e-10
24123230	chr18:24123230:T:C	7.64967e-19	-2.1903e-10	-0.575053	2.23879e-19	-2.1903e-10	-0.584096
24123333	chr18:24123333:G:A	1.05296e-19	-1.54449	-1.01363	1.09632e-19	-0.264024	-1.03405
24123368	chr18:24123368:T:C	4.48583e-19	-2.1903e-10	-1.10879	1.35679e-19	-2.1903e-10	-1.08491
24123633	chr18:24123633:C:T	2.50578e-19	-0.572679	-1.11844	4.64701e-20	-1.3711	-0.785289
24123717	chr18:24123717:T:C	2.23679e-18	-2.1903e-10	0.49791	6.44363e-19	-2.1903e-10	0.473062
24123795	chr18:24123795:T:C	6.13198e-19	-2.1903e-10	-0.796199	1.57704e-19	-2.1903e-10	-0.934483
24124296	chr18:24124296:T:A	2.52139e-18	-2.1903e-10	0.617678	7.08254e-19	-2.1903e-10	0.567601
24124528	chr18:24124528:G:A	4.23387e-19	-2.1903e-10	-1.1666	1.26846e-19	-2.1903e-10	-1.15222
24124594	chr18:24124594:A:T	7.73369e-19	-2.1903e-10	-0.56413	1.99437e-19	-2.1903e-10	-0.699702
24125652	chr18:24125652:C:T	9.47302e-20	-1.66262	-1.00124	8.34714e-20	-0.539272	-1.03142
24125660	chr18:24125660:G:A	3.10229e-19	-0.303271	-1.1743	4.92791e-20	-1.19044	-0.907264
24125681	chr18:24125681:T:C	3.27933e-19	-0.260881	-1.1612	5.24435e-20	-1.16227	-0.873192
24125712	chr18:24125712:T:C	8.10125e-19	-2.1903e-10	-0.517698	1.82419e-19	-2.1903e-10	-0.788896
24126214	chr18:24126214:A:C	8.18399e-20	-1.63823	-1.17189	7.76936e-20	-0.459916	-1.18251
24126702	chr18:24126702:C:T	2.05018e-19	-1.89179	-2.58223e-10	9.2703e-20	-1.4658	-2.58223e-10
24126955	chr18:24126955:A:G	4.04297e-19	-2.1903e-10	-1.21274	1.20564e-19	-2.1903e-10	-1.20302
24127299	chr18:24127299:A:C	4.04286e-19	-2.1903e-10	-1.21276	1.20373e-19	-2.1903e-10	-1.2046
24127462	chr18:24127462:C:T	4.04308e-19	-2.1903e-10	-1.21271	1.20087e-19	-2.1903e-10	-1.20698
24127601	chr18:24127601:C:T	5.17e-19	-2.1903e-10	-0.966844	1.57817e-19	-2.1903e-10	-0.933764
24127636	chr18:24127636:C:T	5.20861e-19	-0.959403	-2.58223e-10	1.61091e-19	-0.913233	-2.58223e-10
24127651	chr18:24127651:G:A	4.7932e-19	-2.1903e-10	-1.04252	1.30075e-19	-2.1903e-10	-1.12709
24127786	chr18:24127786:G:A	4.38698e-19	-2.1903e-10	-1.13107	1.27224e-19	-2.1903e-10	-1.14925
24128673	chr18:24128673:C:A	4.04905e-19	-2.1903e-10	-1.21123	1.21152e-19	-2.1903e-10	-1.19816
24129035	chr18:24129035:G:A	1.72699e-19	-0.876907	-1.18643	1.83636e-20	-1.8875	-1.19733
24129903	chr18:24129903:A:T	1.76959e-18	-2.1903e-10	0.263617	5.44507e-19	-2.1903e-10	0.30468
24130357	chr18:24130357:C:T	1.76943e-18	-2.1903e-10	0.263527	5.44394e-19	-2.1903e-10	0.304472
24130638	chr18:24130638:T:C	7.81851e-19	-2.1903e-10	-0.553222	1.84763e-19	-2.1903e-10	-0.776127
24130823	chr18:24130823:C:T	7.60144e-20	-1.80749	-1.07647	4.99017e-20	-0.985818	-1.09933
24131450	chr18:24131450:T:C	5.29183e-19	-2.1903e-10	-0.943551	1.56518e-19	-2.1903e-10	-0.942031
24131609	chr18:24131609:G:A	4.55932e-19	-2.1903e-10	-1.09254	1.3168e-19	-2.1903e-10	-1.11483
24131836	chr18:24131836:G:A	8.11404e-19	-2.1903e-10	-0.51612	2.18492e-19	-2.1903e-10	-0.608452
24132715	chr18:24132715:C:T	8.69871e-19	-2.1903e-10	-0.446541	2.20376e-19	-2.1903e-10	-0.599865
24133172	chr18:24133172:G:T	9.46781e-20	-1.55028	-1.11413	5.27643e-20	-0.831297	-1.19807
24133349	chr18:24133349:T:C	3.48583e-18	-2.1903e-10	0.941575	7.02581e-19	-2.1903e-10	0.55956
24133492	chr18:24133492:T:C	6.83684e-20	-1.83815	-1.15183	4.33965e-20	-1.05798	-1.16684
24133732	chr18:24133732:A:C	9.80557e-20	-1.47037	-1.15898	6.58133e-20	-0.596048	-1.21233
24133745	chr18:24133745:G:C	6.17186e-20	-1.89502	-1.19728	2.13788e-20	-1.7265	-1.20631
24133838	chr18:24133838:T:C	2.83791e-19	-1.56665	-2.58223e-10	1.0561e-19	-1.33545	-2.58223e-10
24134631	chr18:24134631:G:A	2.68399e-19	-1.62241	-2.58223e-10	8.80924e-20	-1.51682	-2.58223e-10
24134769	chr18:24134769:CTAT:C	2.10778e-19	-1.86408	-2.58223e-10	8.04862e-20	-1.60712	-2.58223e-10
24134861	chr18:24134861:A:G	6.12645e-20	-1.88915	-1.21053	2.24936e-20	-1.67161	-1.21036
24134970	chr18:24134970:C:T	3.21549e-19	-0.264379	-1.17736	5.04727e-20	-1.16552	-0.908244
24135198	chr18:24135198:C:T	3.61026e-19	-0.26696	-1.05898	3.63471e-20	-1.21185	-1.19023
24135676	chr18:24135676:A:G	9.18741e-20	-1.86309	-0.831381	2.42058e-20	-1.76335	-1.04526
24136019	chr18:24136019:G:A	2.49382e-19	-0.496987	-1.19891	4.28167e-20	-1.26571	-0.972559
24136428	chr18:24136428:C:T	7.61919e-19	-2.1903e-10	-0.579046	2.16296e-19	-2.1903e-10	-0.618551
24136619	chr18:24136619:T:A	6.09833e-19	-2.1903e-10	-0.801701	1.47084e-19	-2.1903e-10	-1.0042
24136683	chr18:24136683:G:T	4.06624e-19	-2.1903e-10	-1.207	1.1942e-19	-2.1903e-10	-1.21256
24136809	chr18:24136809:G:A	2.43064e-19	-0.533049	-1.18851	4.33879e-20	-1.29172	-0.933303
24136999	chr18:24136999:G:T	1.70433e-18	-2.1903e-10	0.226043	6.75445e-19	-2.1903e-10	0.520171
24137071	chr18:24137071:G:A	2.50458e-19	-0.489029	-1.20256	4.23635e-20	-1.26063	-0.988285
24137195	chr18:24137195:C:T	6.20277e-20	-1.88459	-1.20271	2.30978e-20	-1.65176	-1.20371
24137256	chr18:24137256:T:C	4.63555e-19	-2.1903e-10	-1.07596	1.27267e-19	-2.1903e-10	-1.14891
24137491	chr18:24137491:A:T	6.20268e-19	-0.784735	-2.58223e-10	2.69583e-19	-0.398324	-2.58223e-10
24137529	chr18:24137529:T:TATC	4.06732e-19	-2.1903e-10	-1.20673	1.19595e-19	-2.1903e-10	-1.21109
24137666	chr18:24137666:T:C	6.43923e-20	-1.89514	-1.15475	2.22449e-20	-1.68161	-1.21147
24137943	chr18:24137943:C:G	2.97444e-19	-1.51966	-2.58223e-10	1.45956e-19	-1.01189	-2.58223e-10
24138344	chr18:24138344:A:T	1.03943e-19	-1.62597	-0.945077	1.00658e-19	-0.43173	-0.951746
24138539	chr18:24138539:GAAAC:G	4.05869e-19	-2.1903e-10	-1.20886	1.19387e-19	-2.1903e-10	-1.21283
24138836	chr18:24138836:A:G	2.06193e-19	-1.88607	-2.58223e-10	6.03444e-20	-1.89513	-2.58223e-10
24138841	chr18:24138841:T:A	8.63298e-20	-1.85176	-0.904947	3.27266e-20	-1.64289	-0.86412
24139036	chr18:24139036:A:T	1.11636e-18	-2.1903e-10	-0.197056	3.67192e-19	-2.1903e-10	-0.0893172
24139363	chr18:24139363:C:T	2.82436e-19	-0.360642	-1.21079	4.36995e-20	-1.13116	-1.08671
24139478	chr18:24139478:C:T	3.39145e-19	-0.293768	-1.09469	3.73698e-20	-1.16781	-1.20653
24139625	chr18:24139625:G:A	3.85601e-18	-2.1903e-10	1.0425	7.55988e-19	-2.1903e-10	0.632824
24139793	chr18:24139793:G:C	1.19699e-19	-1.84802	-0.581885	2.66874e-20	-1.84702	-0.863992
24140089	chr18:24140089:C:G	2.52554e-19	-1.68326	-2.58223e-10	6.44129e-20	-1.82989	-2.58223e-10
24140472	chr18:24140472:T:C	7.62539e-20	-1.87202	-1.0088	2.27212e-20	-1.88482	-0.987088
24140510	chr18:24140510:T:TGTG	4.36967e-19	-2.1903e-10	-1.13503	1.38475e-19	-2.1903e-10	-1.06451
24141307	chr18:24141307:A:G	3.27766e-18	-2.1903e-10	0.879999	6.48134e-19	-2.1903e-10	0.478897
24141382	chr18:24141382:T:C	3.03741e-18	-2.1903e-10	0.803873	9.42984e-19	-2.1903e-10	0.853849
24142338	chr18:24142338:C:T	3.32645e-18	-2.1903e-10	0.894774	1.03183e-18	-2.1903e-10	0.943885
24142389	chr18:24142389:CT:C	8.0738e-20	-1.69183	-1.13185	2.0622e-20	-1.80003	-1.16881
24142734	chr18:24142734:G:A	1.50775e-19	-0.990714	-1.20838	2.67264e-20	-1.60244	-1.10711
24143038	chr18:24143038:A:C	4.051e-19	-2.1903e-10	-1.21075	1.19473e-19	-2.1903e-10	-1.21211
24143039	chr18:24143039:A:C	1.16737e-19	-1.25187	-1.20309	1.36582e-19	0.0618714	-1.14015
24143105	chr18:24143105:T:A	4.27923e-19	-2.1903e-10	-1.15594	1.28199e-19	-2.1903e-10	-1.14162
24143558	chr18:24143558:TA:T	3.7911e-19	-0.657725	-0.619334	8.2291e-19	1.54372	-0.826077
24143637	chr18:24143637:ATCC:A	4.86025e-19	-2.1903e-10	-1.02863	1.4008e-19	-2.1903e-10	-1.05298
24143812	chr18:24143812:C:T	8.95243e-19	-2.1903e-10	-0.41779	2.37803e-19	-2.1903e-10	-0.52376
24143958	chr18:24143958:C:T	4.38221e-19	-2.1903e-10	-1.13216	1.31107e-19	-2.1903e-10	-1.11919
24144094	chr18:24144094:T:C	6.51005e-20	-1.84083	-1.19812	2.73661e-20	-1.48294	-1.20295
24144098	chr18:24144098:G:A	1.29031e-19	-1.23059	-1.12425	1.42833e-19	0.142188	-1.17571
24144281	chr18:24144281:A:G	6.99476e-20	-1.83338	-1.13376	4.68631e-20	-1.00883	-1.13914
24144380	chr18:24144380:G:A	7.275e-19	-2.1903e-10	-0.625272	1.76312e-19	-2.1903e-10	-0.822947
24144381	chr18:24144381:A:G	7.275e-19	-2.1903e-10	-0.625272	1.76312e-19	-2.1903e-10	-0.822947
24144520	chr18:24144520:T:G	4.49431e-19	-2.1903e-10	-1.1069	1.39388e-19	-2.1903e-10	-1.05794
24145369	chr18:24145369:G:A	4.0755e-19	-2.1903e-10	-1.20472	1.19391e-19	-2.1903e-10	-1.2128
24145926	chr18:24145926:T:A	6.5563e-19	-2.1903e-10	-0.729289	1.71215e-19	-2.1903e-10	-0.852281
24146025	chr18:24146025:T:C	9.23069e-20	-1.88595	-0.803818	3.17901e-20	-1.78743	-0.748612
24146134	chr18:24146134:A:AT	1.68773e-19	-1.20817	-0.878161	2.21203e-20	-1.72499	-1.17371
24146561	chr18:24146561:CTA:C	4.04309e-19	-2.1903e-10	-1.21271	1.19523e-19	-2.1903e-10	-1.2117
24146660	chr18:24146660:G:A	1.76697e-18	-2.1903e-10	0.262135	4.1338e-19	-2.1903e-10	0.0291661
24147084	chr18:24147084:G:A	5.61914e-19	-2.1903e-10	-0.883537	1.78134e-19	-2.1903e-10	-0.812667
24147468	chr18:24147468:A:C	4.09298e-19	-2.1903e-10	-1.20044	1.24059e-19	-2.1903e-10	-1.17445
24147487	chr18:24147487:A:T	1.14347e-19	-1.28939	-1.18626	1.3481e-19	0.0152504	-1.10659
24147932	chr18:24147932:T:G	6.48736e-19	-2.1903e-10	-0.739859	1.85625e-19	-2.1903e-10	-0.771473
24148080	chr18:24148080:T:C	2.24121e-18	-2.1903e-10	0.499886	6.42629e-19	-2.1903e-10	0.470367
24148482	chr18:24148482:A:G	4.05388e-19	-2.1903e-10	-1.21004	1.22938e-19	-2.1903e-10	-1.18352
24148684	chr18:24148684:C:T	4.06109e-19	-2.1903e-10	-1.20826	1.19447e-19	-2.1903e-10	-1.21233
24148685	chr18:24148685:G:A	5.84837e-19	-2.1903e-10	-0.843552	1.89368e-19	-2.1903e-10	-0.75151
24148788	chr18:24148788:G:A	4.86942e-19	-2.1903e-10	-1.02674	1.52166e-19	-2.1903e-10	-0.970228
24149365	chr18:24149365:G:A	2.15266e-19	-1.22773	-0.61528	7.64103e-20	-1.74773	0.0886471
24149586	chr18:24149586:G:T	4.04334e-19	-2.1903e-10	-1.21264	1.25745e-19	-2.1903e-10	-1.16095
24149651	chr18:24149651:G:A	4.06748e-19	-2.1903e-10	-1.20669	1.20744e-19	-2.1903e-10	-1.20153
24149670	chr18:24149670:G:A	1.98847e-19	-1.26577	-0.656578	7.0436e-20	-1.76579	0.0252947
24149787	chr18:24149787:A:G	1.09796e-19	-1.31605	-1.20022	1.25933e-19	-0.022952	-1.1365
24149999	chr18:24149999:C:T	5.24266e-19	-2.1903e-10	-0.952886	1.50313e-19	-2.1903e-10	-0.982481
24150143	chr18:24150143:G:A	4.1971e-19	-2.1903e-10	-1.17532	1.2149e-19	-2.1903e-10	-1.19537
24150248	chr18:24150248:G:C	1.09297e-19	-1.33128	-1.18954	1.2477e-19	-0.0622083	-1.10652
24150617	chr18:24150617:A:G	2.44686e-19	-1.71491	-2.58223e-10	6.61044e-20	-1.80397	-2.58223e-10
24150694	chr18:24150694:A:G	9.31069e-19	-2.1903e-10	-0.378552	2.46458e-19	-2.1903e-10	-0.48801
24150804	chr18:24150804:G:A	6.56513e-20	-1.83574	-1.19479	2.08922e-20	-1.85028	-1.10554
24150873	chr18:24150873:G:A	4.76737e-19	-2.1903e-10	-1.04792	1.39918e-19	-2.1903e-10	-1.05415
24150894	chr18:24150894:C:T	1.0284e-18	-2.1903e-10	-0.279122	2.54973e-19	-2.1903e-10	-0.454045
24152060	chr18:24152060:T:C	4.49139e-19	-2.1903e-10	-1.10755	1.35174e-19	-2.1903e-10	-1.08864
24152454	chr18:24152454:A:G	4.04259e-19	-2.1903e-10	-1.21283	1.1965e-19	-2.1903e-10	-1.21063
24152480	chr18:24152480:A:G	1.1263e-19	-1.30374	-1.18704	1.388e-19	0.0451598	-1.10733
24152582	chr18:24152582:TC:T	1.83126e-18	-2.1903e-10	0.297873	5.16018e-19	-2.1903e-10	0.250941
24152589	chr18:24152589:A:G	4.10402e-19	-2.1903e-10	-1.19775	1.19538e-19	-2.1903e-10	-1.21157
24152662	chr18:24152662:C:T	6.01179e-19	-2.1903e-10	-0.815993	1.98845e-19	-2.1903e-10	-0.702674
24152905	chr18:24152905:C:T	2.59427e-19	-1.65641	-2.58223e-10	1.11005e-19	-1.28562	-2.58223e-10
24153108	chr18:24153108:T:C	5.11055e-19	-2.1903e-10	-0.978409	1.33708e-19	-2.1903e-10	-1.09954
24153221	chr18:24153221:G:A	1.06604e-18	-2.1903e-10	-0.243179	2.64967e-19	-2.1903e-10	-0.415595
24153345	chr18:24153345:T:C	4.27338e-19	-2.1903e-10	-1.15731	1.33881e-19	-2.1903e-10	-1.09825
24153437	chr18:24153437:T:A	4.26684e-19	-2.1903e-10	-1.15884	1.25605e-19	-2.1903e-10	-1.16206
24153972	chr18:24153972:A:G	4.30931e-19	-2.1903e-10	-1.14894	1.35531e-19	-2.1903e-10	-1.086
24154215	chr18:24154215:T:C	7.17841e-19	-2.1903e-10	-0.638638	1.85213e-19	-2.1903e-10	-0.773696
24154426	chr18:24154426:T:C	1.1302e-19	-1.30067	-1.18665	1.40235e-19	0.0546948	-1.10658
24154497	chr18:24154497:G:A	2.41555e-18	-2.1903e-10	0.574795	6.06959e-19	-2.1903e-10	0.41326
24154802	chr18:24154802:T:C	7.56473e-19	-2.1903e-10	-0.586219	1.82693e-19	-2.1903e-10	-0.787392
24155014	chr18:24155014:T:G	1.15466e-19	-1.2629	-1.20301	1.41307e-19	0.100745	-1.14501
24155269	chr18:24155269:T:C	7.21487e-19	-2.1903e-10	-0.633572	2.06973e-19	-2.1903e-10	-0.662611
24155299	chr18:24155299:T:C	4.33515e-19	-2.1903e-10	-1.14296	1.26557e-19	-2.1903e-10	-1.1545
24155311	chr18:24155311:T:C	2.33847e-19	-0.959425	-0.800793	3.22755e-20	-1.76229	-0.758601
24155459	chr18:24155459:A:AT	4.18078e-19	-2.1903e-10	-1.17922	1.24418e-19	-2.1903e-10	-1.17155
24155632	chr18:24155632:T:C	5.12071e-19	-2.1903e-10	-0.976423	1.52072e-19	-2.1903e-10	-0.97085
24156522	chr18:24156522:CGAGT:TGAGT	9.13784e-19	-2.1903e-10	-0.397291	3.20349e-19	-2.1903e-10	-0.225791
24156969	chr18:24156969:T:G	6.40008e-20	-1.8565	-1.19949	2.70312e-20	-1.49492	-1.20328
24157226	chr18:24157226:T:C	4.29999e-19	-2.1903e-10	-1.1511	1.35116e-19	-2.1903e-10	-1.08907
24157654	chr18:24157654:G:C	7.60085e-19	-2.1903e-10	-0.581455	1.83068e-19	-2.1903e-10	-0.785345
24158019	chr18:24158019:A:G	7.51498e-19	-2.1903e-10	-0.592817	2.5072e-19	-2.1903e-10	-0.470864
24158253	chr18:24158253:A:C	3.82765e-18	-2.1903e-10	1.03512	9.05604e-19	-2.1903e-10	0.813401
24158501	chr18:24158501:A:G	8.11554e-20	-1.60955	-1.20897	7.14498e-20	-0.523274	-1.20293
24158679	chr18:24158679:G:A	4.47348e-19	-2.1903e-10	-1.11155	1.29836e-19	-2.1903e-10	-1.12893
24158863	chr18:24158863:G:A	4.8646e-19	-2.1903e-10	-1.02773	1.30635e-19	-2.1903e-10	-1.12279
24158958	chr18:24158958:C:T	7.91351e-19	-2.1903e-10	-0.541145	2.57148e-19	-2.1903e-10	-0.44555
24159008	chr18:24159008:G:C	4.15221e-18	-2.1903e-10	1.11651	7.72155e-19	-2.1903e-10	0.653984
24159435	chr18:24159435:A:T	4.21529e-19	-2.1903e-10	-1.171	1.27905e-19	-2.1903e-10	-1.14391
24159569	chr18:24159569:G:A	2.29909e-18	-2.1903e-10	0.525381	6.50685e-19	-2.1903e-10	0.482825
24159761	chr18:24159761:T:C	1.57347e-19	-0.960342	-1.19609	2.34006e-20	-1.64334	-1.1991
24160039	chr18:24160039:A:G	4.27715e-19	-2.1903e-10	-1.15643	1.25601e-19	-2.1903e-10	-1.16209
24160228	chr18:24160228:A:C	1.46949e-19	-1.4271	-0.797708	9.8682e-20	-0.710526	-0.692772
24160389	chr18:24160389:T:C	1.34968e-19	-1.11508	-1.19477	2.38801e-20	-1.67312	-1.14904
24160456	chr18:24160456:G:A	5.31748e-19	-2.1903e-10	-0.938716	1.38866e-19	-2.1903e-10	-1.06169
24160528	chr18:24160528:A:C	2.06674e-19	-1.88374	-2.58223e-10	6.04704e-20	-1.89305	-2.58223e-10
24161063	chr18:24161063:C:T	1.0785e-19	-1.89469	-0.639463	4.29883e-20	-1.7444	-0.489871
24161072	chr18:24161072:GGAAAACAGATTA:G	7.81277e-19	-2.1903e-10	-0.553956	2.66826e-19	-2.1903e-10	-0.408604
24161188	chr18:24161188:T:G	2.05293e-19	-1.89045	-2.58223e-10	6.10557e-20	-1.88341	-2.58223e-10
24161191	chr18:24161191:G:A	4.26533e-19	-2.1903e-10	-1.1592	1.32693e-19	-2.1903e-10	-1.10717
24161465	chr18:24161465:C:T	5.86694e-19	-2.1903e-10	-0.840383	1.4993e-19	-2.1903e-10	-0.985034
24161725	chr18:24161725:T:C	5.75989e-19	-2.1903e-10	-0.858797	1.91623e-19	-2.1903e-10	-0.739671
24161881	chr18:24161881:A:G	4.3538e-19	-2.1903e-10	-1.13867	1.35657e-19	-2.1903e-10	-1.08507
24162251	chr18:24162251:G:A	6.32942e-19	-2.1903e-10	-0.764508	2.01145e-19	-2.1903e-10	-0.691173
24162358	chr18:24162358:T:C	2.16648e-19	-1.83661	-2.58223e-10	6.36399e-20	-1.84196	-2.58223e-10
24162376	chr18:24162376:G:C	7.32667e-20	-1.73783	-1.18295	2.63377e-20	-1.54149	-1.18271
24163252	chr18:24163252:T:C	9.86849e-19	-0.320369	-2.58223e-10	6.04218e-20	-1.89385	-2.58223e-10
24163401	chr18:24163401:C:G	4.71193e-19	-2.1903e-10	-1.05962	1.24067e-19	-2.1903e-10	-1.17438
24163527	chr18:24163527:C:T	1.18624e-19	-1.2264	-1.21253	2.3892e-20	-1.7472	-1.07445
24163933	chr18:24163933:T:C	1.43919e-19	-1.49097	-0.754665	7.27315e-20	-0.767233	-0.941193
24164007	chr18:24164007:G:A	8.07293e-20	-1.65462	-1.16916	2.16917e-20	-1.75246	-1.16581
24164019	chr18:24164019:C:T	1.06059e-19	-1.34574	-1.20515	1.12834e-19	-0.122636	-1.14665
24164078	chr18:24164078:C:G	4.29218e-19	-2.1903e-10	-1.15292	1.32946e-19	-2.1903e-10	-1.10526
24164213	chr18:24164213:G:A	4.58746e-19	-2.1903e-10	-1.08639	1.3358e-19	-2.1903e-10	-1.1005
24164309	chr18:24164309:T:C	1.25465e-19	-1.23012	-1.15274	3.01415e-20	-1.74517	-0.844131
24164359	chr18:24164359:A:T	4.82845e-19	-2.1903e-10	-1.03519	1.44748e-19	-2.1903e-10	-1.02021
24164514	chr18:24164514:T:C	4.57649e-19	-2.1903e-10	-1.08878	1.29646e-19	-2.1903e-10	-1.13039
24164580	chr18:24164580:C:G	6.21034e-19	-2.1903e-10	-0.7835	1.60074e-19	-2.1903e-10	-0.919562
24164755	chr18:24164755:C:A	1.27275e-19	-1.15668	-1.21185	1.49421e-19	0.202639	-1.19107
24164795	chr18:24164795:A:G	4.28911e-19	-2.1903e-10	-1.15364	1.32809e-19	-2.1903e-10	-1.10629
24164826	chr18:24164826:T:A	4.71126e-19	-2.1903e-10	-1.05976	1.41717e-19	-2.1903e-10	-1.04137
24165061	chr18:24165061:G:A	4.73251e-19	-2.1903e-10	-1.05526	1.45734e-19	-2.1903e-10	-1.01341
24165747	chr18:24165747:G:C	4.04714e-19	-2.1903e-10	-1.21171	1.1969e-19	-2.1903e-10	-1.21029
24166050	chr18:24166050:T:C	2.30709e-19	-1.85767	0.0839394	1.7239e-19	-0.852367	0.00692652
24166429	chr18:24166429:G:C	7.7721e-20	-1.83653	-1.02523	3.69564e-20	-1.36244	-1.02302
24166856	chr18:24166856:T:C	4.17302e-19	-2.1903e-10	-1.18108	1.22637e-19	-2.1903e-10	-1.18597
24167638	chr18:24167638:C:G	1.47752e-19	-1.01036	-1.20899	9.4662e-20	-0.254895	-1.18999
24167814	chr18:24167814:C:G	4.09117e-19	-2.1903e-10	-1.20088	1.19405e-19	-2.1903e-10	-1.21268
24167922	chr18:24167922:T:G	1.71399e-18	-2.1903e-10	0.231693	3.52682e-19	-2.1903e-10	-0.129635
24168001	chr18:24168001:G:A	1.51232e-18	-2.1903e-10	0.106516	4.18739e-19	-2.1903e-10	0.0420472
24168320	chr18:24168320:A:C	6.74794e-20	-1.89381	-1.10925	2.49882e-20	-1.74227	-1.03452
24168332	chr18:24168332:G:T	1.25147e-19	-1.17275	-1.21265	2.46378e-20	-1.71959	-1.07133
24168817	chr18:24168817:C:T	4.26673e-19	-2.1903e-10	-1.15887	1.31794e-19	-2.1903e-10	-1.11396
24168884	chr18:24168884:A:G	4.15563e-19	-2.1903e-10	-1.18525	1.20192e-19	-2.1903e-10	-1.20611
24168921	chr18:24168921:C:T	1.2422e-19	-1.20834	-1.18448	1.33529e-19	0.111897	-1.21278
24168938	chr18:24168938:T:C	1.81313e-19	-1.53629	-0.478366	3.54752e-20	-1.86859	-0.557779
24169328	chr18:24169328:A:G	7.71349e-20	-1.89136	-0.977972	4.42924e-20	-1.08835	-1.11604
24169335	chr18:24169335:A:G	1.36207e-19	-1.12968	-1.17102	3.13468e-20	-1.37196	-1.17813
24169468	chr18:24169468:T:C	1.11335e-18	-2.1903e-10	-0.199757	2.33983e-19	-2.1903e-10	-0.539951
24169595	chr18:24169595:C:T	4.26252e-19	-2.1903e-10	-1.15985	1.22378e-19	-2.1903e-10	-1.18808
24169651	chr18:24169651:G:A	4.27648e-19	-1.76646	0.609873	6.00484e-20	-1.8041	-0.0959487
24170024	chr18:24170024:G:A	4.15168e-19	-2.1903e-10	-1.1862	1.23074e-19	-2.1903e-10	-1.18242
24170127	chr18:24170127:A:G	4.18765e-19	-2.1903e-10	-1.17758	1.19393e-19	-2.1903e-10	-1.21278
24170245	chr18:24170245:C:A	1.72639e-18	-2.1903e-10	0.2389	5.35362e-19	-2.1903e-10	0.287741
24170934	chr18:24170934:CACTGT:C	1.09469e-19	-1.358	-1.16124	1.98955e-20	-1.81241	-1.1923
24171422	chr18:24171422:T:C	2.04956e-18	-2.1903e-10	0.410495	5.31141e-19	-2.1903e-10	0.279827
24172402	chr18:24172402:A:G	4.04186e-19	-0.000177561	-1.21283	4.14175e-20	-1.07414	-1.19735
24172451	chr18:24172451:G:A	2.04578e-19	-1.89394	-2.58223e-10	6.12283e-20	-1.88059	-2.58223e-10
24172787	chr18:24172787:A:G	2.48552e-18	-2.1903e-10	0.60335	7.82611e-19	-2.1903e-10	0.667435
24172947	chr18:24172947:G:A	1.50725e-18	-2.1903e-10	0.103154	4.00147e-19	-2.1903e-10	-0.00336905
24173019	chr18:24173019:T:C	8.95121e-20	-1.88058	-0.839931	1.00279e-19	-0.49151	-0.89573
24173488	chr18:24173488:T:C	3.43457e-18	-2.1903e-10	0.92676	6.52223e-19	-2.1903e-10	0.485186
24173566	chr18:24173566:C:T	7.58785e-20	-1.81205	-1.07371	7.89818e-20	-0.468729	-1.15725
24173918	chr18:24173918:C:A	1.07334e-19	-1.57516	-0.963783	7.24221e-20	-0.73754	-0.975149
24174067	chr18:24174067:G:A	1.11346e-19	-1.61004	-0.892198	7.03246e-20	-0.81956	-0.92252
24174152	chr18:24174152:T:C	7.99363e-20	-1.80973	-1.02393	8.34413e-20	-0.461074	-1.10998
24174178	chr18:24174178:C:T	2.06323e-18	-2.1903e-10	0.41714	6.42228e-19	-2.1903e-10	0.469743
24174509	chr18:24174509:T:C	4.98794e-19	-2.1903e-10	-1.00269	1.37175e-19	-2.1903e-10	-1.07395
24174857	chr18:24174857:C:T	2.72857e-18	-2.1903e-10	0.696648	5.41632e-19	-2.1903e-10	0.299386
24174912	chr18:24174912:A:C	4.16137e-19	-2.1903e-10	-1.18387	1.26189e-19	-2.1903e-10	-1.15742
24175305	chr18:24175305:C:G	1.22832e-19	-1.45455	-0.949517	8.9695e-20	-0.535491	-0.963295
24175421	chr18:24175421:C:T	2.04395e-19	-1.89483	-2.58223e-10	8.28951e-20	-1.57762	-2.58223e-10
24175714	chr18:24175714:C:T	4.39975e-19	-2.1903e-10	-1.12817	1.28536e-19	-2.1903e-10	-1.13899
24175720	chr18:24175720:C:T	2.46246e-18	-2.1903e-10	0.59403	7.6049e-19	-2.1903e-10	0.638762
24175815	chr18:24175815:G:A	8.52014e-19	-2.1903e-10	-0.467283	2.28422e-19	-2.1903e-10	-0.564008
24176374	chr18:24176374:C:G	6.44878e-19	-2.1903e-10	-0.745824	2.11353e-19	-2.1903e-10	-0.641669
24176468	chr18:24176468:A:G	4.69784e-19	-2.1903e-10	-1.06261	1.46746e-19	-2.1903e-10	-1.0065
24176531	chr18:24176531:T:C	4.04746e-19	-2.1903e-10	-1.21163	1.19526e-19	-2.1903e-10	-1.21167
24177009	chr18:24177009:C:A	4.02124e-18	-2.1903e-10	1.08446	7.6134e-19	-2.1903e-10	0.639878
24177741	chr18:24177741:A:G	2.1011e-18	-2.1903e-10	0.435329	4.10553e-19	-2.1903e-10	0.0223045
24177866	chr18:24177866:T:A	3.24379e-19	-1.43297	-2.58223e-10	1.16817e-18	1.06799	-2.58223e-10
24177907	chr18:24177907:GTTTC:G	2.35849e-19	-1.7517	-2.58223e-10	6.05188e-20	-1.89225	-2.58223e-10
24178224	chr18:24178224:A:G	2.24214e-19	-1.80228	-2.58223e-10	6.59556e-20	-1.80622	-2.58223e-10
24178445	chr18:24178445:C:A	1.67602e-18	-2.1903e-10	0.209289	4.32376e-19	-2.1903e-10	0.0740943
24178712	chr18:24178712:C:T	1.31657e-18	-0.0321023	-2.58223e-10	6.22405e-20	-1.86419	-2.58223e-10
24178717	chr18:24178717:A:T	4.63335e-19	-2.1903e-10	-1.07644	1.36132e-19	-2.1903e-10	-1.08158
24179226	chr18:24179226:G:C	6.16639e-20	-1.88035	-1.21283	1.94871e-20	-1.84812	-1.17733
24179471	chr18:24179471:C:T	1.7721e-18	-2.1903e-10	0.265034	3.70873e-19	-2.1903e-10	-0.0793418
24179567	chr18:24179567:T:C	5.62084e-19	-2.1903e-10	-0.883235	1.79856e-19	-2.1903e-10	-0.803046
24179629	chr18:24179629:T:C	8.48018e-20	-1.57614	-1.19843	2.16729e-20	-1.78944	-1.1297
24180106	chr18:24180106:A:C	9.41364e-19	-2.1903e-10	-0.367556	2.10367e-19	-2.1903e-10	-0.646346
24180764	chr18:24180764:C:T	6.23935e-19	-2.1903e-10	-0.77884	2.01317e-19	-2.1903e-10	-0.69032
24180820	chr18:24180820:T:G	9.40074e-20	-1.45984	-1.21167	2.5825e-20	-1.71695	-1.02691
24180929	chr18:24180929:A:T	1.4737e-18	-2.1903e-10	0.0806425	3.16829e-19	-2.1903e-10	-0.236838
24181357	chr18:24181357:C:T	2.38337e-19	-1.7412	-2.58223e-10	6.5061e-20	-1.81988	-2.58223e-10
24181407	chr18:24181407:A:G	3.14662e-18	-2.1903e-10	0.839199	9.56432e-19	-2.1903e-10	0.868009
24181520	chr18:24181520:G:T	5.65395e-19	-2.1903e-10	-0.877362	1.49097e-19	-2.1903e-10	-0.990604
24181530	chr18:24181530:C:T	5.21938e-19	-1.54064	0.583304	2.44966e-19	-1.28588	0.791803
24181570	chr18:24181570:C:A	5.85719e-19	-2.1903e-10	-0.842045	1.81414e-19	-2.1903e-10	-0.79442
24181820	chr18:24181820:T:C	1.00873e-19	-1.89492	-0.706108	2.73267e-20	-1.86212	-0.825217
24182462	chr18:24182462:G:A	2.04712e-19	-1.89328	-2.58223e-10	6.07059e-20	-1.88916	-2.58223e-10
24182512	chr18:24182512:C:G	2.56722e-19	-1.59499	-0.0719001	1.16599e-19	-1.358	0.12154
24182712	chr18:24182712:T:C	2.51176e-18	-2.1903e-10	0.613851	7.9008e-19	-2.1903e-10	0.676934
24182819	chr18:24182819:T:G	5.04711e-19	-2.1903e-10	-0.9909	1.43857e-19	-2.1903e-10	-1.02638
24183091	chr18:24183091:G:A	5.53377e-19	-2.1903e-10	-0.898846	1.6199e-19	-2.1903e-10	-0.907668
24183311	chr18:24183311:C:T	6.38192e-20	-1.88277	-1.17606	4.90913e-20	-0.893206	-1.20831
24183624	chr18:24183624:CG:C	6.93817e-20	-1.89129	-1.08397	2.4537e-20	-1.77438	-1.02064
24183782	chr18:24183782:C:T	3.54639e-18	-2.1903e-10	0.9588	6.81221e-19	-2.1903e-10	0.528686
24184214	chr18:24184214:T:A	4.37849e-18	-2.1903e-10	1.16957	7.15262e-19	-2.1903e-10	0.577447
24184248	chr18:24184248:C:CA	9.25427e-20	-1.604	-1.08321	1.94757e-20	-1.81365	-1.21239
24184481	chr18:24184481:C:A	1.73035e-18	-2.1903e-10	0.241194	3.62441e-19	-2.1903e-10	-0.102338
24184579	chr18:24184579:C:T	5.32827e-19	-2.1903e-10	-0.93669	1.51095e-19	-2.1903e-10	-0.977294
24184975	chr18:24184975:A:G	1.36932e-18	-2.1903e-10	0.00718691	3.56181e-19	-2.1903e-10	-0.119763
24185254	chr18:24185254:A:T	8.05874e-20	-1.77349	-1.05205	2.33119e-20	-1.89111	-0.955131
24185455	chr18:24185455:G:C	8.07785e-20	-1.82207	-1.00111	4.58409e-20	-1.04163	-1.12839
24185545	chr18:24185545:T:C	4.07941e-19	-2.1903e-10	-1.20376	1.19573e-19	-2.1903e-10	-1.21127
24185562	chr18:24185562:G:A	8.06137e-20	-1.89116	-0.934054	2.90086e-20	-1.80585	-0.821759
24185684	chr18:24185684:C:T	5.30038e-19	-2.1903e-10	-0.941937	1.50521e-19	-2.1903e-10	-0.9811
24185744	chr18:24185744:C:A	8.88122e-19	-0.560758	0.134981	3.24084e-19	-0.384944	0.170746
24185895	chr18:24185895:T:C	4.44044e-19	-2.1903e-10	-1.11896	1.40613e-19	-2.1903e-10	-1.04919
24185983	chr18:24185983:G:T	4.04278e-19	-2.1903e-10	-1.21278	1.19669e-19	-2.1903e-10	-1.21047
24186147	chr18:24186147:G:A	6.08205e-20	-1.895	-1.21196	2.91936e-20	-1.44093	-1.18032
24186198	chr18:24186198:G:A	5.06325e-19	-2.1903e-10	-0.987707	1.44188e-19	-2.1903e-10	-1.02409
24186493	chr18:24186493:T:C	4.10776e-19	-2.1903e-10	-1.19684	1.19864e-19	-2.1903e-10	-1.20884
24186819	chr18:24186819:G:A	2.48712e-18	-2.1903e-10	0.603996	4.38927e-19	-2.1903e-10	0.089133
24186860	chr18:24186860:C:T	1.94579e-19	-1.7103	-0.233751	9.68813e-20	-1.26789	-0.153823
24187279	chr18:24187279:T:C	4.05885e-19	-2.1903e-10	-1.20881	1.22356e-19	-2.1903e-10	-1.18827
24187471	chr18:24187471:C:T	4.18291e-19	-2.1903e-10	-1.17871	1.28734e-19	-2.1903e-10	-1.13746
24187812	chr18:24187812:C:G	2.30211e-18	-1.08909	1.61579	4.35322e-19	-1.79256	1.87344
24187868	chr18:24187868:C:T	2.97019e-19	-1.52109	-2.58223e-10	7.15148e-20	-1.7253	-2.58223e-10
24188416	chr18:24188416:G:A	8.22532e-20	-1.81463	-0.990451	2.47878e-20	-1.8951	-0.88975
24188494	chr18:24188494:C:A	1.14668e-18	-0.928526	0.758264	2.0739e-19	-1.71064	1.05004
24188497	chr18:24188497:G:C	6.78052e-20	-1.84476	-1.15349	2.86061e-20	-1.43081	-1.21077
24188571	chr18:24188571:C:T	4.76141e-19	-2.1903e-10	-1.04917	1.38611e-19	-2.1903e-10	-1.06353
24188642	chr18:24188642:C:T	1.45497e-18	-1.03495	1.10281	2.81131e-19	-1.7587	1.40232
24188783	chr18:24188783:G:C	4.25671e-19	-2.1903e-10	-1.16122	1.2531e-19	-2.1903e-10	-1.16441
24189119	chr18:24189119:A:G	2.37425e-19	-1.30447	-0.440562	4.79402e-20	-1.84421	-0.281035
24189406	chr18:24189406:C:T	7.36542e-20	-1.88746	-1.02805	2.47131e-20	-1.71416	-1.0737
24189450	chr18:24189450:C:T	8.33763e-20	-1.60205	-1.18947	1.91864e-20	-1.88369	-1.15731
24189545	chr18:24189545:A:G	2.51499e-19	-1.88467	0.197223	1.74666e-19	-0.964489	0.132166
24189984	chr18:24189984:A:G	7.14356e-20	-1.87643	-1.06966	2.78894e-20	-1.61001	-1.05694
24190038	chr18:24190038:C:T	1.36185e-18	0.00171362	-2.58223e-10	4.01176e-19	-0.00080004	-2.58223e-10
24190095	chr18:24190095:A:G	6.96795e-20	-1.89178	-1.0792	2.55268e-20	-1.68703	-1.06844
24190717	chr18:24190717:T:C	4.07239e-19	-2.1903e-10	-1.20549	1.2064e-19	-2.1903e-10	-1.20239
24190911	chr18:24190911:AG:A	4.25076e-19	-2.1903e-10	-1.16262	1.32461e-19	-2.1903e-10	-1.10891
24191308	chr18:24191308:C:A	1.50587e-19	-1.83444	-0.365899	5.32253e-20	-1.70352	-0.317146
24191368	chr18:24191368:A:G	2.85224e-18	-2.1903e-10	0.740972	5.33203e-19	-2.1903e-10	0.283702
24191518	chr18:24191518:A:C	8.78539e-20	-1.52939	-1.20982	1.88793e-20	-1.85925	-1.19789
24192226	chr18:24192226:C:T	4.39774e-19	-2.1903e-10	-1.12863	1.36205e-19	-2.1903e-10	-1.08104
24192490	chr18:24192490:A:G	2.43929e-19	-1.71801	-2.58223e-10	6.04495e-20	-1.89339	-2.58223e-10
24192640	chr18:24192640:G:A	7.49767e-19	-2.1903e-10	-0.595124	1.79984e-19	-2.1903e-10	-0.80233
24192756	chr18:24192756:G:C	3.76686e-19	-1.28347	-2.58223e-10	9.24664e-20	-1.46836	-2.58223e-10
24193086	chr18:24193086:T:C	4.08914e-19	-2.1903e-10	-1.20138	1.19729e-19	-2.1903e-10	-1.20997
24193091	chr18:24193091:G:A	4.0431e-19	-2.1903e-10	-1.2127	1.19434e-19	-2.1903e-10	-1.21244
24193133	chr18:24193133:C:T	8.27367e-20	-1.76056	-1.03866	2.26798e-20	-1.80841	-1.06532
24193688	chr18:24193688:T:C	1.23973e-19	-1.41435	-0.980475	2.38051e-20	-1.89136	-0.933944
24193771	chr18:24193771:G:C	4.1185e-19	-2.1903e-10	-1.19423	1.21989e-19	-2.1903e-10	-1.19127
24193897	chr18:24193897:A:C	4.0439e-19	-2.1903e-10	-1.21251	1.19867e-19	-2.1903e-10	-1.20882
24193922	chr18:24193922:C:T	2.23664e-19	-1.80474	-2.58223e-10	6.73942e-20	-1.78464	-2.58223e-10
24193982	chr18:24193982:A:T	2.21627e-19	-1.81389	-2.58223e-10	6.68634e-20	-1.79255	-2.58223e-10
24194080	chr18:24194080:A:G	2.115e-19	-1.86066	-2.58223e-10	7.1199e-20	-1.72972	-2.58223e-10
24194155	chr18:24194155:A:G	1.20413e-19	-1.62423	-0.799722	3.75807e-20	-1.53649	-0.832217
24194209	chr18:24194209:C:T	4.13842e-19	-2.1903e-10	-1.1894	1.22649e-19	-2.1903e-10	-1.18587
24194676	chr18:24194676:C:T	4.87013e-19	-2.1903e-10	-1.02659	1.45913e-19	-2.1903e-10	-1.01219
24194711	chr18:24194711:A:C	5.44075e-19	-2.1903e-10	-0.915799	1.6562e-19	-2.1903e-10	-0.885503
24195239	chr18:24195239:T:C	5.02379e-19	-2.1903e-10	-0.995532	1.58014e-19	-2.1903e-10	-0.932519
24195370	chr18:24195370:C:T	4.09924e-19	-2.1903e-10	-1.19892	1.25171e-19	-2.1903e-10	-1.16552
24195798	chr18:24195798:T:C	4.04287e-19	-2.1903e-10	-1.21276	1.20173e-19	-2.1903e-10	-1.20627
24195901	chr18:24195901:CTGTT:C	2.60972e-19	-1.65047	-2.58223e-10	1.02411e-19	-1.36621	-2.58223e-10
24196075	chr18:24196075:T:C	6.56018e-18	-2.1903e-10	1.57389	2.63198e-18	-2.1903e-10	1.88029
24197073	chr18:24197073:T:C	3.96497e-19	-0.019713	-1.2125	4.81357e-20	-0.918624	-1.20255
24197290	chr18:24197290:T:C	1.65584e-19	-1.6948	-0.410611	3.30589e-20	-1.84687	-0.650037
24197596	chr18:24197596:A:G	5.44109e-19	-2.1903e-10	-0.915737	1.54818e-19	-2.1903e-10	-0.952953
24198372	chr18:24198372:C:T	5.7545e-19	-2.1903e-10	-0.859734	1.64299e-19	-2.1903e-10	-0.893516
24198664	chr18:24198664:C:T	3.82761e-19	-1.24351	-0.0239633	5.71262e-20	-1.87327	-0.07667
24199004	chr18:24199004:C:T	2.06788e-19	-1.88319	-2.58223e-10	6.59816e-20	-1.80583	-2.58223e-10
24199011	chr18:24199011:C:T	2.09743e-19	-1.71522	-0.153777	4.31592e-20	-1.81684	-0.413461
24199397	chr18:24199397:A:C	5.08279e-19	-2.1903e-10	-0.983856	1.53607e-19	-2.1903e-10	-0.960803
24199550	chr18:24199550:C:T	4.95806e-19	-2.1903e-10	-1.0087	1.43578e-19	-2.1903e-10	-1.02832
24200176	chr18:24200176:TA:T	4.0676e-19	-2.1903e-10	-1.20666	1.19391e-19	-2.1903e-10	-1.2128
24200178	chr18:24200178:C:G	4.0567e-19	-2.1903e-10	-1.20935	1.19465e-19	-2.1903e-10	-1.21218
24200494	chr18:24200494:G:A	4.00669e-19	-1.88869	0.666938	1.92433e-19	-1.83221	1.09676
24200524	chr18:24200524:T:C	8.76272e-19	-2.1903e-10	-0.439209	2.93513e-19	-2.1903e-10	-0.31328
24200556	chr18:24200556:C:T	5.35801e-19	-2.1903e-10	-0.931123	1.61133e-19	-2.1903e-10	-0.912969
24200604	chr18:24200604:G:A	2.52474e-19	-1.68358	-2.58223e-10	6.12073e-20	-1.88093	-2.58223e-10
24200800	chr18:24200800:C:T	8.65373e-20	-1.88677	-0.867543	2.37786e-20	-1.89473	-0.931686
24201163	chr18:24201163:A:G	7.37615e-19	-2.1903e-10	-0.611464	2.45071e-19	-2.1903e-10	-0.493654
24201339	chr18:24201339:A:G	7.83986e-19	-2.1903e-10	-0.550495	2.41677e-19	-2.1903e-10	-0.5076
24201543	chr18:24201543:A:G	5.73447e-19	-2.1903e-10	-0.86322	1.6013e-19	-2.1903e-10	-0.919212
24201829	chr18:24201829:G:C	1.73849e-19	-1.1157	-0.940997	2.429e-20	-1.843	-0.962139
24202661	chr18:24202661:T:C	4.65608e-19	-2.1903e-10	-1.07154	1.30399e-19	-2.1903e-10	-1.1246
24202748	chr18:24202748:C:T	5.20544e-19	-2.1903e-10	-0.960012	1.45827e-19	-2.1903e-10	-1.01278
24203038	chr18:24203038:C:T	3.44076e-19	-1.60363	0.229604	1.78789e-19	-1.4194	0.610403
24203519	chr18:24203519:T:A	5.09331e-19	-2.1903e-10	-0.981788	1.44857e-19	-2.1903e-10	-1.01946
24203712	chr18:24203712:A:G	2.06244e-19	-1.88583	-2.58223e-10	6.14174e-20	-1.87751	-2.58223e-10
24203841	chr18:24203841:G:A	4.04415e-19	-2.1903e-10	-1.21244	1.19549e-19	-2.1903e-10	-1.21148
24203845	chr18:24203845:AT:A	4.11849e-19	-2.1903e-10	-1.19423	1.19505e-19	-2.1903e-10	-1.21184
24204066	chr18:24204066:C:T	9.68266e-19	-2.1903e-10	-0.33938	2.26034e-19	-2.1903e-10	-0.574517
24204213	chr18:24204213:G:A	2.67596e-18	-2.1903e-10	0.677177	6.27936e-19	-2.1903e-10	0.447237
24204270	chr18:24204270:G:T	7.6993e-19	-2.1903e-10	-0.568587	2.49622e-19	-2.1903e-10	-0.475251
24204371	chr18:24204371:G:A	6.60425e-19	-2.1903e-10	-0.722003	2.05169e-19	-2.1903e-10	-0.671368
24204487	chr18:24204487:A:G	7.40431e-20	-1.71913	-1.19111	3.3626e-20	-1.29005	-1.18985
24204679	chr18:24204679:T:C	4.77359e-19	-2.1903e-10	-1.04662	1.4786e-19	-2.1903e-10	-0.998937
24204849	chr18:24204849:G:A	6.27235e-20	-1.86608	-1.21007	2.14873e-20	-1.71734	-1.2104
24205592	chr18:24205592:A:C	1.53497e-18	-2.1903e-10	0.121377	5.23122e-19	-2.1903e-10	0.264614
24205780	chr18:24205780:C:T	2.45049e-19	-1.89507	0.18164	4.8393e-20	-1.80503	-0.310812
24205782	chr18:24205782:T:C	9.80162e-19	-2.1903e-10	-0.327168	2.57292e-19	-2.1903e-10	-0.44499
24205979	chr18:24205979:C:G	6.51778e-19	-2.1903e-10	-0.735182	1.81479e-19	-2.1903e-10	-0.79406
24206162	chr18:24206162:A:C	5.53842e-19	-2.1903e-10	-0.898007	1.56355e-19	-2.1903e-10	-0.943069
24206657	chr18:24206657:A:T	2.32785e-19	-1.76477	-2.58223e-10	6.91649e-20	-1.75871	-2.58223e-10
24206690	chr18:24206690:T:C	5.08322e-19	-2.1903e-10	-0.983772	1.37388e-19	-2.1903e-10	-1.07239
24207404	chr18:24207404:T:C	1.07802e-18	-2.1903e-10	-0.232005	2.80331e-19	-2.1903e-10	-0.359231
24207454	chr18:24207454:A:G	5.06998e-19	-2.1903e-10	-0.98638	1.52917e-19	-2.1903e-10	-0.965303
24207573	chr18:24207573:A:G	2.06059e-19	-1.88672	-2.58223e-10	6.0716e-20	-1.88899	-2.58223e-10
24207891	chr18:24207891:G:A	9.8406e-19	-2.1903e-10	-0.323199	2.41986e-19	-2.1903e-10	-0.506321
24207998	chr18:24207998:G:A	2.05648e-19	-1.54923	-0.339494	4.9678e-20	-1.7922	-0.297442
24208210	chr18:24208210:TAAAATTATGTTAGAG:T	4.96052e-19	-2.1903e-10	-1.00821	1.34793e-19	-2.1903e-10	-1.09146
24208332	chr18:24208332:G:A	1.38547e-19	-1.83617	-0.447508	3.91079e-20	-1.656	-0.672873
24209233	chr18:24209233:A:G	4.10816e-19	-2.1903e-10	-1.19674	1.20192e-19	-2.1903e-10	-1.20611
24209376	chr18:24209376:T:C	2.40236e-19	-1.73326	-2.58223e-10	6.16001e-20	-1.87454	-2.58223e-10
24209429	chr18:24209429:G:A	1.59358e-19	-1.33627	-0.807468	8.66565e-20	-0.812213	-0.721036
24209549	chr18:24209549:T:G	1.08134e-19	-1.3396	-1.19192	2.30533e-20	-1.64866	-1.20873
24209643	chr18:24209643:G:A	4.30969e-19	-2.1903e-10	-1.14885	1.21531e-19	-2.1903e-10	-1.19503
24210132	chr18:24210132:C:T	2.09866e-19	-0.706722	-1.1617	4.01307e-20	-1.10144	-1.20162
24210262	chr18:24210262:T:C	5.20557e-19	-2.1903e-10	-0.959986	1.48364e-19	-2.1903e-10	-0.995533
24211010	chr18:24211010:C:G	5.46227e-19	-2.1903e-10	-0.911851	1.3857e-19	-2.1903e-10	-1.06383
24211393	chr18:24211393:T:C	1.24864e-18	-2.1903e-10	-0.0850744	3.23611e-19	-2.1903e-10	-0.215659
24211555	chr18:24211555:CCCA:C	4.26318e-19	-2.1903e-10	-1.1597	1.21719e-19	-2.1903e-10	-1.19349
24211705	chr18:24211705:T:C	2.37633e-19	-1.84375	0.0995926	7.77534e-20	-1.51997	-0.121684
24212060	chr18:24212060:T:A	1.23987e-18	-2.1903e-10	-0.0921222	3.18524e-19	-2.1903e-10	-0.231503
24212108	chr18:24212108:G:A	2.67632e-19	-1.05547	-0.569804	4.55019e-20	-1.39066	-0.786788
24212212	chr18:24212212:C:T	7.04732e-19	-2.1903e-10	-0.657069	1.80175e-19	-2.1903e-10	-0.801273
24212218	chr18:24212218:C:T	2.9158e-19	-1.53957	-2.58223e-10	1.00956e-19	-1.38052	-2.58223e-10
24212343	chr18:24212343:A:C	2.10531e-19	-1.86525	-2.58223e-10	6.72681e-20	-1.78652	-2.58223e-10
24212686	chr18:24212686:G:A	1.62433e-19	-1.75342	-0.371199	4.92975e-20	-1.49498	-0.602351
24212747	chr18:24212747:T:C	4.34502e-19	-2.1903e-10	-1.14068	1.29491e-19	-2.1903e-10	-1.13159
24213092	chr18:24213092:G:A	2.06478e-19	-1.88469	-2.58223e-10	6.07841e-20	-1.88787	-2.58223e-10
24213184	chr18:24213184:C:A	4.17274e-19	-2.1903e-10	-1.18114	1.29073e-19	-2.1903e-10	-1.13482
24213281	chr18:24213281:G:A	1.47264e-18	-2.1903e-10	0.0799273	3.53248e-19	-2.1903e-10	-0.128031
24213779	chr18:24213779:A:G	1.20857e-19	-1.65564	-0.764642	4.46691e-20	-1.15817	-1.03775
24213903	chr18:24213903:T:G	1.49199e-19	-1.17689	-1.03272	3.10248e-20	-1.49872	-1.06169
24214491	chr18:24214491:T:C	1.37424e-18	-2.1903e-10	0.0107674	3.5251e-19	-2.1903e-10	-0.130122
24214890	chr18:24214890:C:T	5.51431e-19	-0.902368	-2.58223e-10	2.25471e-19	-0.577009	-2.58223e-10
24215138	chr18:24215138:T:C	1.05366e-18	-0.385737	0.130874	1.0862e-19	-1.51114	0.203791
24215148	chr18:24215148:T:C	1.29664e-19	-1.30498	-1.04496	2.87125e-20	-1.45323	-1.18464
24215485	chr18:24215485:C:G	6.76236e-19	-2.1903e-10	-0.698344	1.86486e-19	-2.1903e-10	-0.766845
24215927	chr18:24215927:T:C	2.04413e-19	-1.89475	-2.58223e-10	6.07483e-20	-1.88846	-2.58223e-10
24216150	chr18:24216150:T:A	4.13598e-19	-2.1903e-10	-1.18999	1.23029e-19	-2.1903e-10	-1.18278
24216277	chr18:24216277:G:A	2.82002e-19	-0.441548	-1.13142	2.89877e-20	-1.65947	-0.968863
24216534	chr18:24216534:T:C	4.05463e-19	-2.1903e-10	-1.20986	1.19392e-19	-2.1903e-10	-1.21279
24217151	chr18:24217151:C:T	5.93662e-19	-2.1903e-10	-0.828576	1.85457e-19	-2.1903e-10	-0.77238
24217219	chr18:24217219:T:C	4.76598e-19	-0.588169	-0.460043	5.74375e-20	-1.64576	-0.298746
24217315	chr18:24217315:T:C	1.2485e-19	-1.21347	-1.1743	2.98011e-20	-1.38967	-1.21099
24217318	chr18:24217318:T:A	4.16687e-19	-2.1903e-10	-1.18255	1.21398e-19	-2.1903e-10	-1.19613
24217382	chr18:24217382:C:T	4.99868e-19	-2.1903e-10	-1.00054	1.43664e-19	-2.1903e-10	-1.02772
24218183	chr18:24218183:T:C	4.65422e-19	-2.1903e-10	-1.07194	1.53558e-19	-2.1903e-10	-0.96112
24218347	chr18:24218347:A:G	4.04845e-19	-2.1903e-10	-1.21138	1.19654e-19	-2.1903e-10	-1.2106
24218461	chr18:24218461:T:G	4.17991e-19	-2.1903e-10	-1.17943	1.24103e-19	-2.1903e-10	-1.17409
24218886	chr18:24218886:G:A	1.24867e-18	-0.215577	0.130521	1.20757e-19	-1.4491	0.247679
24218998	chr18:24218998:T:C	9.99975e-20	-1.67718	-0.932561	2.01897e-20	-1.895	-1.09503
24219017	chr18:24219017:G:A	4.33295e-19	-2.1903e-10	-1.14347	1.278e-19	-2.1903e-10	-1.14473
24219306	chr18:24219306:A:G	4.61108e-19	-2.1903e-10	-1.08125	1.30686e-19	-2.1903e-10	-1.1224
24219409	chr18:24219409:T:C	4.42628e-19	-2.1903e-10	-1.12216	1.31673e-19	-2.1903e-10	-1.11488
24219960	chr18:24219960:C:T	4.04309e-19	-2.1903e-10	-1.21271	1.19602e-19	-2.1903e-10	-1.21103
24220225	chr18:24220225:C:T	5.78251e-19	-2.1903e-10	-0.854879	1.64749e-19	-2.1903e-10	-0.890779
24220335	chr18:24220335:A:G	9.59883e-20	-1.73147	-0.919185	3.40554e-20	-1.34821	-1.119
24220645	chr18:24220645:A:G	5.28109e-19	-2.1903e-10	-0.945583	1.49227e-19	-2.1903e-10	-0.98973
24220811	chr18:24220811:T:C	4.1285e-19	-2.1903e-10	-1.1918	1.24311e-19	-2.1903e-10	-1.17241
24220921	chr18:24220921:C:T	6.41596e-19	-2.1903e-10	-0.750927	1.67322e-19	-2.1903e-10	-0.875282
24221051	chr18:24221051:T:C	4.30663e-19	-2.1903e-10	-1.14956	1.22701e-19	-2.1903e-10	-1.18545
24221085	chr18:24221085:G:A	2.57396e-19	-1.66427	-2.58223e-10	7.03944e-20	-1.74109	-2.58223e-10
24221180	chr18:24221180:T:C	1.52618e-18	-2.1903e-10	0.115634	4.59463e-19	-2.1903e-10	0.134858
24221296	chr18:24221296:T:C	4.10733e-19	-2.1903e-10	-1.19694	1.20356e-19	-2.1903e-10	-1.20475
24221540	chr18:24221540:A:C	4.26364e-19	-2.1903e-10	-1.15959	1.20284e-19	-2.1903e-10	-1.20534
24221549	chr18:24221549:A:G	6.55257e-19	-0.729859	-2.58223e-10	1.19603e-19	-1.21102	-2.58223e-10
24221576	chr18:24221576:C:T	1.24565e-19	-1.17881	-1.21125	2.64238e-20	-1.51495	-1.20598
24222168	chr18:24222168:G:GATTTGCTAATGTATGTATTGATC	5.22952e-19	-2.1903e-10	-0.955395	1.33627e-19	-2.1903e-10	-1.10015
24222496	chr18:24222496:T:C	6.05922e-19	-2.1903e-10	-0.808135	1.53292e-19	-2.1903e-10	-0.962854
24222506	chr18:24222506:G:A	4.72022e-19	-2.1903e-10	-1.05786	1.38388e-19	-2.1903e-10	-1.06514
24222908	chr18:24222908:A:C	6.92184e-19	-2.1903e-10	-0.675034	1.72251e-19	-2.1903e-10	-0.846249
24223420	chr18:24223420:T:C	1.38054e-19	-1.07839	-1.20885	2.80396e-20	-1.44957	-1.21202
24223617	chr18:24223617:A:G	4.34601e-19	-1.0186	-0.121855	3.56825e-20	-1.89115	-0.52939
24223672	chr18:24223672:A:G	1.08673e-18	-2.1903e-10	-0.223961	2.60827e-19	-2.1903e-10	-0.431343
24224099	chr18:24224099:AGTTG:A	4.74438e-19	-2.1903e-10	-1.05275	1.34191e-19	-2.1903e-10	-1.09594
24224220	chr18:24224220:G:A	3.89229e-19	-0.312324	-0.938395	3.17526e-20	-1.41622	-1.121
24224869	chr18:24224869:C:T	4.75907e-19	-2.1903e-10	-1.04966	1.28427e-19	-2.1903e-10	-1.13984
24224999	chr18:24224999:A:G	1.2754e-19	-1.25457	-1.11188	2.70237e-20	-1.58202	-1.11647
24225207	chr18:24225207:G:A	7.06266e-19	-2.1903e-10	-0.654894	2.14625e-19	-2.1903e-10	-0.626309
24225434	chr18:24225434:C:T	3.757e-19	-0.43484	-0.851255	3.2437e-20	-1.45532	-1.06058
24225691	chr18:24225691:G:C	4.13708e-19	-2.1903e-10	-1.18972	1.24949e-19	-2.1903e-10	-1.16729
24226156	chr18:24226156:C:T	4.57959e-19	-2.1903e-10	-1.08811	1.23472e-19	-2.1903e-10	-1.17919
24226736	chr18:24226736:T:C	1.74873e-19	-1.87629	-0.17454	4.40057e-20	-1.89123	-0.319654
24226921	chr18:24226921:C:T	1.48486e-19	-1.09057	-1.12383	2.96778e-20	-1.47936	-1.12544
24226989	chr18:24226989:T:A	4.36861e-19	-2.1903e-10	-1.13527	1.21878e-19	-2.1903e-10	-1.19218
24227129	chr18:24227129:G:A	1.23777e-18	-2.1903e-10	-0.093817	3.85925e-19	-2.1903e-10	-0.0395589
24227140	chr18:24227140:A:G	4.05579e-19	-2.1903e-10	-1.20957	1.20629e-19	-2.1903e-10	-1.20248
24227586	chr18:24227586:T:C	4.50537e-19	-2.1903e-10	-1.10445	1.38114e-19	-2.1903e-10	-1.06712
24227885	chr18:24227885:A:C	6.39638e-19	-2.1903e-10	-0.753983	1.80405e-19	-2.1903e-10	-0.799996
24228257	chr18:24228257:C:T	4.04457e-19	-2.1903e-10	-1.21234	1.20032e-19	-2.1903e-10	-1.20744
24228363	chr18:24228363:A:G	4.68753e-19	-2.1903e-10	-1.06481	1.30197e-19	-2.1903e-10	-1.12615
24228557	chr18:24228557:C:T	4.22166e-19	-2.1903e-10	-1.16949	1.21535e-19	-2.1903e-10	-1.195
24228639	chr18:24228639:G:A	1.05275e-19	-1.35539	-1.20292	2.37784e-20	-1.63124	-1.19518
24228929	chr18:24228929:G:A	4.37059e-19	-2.1903e-10	-1.13482	1.29737e-19	-2.1903e-10	-1.12969
24229322	chr18:24229322:G:A	4.12206e-19	-2.1903e-10	-1.19336	1.31721e-19	-2.1903e-10	-1.11451
24229473	chr18:24229473:A:G	7.16691e-20	-1.778	-1.16482	2.41581e-20	-1.6128	-1.19778
24229541	chr18:24229541:C:T	4.05025e-19	-2.1903e-10	-1.21094	1.21538e-19	-2.1903e-10	-1.19497
24229591	chr18:24229591:C:A	4.04327e-19	-2.1903e-10	-1.21266	1.23672e-19	-2.1903e-10	-1.17756
24229853	chr18:24229853:T:C	4.17434e-19	-2.1903e-10	-1.18076	1.35259e-19	-2.1903e-10	-1.08801
24230409	chr18:24230409:T:C	7.44694e-20	-1.77804	-1.12645	2.46853e-20	-1.61435	-1.17464
24231193	chr18:24231193:T:C	7.11666e-19	-2.1903e-10	-0.647277	1.82645e-19	-2.1903e-10	-0.787656
24231242	chr18:24231242:A:G	5.23146e-19	-2.1903e-10	-0.955025	1.48901e-19	-2.1903e-10	-0.991919
24231298	chr18:24231298:G:A	4.5456e-19	-2.1903e-10	-1.09556	1.39776e-19	-2.1903e-10	-1.05516
24231353	chr18:24231353:C:T	1.49826e-19	-1.0389	-1.16651	2.19069e-20	-1.84037	-1.06803
24231491	chr18:24231491:T:C	6.59796e-19	-0.416338	-0.306618	6.59472e-20	-1.35952	-0.446823
24231706	chr18:24231706:C:G	1.29183e-19	-1.53789	-0.815768	3.63745e-20	-1.82974	-0.571594
24231785	chr18:24231785:C:T	1.61518e-19	-1.44393	-0.686335	3.64113e-20	-1.69141	-0.708911
24231831	chr18:24231831:A:G	3.07776e-19	-0.459758	-1.02576	3.67409e-20	-1.30724	-1.08407
24231906	chr18:24231906:G:C	4.23135e-19	-2.1903e-10	-1.16719	1.2392e-19	-2.1903e-10	-1.17556
24232570	chr18:24232570:G:A	4.04258e-19	-2.1903e-10	-1.21283	1.19523e-19	-2.1903e-10	-1.21169
24233323	chr18:24233323:T:C	6.19112e-20	-1.883	-1.20619	3.76119e-20	-1.15723	-1.21065
24233480	chr18:24233480:T:C	6.60725e-20	-1.8132	-1.21093	2.40532e-20	-1.60216	-1.21278
24233787	chr18:24233787:TA:T	4.65894e-19	-2.1903e-10	-1.07093	1.38636e-19	-2.1903e-10	-1.06335
24234073	chr18:24234073:T:C	4.16658e-19	-2.1903e-10	-1.18262	1.21556e-19	-2.1903e-10	-1.19482
24234150	chr18:24234150:G:A	5.28551e-19	-0.944746	-2.58223e-10	1.18929e-19	-1.21668	-2.58223e-10
24234511	chr18:24234511:T:C	4.93173e-18	1.28856	-2.58223e-10	4.67288e-19	0.151745	-2.58223e-10
24234698	chr18:24234698:T:A	3.47691e-19	-1.36357	-2.58223e-10	1.0592e-19	-1.33252	-2.58223e-10
24234920	chr18:24234920:A:T	4.9877e-19	-0.128903	-0.873838	2.321e-20	-1.85914	-0.991479
24235233	chr18:24235233:G:A	4.70647e-19	-2.1903e-10	-1.06078	1.31995e-19	-2.1903e-10	-1.11243
24235272	chr18:24235272:A:G	1.58384e-19	-1.89312	-0.256746	5.35016e-20	-1.37311	-0.642382
24235542	chr18:24235542:C:T	1.19143e-18	-2.1903e-10	-0.131979	3.28151e-19	-2.1903e-10	-0.201727
24235550	chr18:24235550:T:C	6.95578e-19	-2.1903e-10	-0.670143	1.81622e-19	-2.1903e-10	-0.793272
24235811	chr18:24235811:A:G	4.05267e-19	-2.1903e-10	-1.21034	1.20167e-19	-2.1903e-10	-1.20632
24235881	chr18:24235881:T:C	3.09996e-19	-1.47833	-2.58223e-10	1.01458e-19	-1.37555	-2.58223e-10
24236067	chr18:24236067:T:C	7.21149e-19	-2.1903e-10	-0.63404	2.1772e-19	-2.1903e-10	-0.611991
24236385	chr18:24236385:A:G	1.45321e-19	-1.06831	-1.16763	1.85266e-20	-1.88968	-1.18632
24236678	chr18:24236678:T:C	7.57887e-19	-2.1903e-10	-0.584352	2.28948e-19	-2.1903e-10	-0.561708
24236997	chr18:24236997:C:T	4.94949e-19	-2.1903e-10	-1.01043	1.34899e-19	-2.1903e-10	-1.09068
24237419	chr18:24237419:C:T	2.10318e-19	-1.10074	-0.765528	3.92171e-20	-1.40521	-0.920874
24237458	chr18:24237458:T:C	4.76023e-19	-0.147801	-0.901618	2.26625e-20	-1.86214	-1.01235
24237771	chr18:24237771:G:A	5.52663e-19	-0.0769541	-0.823184	2.38193e-20	-1.85066	-0.974043
24237852	chr18:24237852:T:C	4.27081e-19	-2.1903e-10	-1.15791	1.2952e-19	-2.1903e-10	-1.13137
24238143	chr18:24238143:T:C	4.2727e-19	-2.1903e-10	-1.15747	1.29593e-19	-2.1903e-10	-1.1308
24238399	chr18:24238399:A:G	2.31559e-19	-1.77005	-2.58223e-10	7.8687e-20	-1.62972	-2.58223e-10
24238425	chr18:24238425:G:T	4.04751e-19	-2.1903e-10	-1.21161	1.213e-19	-2.1903e-10	-1.19693
24238702	chr18:24238702:G:A	5.05954e-19	-0.135032	-0.853409	2.31251e-20	-1.85661	-0.997677
24239056	chr18:24239056:ACAC:A	4.76443e-19	-2.1903e-10	-1.04854	1.36555e-19	-2.1903e-10	-1.07847
24239571	chr18:24239571:T:C	5.42357e-19	-0.918961	-2.58223e-10	1.23444e-19	-1.17941	-2.58223e-10
24239851	chr18:24239851:A:G	2.34184e-19	-1.26297	-0.495806	4.09405e-20	-1.5572	-0.725878
24240415	chr18:24240415:C:G	1.62373e-19	-1.19061	-0.934383	2.36193e-20	-1.87081	-0.962324
24240772	chr18:24240772:T:A	2.49007e-19	-1.03949	-0.657918	3.08676e-20	-1.88775	-0.677741
24241017	chr18:24241017:C:A	5.27846e-19	-1.05407	0.10799	7.17299e-20	-1.49589	-0.226407
24241458	chr18:24241458:C:G	7.47875e-19	-0.877773	0.280123	9.15921e-20	-1.43878	-0.0390803
24241608	chr18:24241608:T:C	5.84108e-19	-2.1903e-10	-0.8448	1.64635e-19	-2.1903e-10	-0.891473
24241684	chr18:24241684:T:C	4.04421e-19	-2.1903e-10	-1.21243	1.19545e-19	-2.1903e-10	-1.2115
24241796	chr18:24241796:A:G	4.06198e-19	-2.1903e-10	-1.20804	1.22534e-19	-2.1903e-10	-1.18681
24242232	chr18:24242232:T:C	1.09247e-19	-1.35698	-1.1643	2.98192e-20	-1.44684	-1.15321
24242344	chr18:24242344:AAAAAG:A	8.33574e-19	-2.1903e-10	-0.489164	2.30934e-19	-2.1903e-10	-0.553067
24242418	chr18:24242418:T:C	3.86118e-19	-0.782739	-0.476003	5.01286e-20	-1.35059	-0.730019
24242557	chr18:24242557:C:A	4.10438e-19	-2.1903e-10	-1.19766	1.19394e-19	-2.1903e-10	-1.21277
24243152	chr18:24243152:T:A	1.43577e-19	-1.17047	-1.07755	2.08377e-20	-1.87361	-1.08483
24243185	chr18:24243185:C:T	4.51418e-19	-2.1903e-10	-1.10249	1.33374e-19	-2.1903e-10	-1.10205
24243602	chr18:24243602:C:T	5.15067e-19	-0.935994	-0.034594	6.8476e-20	-1.41704	-0.351673
24243697	chr18:24243697:A:G	6.67315e-19	-2.1903e-10	-0.711624	2.08908e-19	-2.1903e-10	-0.653307
24243798	chr18:24243798:G:A	6.78395e-19	-2.1903e-10	-0.695156	2.03232e-19	-2.1903e-10	-0.680852
24243814	chr18:24243814:C:A	1.92316e-19	-1.28075	-0.674996	2.61424e-20	-1.87394	-0.857702
24243818	chr18:24243818:T:C	2.1057e-19	-1.191	-0.674068	3.71187e-20	-1.50848	-0.872596
24244972	chr18:24244972:T:C	4.33508e-19	-2.1903e-10	-1.14298	1.31071e-19	-2.1903e-10	-1.11946
24245049	chr18:24245049:C:T	1.18021e-18	-2.1903e-10	-0.141442	2.94244e-19	-2.1903e-10	-0.310791
24245282	chr18:24245282:G:A	1.23415e-19	-1.3493	-1.05004	2.07201e-20	-1.82956	-1.13453
24246072	chr18:24246072:C:T	4.06207e-19	-2.1903e-10	-1.20802	1.20154e-19	-2.1903e-10	-1.20643
24246716	chr18:24246716:G:A	1.11487e-19	-1.74187	-0.759109	2.53303e-20	-1.76461	-0.99859
24247732	chr18:24247732:A:G	1.24538e-19	-1.52913	-0.861151	3.08108e-20	-1.70891	-0.858426
24247841	chr18:24247841:A:G	1.26037e-19	-1.29935	-1.07896	2.07788e-20	-1.80882	-1.15245
24248097	chr18:24248097:T:C	4.76704e-19	-2.1903e-10	-1.04799	1.48533e-19	-2.1903e-10	-0.994391
24248135	chr18:24248135:T:A	1.1326e-19	-1.27282	-1.21238	2.00325e-20	-1.80346	-1.19439
24248296	chr18:24248296:A:G	1.29011e-19	-1.31054	-1.04446	2.74331e-20	-1.6199	-1.06355
24248493	chr18:24248493:C:T	7.49599e-19	-2.1903e-10	-0.595348	1.94238e-19	-2.1903e-10	-0.726118
24248871	chr18:24248871:C:T	2.99097e-19	-0.314309	-1.19981	1.91191e-20	-1.87487	-1.16964
24249000	chr18:24249000:C:T	8.62161e-19	-2.1903e-10	-0.455445	2.18957e-19	-2.1903e-10	-0.606324
24249492	chr18:24249492:C:T	2.16873e-19	-1.83557	-2.58223e-10	6.6199e-20	-1.80254	-2.58223e-10
24249511	chr18:24249511:G:A	2.92773e-18	-2.1903e-10	0.767096	9.77633e-19	-2.1903e-10	0.889934
24249659	chr18:24249659:G:A	3.22703e-19	-0.950129	-0.488025	4.20422e-20	-1.53146	-0.725069
24249784	chr18:24249784:G:A	1.01377e-19	-1.45764	-1.1384	2.27292e-20	-1.72057	-1.15098
24249806	chr18:24249806:T:C	1.01085e-19	-1.47035	-1.12857	2.27747e-20	-1.72779	-1.14176
24250035	chr18:24250035:A:G	4.04894e-19	-2.1903e-10	-1.21126	1.1961e-19	-2.1903e-10	-1.21097
24250158	chr18:24250158:G:T	4.29017e-19	-2.1903e-10	-1.15339	1.2779e-19	-2.1903e-10	-1.14481
24250215	chr18:24250215:C:T	5.07311e-19	-2.1903e-10	-0.985761	1.57269e-19	-2.1903e-10	-0.937244
24250412	chr18:24250412:G:A	1.4392e-18	-2.1903e-10	0.0569568	4.65442e-19	-2.1903e-10	0.147787
24250524	chr18:24250524:C:T	1.10716e-18	-2.1903e-10	-0.205335	2.76997e-19	-2.1903e-10	-0.371195
24250632	chr18:24250632:G:A	2.87944e-19	-0.352698	-1.19942	1.81368e-20	-1.88442	-1.21283
24251255	chr18:24251255:T:C	3.35171e-19	-1.60373	0.203487	5.24583e-20	-1.83092	-0.204262
24251389	chr18:24251389:C:G	2.77861e-19	-0.527931	-1.05983	2.15049e-20	-1.88037	-1.04655
24251573	chr18:24251573:A:G	5.90842e-19	-2.1903e-10	-0.833337	1.59046e-19	-2.1903e-10	-0.926008
24251791	chr18:24251791:T:C	4.05165e-19	-2.1903e-10	-1.21059	1.194e-19	-2.1903e-10	-1.21272
24251968	chr18:24251968:G:A	4.04587e-19	-2.1903e-10	-1.21202	1.19395e-19	-2.1903e-10	-1.21277
24252115	chr18:24252115:C:T	6.94962e-19	-0.671029	-2.58223e-10	1.04e-19	-1.35081	-2.58223e-10
24252398	chr18:24252398:A:G	9.55966e-20	-1.44715	-1.2076	2.42514e-20	-1.59423	-1.21249
24252448	chr18:24252448:C:G	3.3087e-19	-0.267132	-1.14603	1.90917e-20	-1.86547	-1.18048
24252546	chr18:24252546:CA:C	2.12182e-19	-0.747902	-1.10954	2.50404e-20	-1.5802	-1.19451
24252688	chr18:24252688:A:G	8.78469e-20	-1.55853	-1.18076	2.31624e-20	-1.69499	-1.15768
24252917	chr18:24252917:A:G	2.42821e-19	-1.72256	-2.58223e-10	7.13394e-20	-1.72775	-2.58223e-10
24253017	chr18:24253017:A:C	9.16563e-20	-1.48592	-1.21092	2.34986e-20	-1.62552	-1.21274
24253392	chr18:24253392:T:C	2.70267e-19	-1.54952	-0.0659547	4.03037e-20	-1.85609	-0.442673
24253547	chr18:24253547:G:A	7.23332e-19	-2.1903e-10	-0.631017	2.22902e-19	-2.1903e-10	-0.58847
24253560	chr18:24253560:A:G	6.3682e-19	-2.1903e-10	-0.758399	1.69931e-19	-2.1903e-10	-0.859808
24253622	chr18:24253622:G:A	1.30875e-19	-1.34078	-0.999861	2.01922e-20	-1.8646	-1.12531
24253736	chr18:24253736:G:A	6.37651e-19	-2.1903e-10	-0.757094	1.70121e-19	-2.1903e-10	-0.85869
24254317	chr18:24254317:T:G	1.41213e-19	-1.89205	-0.372573	4.31761e-20	-1.50706	-0.72285
24254715	chr18:24254715:C:G	5.2352e-18	-2.1903e-10	1.34828	1.35189e-18	-2.1903e-10	1.21406
24254763	chr18:24254763:C:T	1.104e-19	-1.35703	-1.15374	2.7245e-20	-1.51183	-1.1785
24255237	chr18:24255237:G:C	2.77288e-19	-1.53521	-0.0546232	4.05533e-20	-1.8612	-0.431383
24255447	chr18:24255447:C:T	9.25822e-19	-2.1903e-10	-0.384204	2.3303e-19	-2.1903e-10	-0.544032
24255540	chr18:24255540:C:T	1.74643e-19	-0.98877	-1.06337	1.95518e-20	-1.88899	-1.13314
24255567	chr18:24255567:G:A	8.29757e-20	-1.89082	-0.905513	3.57345e-20	-1.3365	-1.08258
24256299	chr18:24256299:T:C	9.07349e-19	-2.1903e-10	-0.404358	2.28536e-19	-2.1903e-10	-0.563509
24256582	chr18:24256582:A:G	2.46498e-19	-1.70753	-2.58223e-10	6.28719e-20	-1.8541	-2.58223e-10
24256617	chr18:24256617:C:T	9.27218e-20	-1.47767	-1.20762	1.99941e-20	-1.79403	-1.20573
24256747	chr18:24256747:A:T	9.74078e-20	-1.51253	-1.12345	2.12186e-20	-1.78947	-1.15086
24257478	chr18:24257478:T:G	1.02994e-19	-1.37715	-1.20306	2.30261e-20	-1.65324	-1.20533
24257541	chr18:24257541:A:G	3.12901e-19	-0.527846	-0.941154	2.22476e-20	-1.8926	-1.00037
24257782	chr18:24257782:G:GA	3.45354e-19	-1.37032	-2.58223e-10	1.05425e-19	-1.3372	-2.58223e-10
24257902	chr18:24257902:T:C	1.33359e-19	-1.70227	-0.619565	2.72349e-20	-1.80221	-0.888494
24258031	chr18:24258031:T:C	2.04642e-19	-1.89362	-2.58223e-10	6.46566e-20	-1.82611	-2.58223e-10
24258435	chr18:24258435:A:C	4.16904e-19	-2.1903e-10	-1.18203	1.24505e-19	-2.1903e-10	-1.17085
24258722	chr18:24258722:C:T	4.1169e-19	-2.1903e-10	-1.19461	1.20397e-19	-2.1903e-10	-1.20441
24258802	chr18:24258802:A:G	4.14482e-19	-2.1903e-10	-1.18786	1.27658e-19	-2.1903e-10	-1.14585
24259007	chr18:24259007:G:A	2.70395e-19	-1.615	-2.58223e-10	7.92655e-20	-1.6224	-2.58223e-10
24259115	chr18:24259115:T:A	4.0458e-19	-2.1903e-10	-1.21204	1.19538e-19	-2.1903e-10	-1.21157
24259188	chr18:24259188:A:T	1.85884e-19	-0.846199	-1.14356	3.55216e-20	-1.25277	-1.17229
24259366	chr18:24259366:C:T	5.1549e-19	-2.1903e-10	-0.969768	1.5869e-19	-2.1903e-10	-0.928246
24259636	chr18:24259636:T:C	1.47949e-19	-1.68436	-0.533653	2.87562e-20	-1.81044	-0.825906
24259959	chr18:24259959:C:T	6.748e-19	-2.1903e-10	-0.70047	1.78903e-19	-2.1903e-10	-0.808358
24260691	chr18:24260691:G:A	7.89805e-19	-2.1903e-10	-0.5431	2.39192e-19	-2.1903e-10	-0.517934
24260863	chr18:24260863:G:C	4.49294e-19	-2.1903e-10	-1.10721	1.35397e-19	-2.1903e-10	-1.08699
24261229	chr18:24261229:T:C	1.33226e-18	-2.1903e-10	-0.0202538	3.23177e-19	-2.1903e-10	-0.217001
24261572	chr18:24261572:C:G	7.48148e-19	-2.1903e-10	-0.597286	2.26447e-19	-2.1903e-10	-0.57269
24261685	chr18:24261685:G:C	7.49553e-19	-2.1903e-10	-0.595408	2.26871e-19	-2.1903e-10	-0.570819
24261690	chr18:24261690:G:A	7.73697e-19	-2.1903e-10	-0.563706	2.40099e-19	-2.1903e-10	-0.51415
24261730	chr18:24261730:G:A	4.12437e-19	-2.1903e-10	-1.1928	1.23816e-19	-2.1903e-10	-1.17641
24262114	chr18:24262114:C:T	1.19221e-19	-1.34138	-1.09252	2.13538e-20	-1.79557	-1.1384
24262174	chr18:24262174:A:G	5.67585e-19	-2.1903e-10	-0.873495	1.70173e-19	-2.1903e-10	-0.858384
24262810	chr18:24262810:C:T	9.38714e-20	-1.64683	-1.02613	2.35369e-20	-1.78989	-1.04674
24262886	chr18:24262886:T:C	1.13767e-18	-2.1903e-10	-0.17815	2.79407e-19	-2.1903e-10	-0.362532
24262980	chr18:24262980:G:A	5.30727e-19	-0.940638	-2.58223e-10	1.04776e-19	-1.34338	-2.58223e-10
24263392	chr18:24263392:G:A	2.37106e-19	-1.2337	-0.512679	3.32015e-20	-1.78804	-0.704568
24263470	chr18:24263470:T:C	4.05719e-19	-2.1903e-10	-1.20923	1.19428e-19	-2.1903e-10	-1.21249
24263758	chr18:24263758:C:T	4.06421e-19	-2.1903e-10	-1.2075	1.1951e-19	-2.1903e-10	-1.2118
24263785	chr18:24263785:G:A	5.08629e-19	-2.1903e-10	-0.983167	1.38879e-19	-2.1903e-10	-1.06159
24263802	chr18:24263802:A:AT	4.43417e-19	-2.1903e-10	-1.12038	1.25381e-19	-2.1903e-10	-1.16384
24263879	chr18:24263879:C:T	1.28811e-18	-2.1903e-10	-0.0539561	3.21327e-19	-2.1903e-10	-0.222743
24263908	chr18:24263908:A:G	1.13199e-19	-1.89144	-0.594297	3.27664e-20	-1.57344	-0.932355
24264208	chr18:24264208:CAGAA:C	6.94257e-19	-2.1903e-10	-0.672044	1.8258e-19	-2.1903e-10	-0.788011
24264700	chr18:24264700:T:C	1.53674e-18	-2.1903e-10	0.122531	4.80468e-19	-2.1903e-10	0.17956
24265034	chr18:24265034:C:T	1.51131e-18	-2.1903e-10	0.105843	3.67792e-19	-2.1903e-10	-0.0876825
24265044	chr18:24265044:C:T	1.11501e-18	-2.1903e-10	-0.198269	3.55599e-19	-2.1903e-10	-0.121396
24265260	chr18:24265260:A:G	1.42246e-18	-2.1903e-10	0.0452599	3.4344e-19	-2.1903e-10	-0.15619
24265471	chr18:24265471:C:T	1.42348e-19	-1.35556	-0.901044	2.3043e-20	-1.83546	-1.02238
24265682	chr18:24265682:C:T	2.05131e-18	-1.21126	1.6226	1.62333e-19	-1.85478	0.94923
24265686	chr18:24265686:C:T	1.19294e-19	-1.46996	-0.96333	2.56593e-20	-1.76585	-0.984441
24266335	chr18:24266335:A:G	1.46744e-18	-2.1903e-10	0.0763864	3.54027e-19	-2.1903e-10	-0.125827
24266572	chr18:24266572:C:G	4.45907e-19	-2.1903e-10	-1.11478	1.24976e-19	-2.1903e-10	-1.16708
24266789	chr18:24266789:T:C	8.67445e-20	-1.87689	-0.875032	2.33322e-20	-1.74213	-1.10324
24266892	chr18:24266892:TAATA:T	4.4741e-19	-2.1903e-10	-1.11141	1.27068e-19	-2.1903e-10	-1.15048
24266976	chr18:24266976:A:G	1.06777e-19	-1.48501	-1.05914	2.91636e-20	-1.59004	-1.03224
24267504	chr18:24267504:T:C	2.1471e-19	-1.38353	-0.462069	2.97824e-20	-1.87653	-0.724749
24267534	chr18:24267534:T:C	1.5659e-18	-2.1903e-10	0.141327	4.92295e-19	-2.1903e-10	0.203878
24267652	chr18:24267652:T:TA	4.34367e-19	-2.1903e-10	-1.141	1.31889e-19	-2.1903e-10	-1.11324
24267860	chr18:24267860:A:T	2.55237e-18	-2.1903e-10	0.629893	6.30063e-19	-2.1903e-10	0.450618
24268166	chr18:24268166:A:G	1.32993e-18	-2.1903e-10	-0.0220081	4.16073e-19	-2.1903e-10	0.0356599
24268311	chr18:24268311:G:C	4.32474e-19	-2.1903e-10	-1.14536	1.31498e-19	-2.1903e-10	-1.11621
24268465	chr18:24268465:C:T	4.08495e-19	-2.1903e-10	-1.20241	1.21738e-19	-2.1903e-10	-1.19333
24268739	chr18:24268739:A:C	4.31066e-19	-2.1903e-10	-1.14863	1.24838e-19	-2.1903e-10	-1.16818
24268785	chr18:24268785:C:T	9.36271e-20	-1.59907	-1.07649	2.53386e-20	-1.79378	-0.969093
24269051	chr18:24269051:A:T	5.78618e-19	-2.1903e-10	-0.854244	1.55499e-19	-2.1903e-10	-0.94856
24269056	chr18:24269056:T:G	7.75468e-19	-1.4476	0.886176	3.11683e-19	-1.11101	0.857794
24269060	chr18:24269060:G:A	7.98391e-20	-1.63019	-1.20468	1.86693e-20	-1.89456	-1.17376
24270178	chr18:24270178:A:G	6.88219e-19	-2.1903e-10	-0.680778	2.12898e-19	-2.1903e-10	-0.634388
24270322	chr18:24270322:C:T	9.77378e-20	-1.43027	-1.20233	1.8762e-20	-1.85506	-1.20831
24270357	chr18:24270357:G:A	6.78723e-20	-1.79215	-1.2051	2.27573e-20	-1.705	-1.16531
24270653	chr18:24270653:G:C	7.27337e-20	-1.71576	-1.21232	1.84897e-20	-1.87145	-1.20654
24270822	chr18:24270822:C:T	4.06798e-19	-2.1903e-10	-1.20657	1.19387e-19	-2.1903e-10	-1.21283
24271101	chr18:24271101:C:T	6.05289e-19	-2.1903e-10	-0.80918	1.64208e-19	-2.1903e-10	-0.894066
24271140	chr18:24271140:C:T	5.76575e-19	-2.1903e-10	-0.857781	1.55909e-19	-2.1903e-10	-0.945929
24271259	chr18:24271259:A:G	4.08219e-19	-2.1903e-10	-1.20308	1.19447e-19	-2.1903e-10	-1.21233
24271316	chr18:24271316:T:C	7.50508e-20	-1.68731	-1.20941	2.08838e-20	-1.74915	-1.20708
24271375	chr18:24271375:G:C	8.54275e-19	-2.1903e-10	-0.464633	2.63875e-19	-2.1903e-10	-0.419724
24271723	chr18:24271723:C:A	1.43761e-19	-1.07707	-1.16966	1.85961e-20	-1.85988	-1.21237
24272349	chr18:24272349:C:T	1.71478e-19	-0.858248	-1.21218	2.70026e-20	-1.51198	-1.18729
24272623	chr18:24272623:G:A	1.28848e-19	-1.14427	-1.21198	1.81896e-20	-1.8855	-1.20886
24272697	chr18:24272697:G:A	1.38196e-19	-1.86276	-0.423453	4.72749e-20	-1.34947	-0.78975
24273062	chr18:24273062:A:C	1.19722e-19	-1.22095	-1.20876	1.84432e-20	-1.87128	-1.20923
24273490	chr18:24273490:C:T	9.70585e-20	-1.44198	-1.19759	2.33521e-20	-1.6608	-1.18371
24273621	chr18:24273621:A:G	4.01589e-19	-1.21946	-2.58223e-10	6.16137e-20	-1.87432	-2.58223e-10
24273921	chr18:24273921:T:C	5.0641e-19	-2.1903e-10	-0.98754	1.4329e-19	-2.1903e-10	-1.03033
24274193	chr18:24274193:C:T	6.55035e-19	-2.1903e-10	-0.730197	1.89767e-19	-2.1903e-10	-0.749406
24274725	chr18:24274725:C:T	1.45756e-19	-1.09578	-1.13718	1.84961e-20	-1.88947	-1.18817
24274978	chr18:24274978:G:A	1.082e-19	-1.52848	-1.00243	2.52958e-20	-1.84046	-0.924102
24275459	chr18:24275459:G:A	4.04663e-19	-2.1903e-10	-1.21183	1.22093e-19	-2.1903e-10	-1.19042
24276465	chr18:24276465:CAG:C	4.25729e-19	-2.1903e-10	-1.16108	1.27579e-19	-2.1903e-10	-1.14647
24276567	chr18:24276567:T:C	4.42076e-19	-0.565432	-0.557972	2.27118e-20	-1.88277	-0.989548
24277107	chr18:24277107:G:A	1.47425e-19	-1.55624	-0.665328	3.70847e-20	-1.85439	-0.527604
24277228	chr18:24277228:C:A	7.7703e-19	-2.1903e-10	-0.559408	2.08713e-19	-2.1903e-10	-0.654242
24277416	chr18:24277416:C:T	4.5798e-19	-2.1903e-10	-1.08806	1.33371e-19	-2.1903e-10	-1.10207
24277470	chr18:24277470:G:A	5.27975e-19	-2.1903e-10	-0.945837	1.48377e-19	-2.1903e-10	-0.995444
24277641	chr18:24277641:T:C	6.29364e-20	-1.8622	-1.21056	1.82001e-20	-1.88184	-1.21194
24277656	chr18:24277656:C:A	2.6386e-19	-0.47626	-1.16321	2.26335e-20	-1.66402	-1.21175
24277778	chr18:24277778:A:T	2.83193e-19	-1.56876	-2.58223e-10	8.40915e-20	-1.56329	-2.58223e-10
24278719	chr18:24278719:C:G	1.39623e-19	-1.13133	-1.14461	2.89106e-20	-1.44189	-1.1891
24278824	chr18:24278824:A:G	1.34155e-19	-1.12187	-1.19402	2.83767e-20	-1.43779	-1.21184
24278890	chr18:24278890:G:A	4.66522e-19	-2.1903e-10	-1.06958	1.35715e-19	-2.1903e-10	-1.08464
24279138	chr18:24279138:G:A	4.04301e-19	-2.1903e-10	-1.21273	1.19921e-19	-2.1903e-10	-1.20836
24279636	chr18:24279636:C:CAT	1.32763e-18	-2.1903e-10	-0.023738	3.56771e-19	-2.1903e-10	-0.118106
24280453	chr18:24280453:A:C	8.14641e-20	-1.89148	-0.923243	3.27709e-20	-1.49843	-1.00722
24280507	chr18:24280507:T:C	1.3855e-19	-1.07451	-1.20915	1.80491e-20	-1.89027	-1.21183
24281141	chr18:24281141:A:G	1.03364e-18	-2.1903e-10	-0.274044	2.9128e-19	-2.1903e-10	-0.320917
24281325	chr18:24281325:C:T	4.25852e-19	-2.1903e-10	-1.16079	1.2763e-19	-2.1903e-10	-1.14607
24281380	chr18:24281380:G:A	9.86031e-20	-1.42085	-1.20293	2.34392e-20	-1.66857	-1.17222
24281723	chr18:24281723:C:T	1.68095e-19	-1.10038	-0.989973	3.20194e-20	-1.61793	-0.91093
24281888	chr18:24281888:T:C	1.71332e-19	-0.996984	-1.0743	3.35343e-20	-1.33809	-1.14454
24281999	chr18:24281999:C:T	9.73323e-19	-2.1903e-10	-0.33417	2.75283e-19	-2.1903e-10	-0.377401
24282085	chr18:24282085:C:A	4.12757e-19	-2.1903e-10	-1.19203	1.19713e-19	-2.1903e-10	-1.2101
24282964	chr18:24282964:C:T	5.39631e-19	-2.1903e-10	-0.924001	1.50669e-19	-2.1903e-10	-0.980118
24283731	chr18:24283731:A:C	8.40104e-19	-2.1903e-10	-0.481361	2.37777e-19	-2.1903e-10	-0.523867
24284222	chr18:24284222:A:AT	1.0334e-19	-1.65196	-0.924904	2.26839e-20	-1.865	-1.00855
24284438	chr18:24284438:G:A	4.13282e-19	-2.1903e-10	-1.19076	1.21291e-19	-2.1903e-10	-1.19701
24284773	chr18:24284773:C:CTGAA	6.24062e-19	-2.1903e-10	-0.778636	1.70644e-19	-2.1903e-10	-0.855621
24284817	chr18:24284817:C:T	4.43208e-19	-1.45198	0.331133	1.276e-19	-1.31559	0.169293
24284912	chr18:24284912:C:T	5.99056e-19	-2.1903e-10	-0.819531	1.64399e-19	-2.1903e-10	-0.892907
24285004	chr18:24285004:G:A	9.09598e-19	-2.1903e-10	-0.401883	2.44148e-19	-2.1903e-10	-0.497426
24285291	chr18:24285291:C:A	9.02832e-19	-2.1903e-10	-0.40935	2.42798e-19	-2.1903e-10	-0.502973
24285830	chr18:24285830:G:T	4.54437e-19	-2.1903e-10	-1.09583	1.39233e-19	-2.1903e-10	-1.05905
24286055	chr18:24286055:G:A	1.44341e-19	-1.1369	-1.10581	3.09616e-20	-1.49015	-1.07231
24286215	chr18:24286215:A:G	7.61618e-20	-1.68084	-1.20118	3.99332e-20	-1.18778	-1.12021
24286450	chr18:24286450:A:G	4.80298e-19	-2.1903e-10	-1.04048	1.47661e-19	-2.1903e-10	-1.00028
24286868	chr18:24286868:G:A	4.04295e-19	-2.1903e-10	-1.21274	1.1998e-19	-2.1903e-10	-1.20788
24287172	chr18:24287172:T:C	4.28736e-19	-2.1903e-10	-1.15404	1.28591e-19	-2.1903e-10	-1.13856
24287269	chr18:24287269:G:A	4.04437e-19	-2.1903e-10	-1.21239	1.20025e-19	-2.1903e-10	-1.2075
24287306	chr18:24287306:G:A	1.27293e-19	-1.21704	-1.15135	2.5099e-20	-1.66183	-1.11054
24288293	chr18:24288293:T:G	2.62095e-19	-0.435458	-1.21072	1.97015e-20	-1.84436	-1.17015
24288630	chr18:24288630:T:G	5.12666e-19	-2.1903e-10	-0.975262	1.58768e-19	-2.1903e-10	-0.927757
24289545	chr18:24289545:G:A	1.33804e-18	-2.1903e-10	-0.0159214	3.64392e-19	-2.1903e-10	-0.0969713
24289689	chr18:24289689:G:A	4.1336e-19	-2.1903e-10	-1.19057	1.21433e-19	-2.1903e-10	-1.19584
24289960	chr18:24289960:C:G	4.11726e-19	-2.1903e-10	-1.19453	1.21015e-19	-2.1903e-10	-1.19929
24290300	chr18:24290300:C:T	4.64545e-19	-2.1903e-10	-1.07383	1.43538e-19	-2.1903e-10	-1.0286
24290494	chr18:24290494:G:A	1.72197e-19	-0.960452	-1.10579	3.39608e-20	-1.29538	-1.17462
24290614	chr18:24290614:C:T	3.38306e-19	-1.39094	-2.58223e-10	7.81464e-20	-1.63662	-2.58223e-10
24290730	chr18:24290730:C:T	4.3021e-19	-2.1903e-10	-1.15061	1.2611e-19	-2.1903e-10	-1.15805
24290823	chr18:24290823:C:A	9.04574e-20	-1.81575	-0.894255	2.16003e-20	-1.83181	-1.09069
24291457	chr18:24291457:T:A	9.71937e-20	-1.4732	-1.16498	2.19453e-20	-1.76557	-1.14108
24291837	chr18:24291837:G:A	7.59905e-20	-1.78478	-1.0995	3.5295e-20	-1.46826	-0.963198
24292479	chr18:24292479:G:C	1.2078e-18	-2.1903e-10	-0.118333	3.33437e-19	-2.1903e-10	-0.185748
24294283	chr18:24294283:G:A	1.10441e-19	-1.74789	-0.762514	3.9625e-20	-1.7141	-0.601647
24294514	chr18:24294514:G:A	1.11154e-18	-2.1903e-10	-0.201384	3.12869e-19	-2.1903e-10	-0.249415
24294571	chr18:24294571:C:T	4.04934e-19	-2.1903e-10	-1.21116	1.25738e-19	-2.1903e-10	-1.161
24295001	chr18:24295001:T:C	4.83935e-19	-1.03294	-2.58223e-10	1.52178e-19	-0.970152	-2.58223e-10
24295188	chr18:24295188:T:C	4.24787e-19	-1.1633	-2.58223e-10	9.73041e-20	-1.41736	-2.58223e-10
24295751	chr18:24295751:G:A	1.60472e-19	-1.64332	-0.493449	4.76368e-20	-1.79739	-0.334203
24296244	chr18:24296244:A:G	1.79696e-19	-0.828072	-1.19555	1.81953e-20	-1.88141	-1.21263
24296326	chr18:24296326:G:A	4.08309e-19	-2.1903e-10	-1.20286	1.27847e-19	-2.1903e-10	-1.14437
24296515	chr18:24296515:T:C	7.20096e-19	-2.1903e-10	-0.635501	1.98322e-19	-2.1903e-10	-0.70531
24296516	chr18:24296516:C:T	7.31255e-19	-2.1903e-10	-0.620123	2.01212e-19	-2.1903e-10	-0.690842
24296684	chr18:24296684:G:C	9.86397e-20	-1.84603	-0.777378	3.11121e-20	-1.6784	-0.879206
24297047	chr18:24297047:T:C	1.04631e-19	-1.83183	-0.732616	3.15211e-20	-1.70438	-0.840163
24297272	chr18:24297272:T:G	8.24082e-19	-2.1903e-10	-0.500616	2.30267e-19	-2.1903e-10	-0.55596
24297507	chr18:24297507:C:T	2.19242e-19	-1.82471	-2.58223e-10	6.58083e-20	-1.80845	-2.58223e-10
24297735	chr18:24297735:C:T	4.38356e-19	-2.1903e-10	-1.13185	1.36051e-19	-2.1903e-10	-1.08217
24297836	chr18:24297836:C:T	2.94445e-19	-1.04747	-0.482325	5.79279e-20	-1.59464	-0.341359
24298386	chr18:24298386:A:G	1.50047e-19	-1.38316	-0.820777	3.72912e-20	-1.58161	-0.794835
24298580	chr18:24298580:C:T	8.64409e-19	-2.1903e-10	-0.45284	2.4086e-19	-2.1903e-10	-0.510983
24298625	chr18:24298625:A:G	2.31678e-19	-1.49849	-0.271042	3.78506e-20	-1.85755	-0.504003
24299372	chr18:24299372:G:A	3.1607e-19	-0.334614	-1.12431	2.39453e-20	-1.61522	-1.2042
24299420	chr18:24299420:C:T	1.44066e-19	-1.37286	-0.871757	3.56958e-20	-1.57271	-0.847458
24299789	chr18:24299789:A:G	1.22179e-19	-1.37838	-1.03102	2.673e-20	-1.71492	-0.994491
24299894	chr18:24299894:C:T	9.3667e-19	-2.1903e-10	-0.372555	2.65223e-19	-2.1903e-10	-0.414628
24301126	chr18:24301126:C:T	8.8078e-20	-1.81901	-0.917655	2.07283e-20	-1.88972	-1.07398
24301354	chr18:24301354:T:C	4.42315e-19	-2.1903e-10	-1.12286	1.32004e-19	-2.1903e-10	-1.11236
24301395	chr18:24301395:G:A	8.59967e-20	-1.55516	-1.20542	4.66897e-20	-1.02015	-1.13153
24301604	chr18:24301604:C:T	4.20668e-19	-2.1903e-10	-1.17304	1.26194e-19	-2.1903e-10	-1.15738
24301824	chr18:24301824:A:T	4.85795e-19	-2.1903e-10	-1.0291	1.34401e-19	-2.1903e-10	-1.09437
24302077	chr18:24302077:A:T	7.83702e-20	-1.66485	-1.18859	3.83177e-20	-1.24406	-1.10523
24302102	chr18:24302102:G:A	1.75388e-18	-2.1903e-10	0.2547	4.82488e-19	-2.1903e-10	0.183755
24302116	chr18:24302116:C:T	4.45907e-19	-2.1903e-10	-1.11478	1.25935e-19	-2.1903e-10	-1.15944
24302787	chr18:24302787:C:T	4.52023e-19	-2.1903e-10	-1.10115	1.27231e-19	-2.1903e-10	-1.1492
24302908	chr18:24302908:G:T	7.61068e-19	-2.1903e-10	-0.580163	2.41378e-19	-2.1903e-10	-0.508836
24303059	chr18:24303059:G:A	7.52435e-20	-1.7056	-1.18856	3.56274e-20	-1.31618	-1.1059
24303209	chr18:24303209:A:G	1.66035e-19	-1.08577	-1.01692	1.96199e-20	-1.89406	-1.12459
24303398	chr18:24303398:A:G	1.53717e-19	-1.23723	-0.942548	2.24788e-20	-1.86481	-1.01783
24303577	chr18:24303577:A:G	4.96887e-19	-2.1903e-10	-1.00652	1.55138e-19	-2.1903e-10	-0.950883
24303588	chr18:24303588:G:A	7.76846e-20	-1.83855	-1.02368	1.97228e-20	-1.86864	-1.14479
24304033	chr18:24304033:G:T	4.87939e-19	-2.1903e-10	-1.0247	1.49082e-19	-2.1903e-10	-0.990704
24304059	chr18:24304059:C:T	4.09024e-19	-2.1903e-10	-1.20111	1.21816e-19	-2.1903e-10	-1.19269
24304710	chr18:24304710:A:C	4.15351e-19	-2.1903e-10	-1.18576	1.24288e-19	-2.1903e-10	-1.1726
24304884	chr18:24304884:C:T	1.97813e-19	-1.13976	-0.787806	2.08897e-20	-1.89249	-1.06345
24304996	chr18:24304996:G:T	4.05057e-19	-2.1903e-10	-1.21086	1.21231e-19	-2.1903e-10	-1.1975
24305557	chr18:24305557:T:C	9.84859e-20	-1.41289	-1.21208	2.35749e-20	-1.62717	-1.20785
24305977	chr18:24305977:T:G	2.35623e-19	-1.75265	-2.58223e-10	6.31134e-20	-1.85027	-2.58223e-10
24306619	chr18:24306619:T:G	4.36427e-19	-2.1903e-10	-1.13627	1.33444e-19	-2.1903e-10	-1.10152
24306910	chr18:24306910:G:A	1.02036e-19	-1.37697	-1.21259	2.42452e-20	-1.6013	-1.20568
24307059	chr18:24307059:C:A	4.18321e-19	-2.1903e-10	-1.17864	1.22853e-19	-2.1903e-10	-1.18421
24307362	chr18:24307362:G:A	4.2002e-19	-2.1903e-10	-1.17458	1.23313e-19	-2.1903e-10	-1.18048
24307369	chr18:24307369:A:G	4.08237e-19	-2.1903e-10	-1.20304	1.2079e-19	-2.1903e-10	-1.20114
24307406	chr18:24307406:G:A	9.45961e-19	-2.1903e-10	-0.362685	2.63673e-19	-2.1903e-10	-0.42049
24307623	chr18:24307623:T:C	8.67276e-20	-1.61685	-1.13527	1.80743e-20	-1.89471	-1.206
24307951	chr18:24307951:T:G	7.4422e-20	-1.78804	-1.1171	1.85522e-20	-1.89043	-1.18419
24307952	chr18:24307952:T:G	7.36195e-20	-1.7856	-1.13038	1.84141e-20	-1.89083	-1.19125
24308033	chr18:24308033:G:A	1.27339e-18	-2.1903e-10	-0.0654494	3.37988e-19	-2.1903e-10	-0.172191
24308062	chr18:24308062:A:G	1.05586e-19	-1.40537	-1.14999	2.44481e-20	-1.60149	-1.19716
24308590	chr18:24308590:C:T	8.06033e-19	-2.1903e-10	-0.522761	2.63491e-19	-2.1903e-10	-0.421182
24308692	chr18:24308692:G:A	1.65241e-18	-2.1903e-10	0.195102	4.3084e-19	-2.1903e-10	0.0705362
24309289	chr18:24309289:T:C	1.61305e-19	-0.91989	-1.2117	1.82083e-20	-1.89187	-1.20145
24309517	chr18:24309517:A:G	7.04282e-20	-1.74746	-1.21283	3.07434e-20	-1.38456	-1.18497
24309939	chr18:24309939:C:G	4.00213e-19	-1.22289	-2.58223e-10	9.21132e-20	-1.47218	-2.58223e-10
24309946	chr18:24309946:C:G	1.042e-19	-1.3914	-1.17718	2.39871e-20	-1.61269	-1.205
24309996	chr18:24309996:A:G	2.26758e-19	-0.664202	-1.1268	2.13385e-20	-1.84657	-1.08811
24310480	chr18:24310480:T:TA	7.18295e-20	-1.72806	-1.21253	1.81258e-20	-1.89289	-1.20498
24310491	chr18:24310491:A:G	4.28318e-19	-2.1903e-10	-1.15502	1.29362e-19	-2.1903e-10	-1.13259
24310629	chr18:24310629:A:G	4.44813e-19	-2.1903e-10	-1.11723	1.26422e-19	-2.1903e-10	-1.15558
24310730	chr18:24310730:GAT:G	1.93324e-19	-1.26247	-0.688049	2.78007e-20	-1.86819	-0.801948
24311137	chr18:24311137:C:CA	9.4499e-20	-1.45422	-1.21208	1.79442e-20	-1.89511	-1.21282
24311189	chr18:24311189:T:C	4.10687e-19	-2.1903e-10	-1.19706	1.22593e-19	-2.1903e-10	-1.18633
24311484	chr18:24311484:C:T	4.12931e-19	-2.1903e-10	-1.19161	1.20926e-19	-2.1903e-10	-1.20002
24311685	chr18:24311685:G:A	1.72138e-19	-1.11086	-0.955735	3.9383e-20	-1.43022	-0.891644
24311702	chr18:24311702:A:G	7.29603e-20	-1.73857	-1.1864	1.79878e-20	-1.89474	-1.21077
24311739	chr18:24311739:G:C	1.75738e-19	-0.847579	-1.19832	1.81601e-20	-1.88332	-1.21265
24311787	chr18:24311787:A:G	7.29842e-20	-1.72733	-1.19731	1.79659e-20	-1.89394	-1.21279
24312011	chr18:24312011:A:G	7.61432e-20	-1.68708	-1.19519	1.80495e-20	-1.88941	-1.21268
24312109	chr18:24312109:GA:G	4.08947e-19	-2.1903e-10	-1.2013	1.20017e-19	-2.1903e-10	-1.20756
24312821	chr18:24312821:T:C	4.52842e-19	-2.1903e-10	-1.09934	1.28152e-19	-2.1903e-10	-1.14198
24312917	chr18:24312917:T:C	6.19456e-20	-1.87589	-1.21274	1.88243e-20	-1.85951	-1.20055
24312984	chr18:24312984:C:T	4.20342e-19	-2.1903e-10	-1.17382	1.21658e-19	-2.1903e-10	-1.19399
24313839	chr18:24313839:T:C	2.05421e-19	-0.719236	-1.17059	2.03325e-20	-1.83682	-1.14616
24313913	chr18:24313913:G:A	4.50601e-19	-2.1903e-10	-1.1043	1.36102e-19	-2.1903e-10	-1.08179
24314022	chr18:24314022:C:T	4.0814e-19	-2.1903e-10	-1.20328	1.19793e-19	-2.1903e-10	-1.20943
24314387	chr18:24314387:A:G	1.08982e-19	-1.31099	-1.21271	2.61858e-20	-1.52242	-1.20756
24314445	chr18:24314445:C:T	1.41128e-19	-1.19332	-1.0719	3.07873e-20	-1.49314	-1.07496
24314474	chr18:24314474:C:T	1.73247e-19	-0.858014	-1.20215	1.8982e-20	-1.86421	-1.1875
24314536	chr18:24314536:T:C	1.44671e-19	-1.04809	-1.19233	1.92373e-20	-1.8932	-1.14515
24314553	chr18:24314553:T:C	4.2829e-19	-2.1903e-10	-1.15509	1.22869e-19	-2.1903e-10	-1.18408
24314803	chr18:24314803:TA:T	4.41872e-19	-2.1903e-10	-1.12387	1.27327e-19	-2.1903e-10	-1.14844
24314979	chr18:24314979:G:A	4.07015e-19	-2.1903e-10	-1.20604	1.19389e-19	-2.1903e-10	-1.21282
24315078	chr18:24315078:T:C	8.75153e-20	-1.68017	-1.0629	2.32825e-20	-1.82513	-1.02237
24315267	chr18:24315267:C:T	4.75585e-19	-2.1903e-10	-1.05034	1.34597e-19	-2.1903e-10	-1.09292
24315968	chr18:24315968:C:T	4.18238e-19	-2.1903e-10	-1.17884	1.1939e-19	-2.1903e-10	-1.2128
24316139	chr18:24316139:A:G	1.90507e-19	-0.836675	-1.12852	2.0927e-20	-1.86028	-1.09388
24316234	chr18:24316234:C:A	4.15873e-19	-2.1903e-10	-1.18451	1.194e-19	-2.1903e-10	-1.21272
24316817	chr18:24316817:T:C	9.2856e-19	-2.1903e-10	-0.381251	2.86879e-19	-2.1903e-10	-0.336139
24316928	chr18:24316928:A:C	5.41782e-19	-2.1903e-10	-0.920022	1.47837e-19	-2.1903e-10	-0.999089
24317272	chr18:24317272:G:A	4.62488e-19	-2.1903e-10	-1.07826	1.24033e-19	-2.1903e-10	-1.17465
24317864	chr18:24317864:T:C	1.34507e-19	-1.23545	-1.07782	2.95294e-20	-1.52917	-1.08064
24318212	chr18:24318212:A:G	1.38124e-19	-1.15709	-1.12964	2.99444e-20	-1.46747	-1.12839
24318317	chr18:24318317:G:A	4.04258e-19	-2.1903e-10	-1.21283	1.19788e-19	-2.1903e-10	-1.20948
24318342	chr18:24318342:A:G	1.36584e-19	-1.16445	-1.1335	2.96359e-20	-1.47386	-1.13236
24318405	chr18:24318405:C:G	4.35253e-19	-2.1903e-10	-1.13896	1.24162e-19	-2.1903e-10	-1.17362
24318592	chr18:24318592:T:C	1.31983e-19	-1.18092	-1.15129	2.87878e-20	-1.48482	-1.15043
24319211	chr18:24319211:C:G	4.06142e-19	-2.1903e-10	-1.20818	1.21101e-19	-2.1903e-10	-1.19857
24319578	chr18:24319578:C:T	4.05364e-19	-2.1903e-10	-1.2101	1.19419e-19	-2.1903e-10	-1.21256
24319618	chr18:24319618:T:C	1.54564e-19	-1.0128	-1.16148	3.06782e-20	-1.41139	-1.16026
24320201	chr18:24320201:A:T	5.29364e-19	-2.1903e-10	-0.943209	1.34589e-19	-2.1903e-10	-1.09298
24320279	chr18:24320279:T:C	4.36165e-19	-2.1903e-10	-1.13687	1.33319e-19	-2.1903e-10	-1.10246
24320451	chr18:24320451:G:C	4.62943e-19	-2.1903e-10	-1.07728	1.32579e-19	-2.1903e-10	-1.10802
24320484	chr18:24320484:C:G	1.08658e-19	-1.31768	-1.209	2.24031e-20	-1.67319	-1.21281
24320496	chr18:24320496:T:C	7.2e-20	-1.78723	-1.15099	2.20441e-20	-1.79356	-1.10859
24320663	chr18:24320663:A:G	4.40397e-19	-2.1903e-10	-1.12721	1.26034e-19	-2.1903e-10	-1.15865
24321163	chr18:24321163:T:C	1.45523e-19	-1.06681	-1.16774	2.92415e-20	-1.45269	-1.16692
24321339	chr18:24321339:T:C	4.22079e-19	-2.1903e-10	-1.16969	1.30406e-19	-2.1903e-10	-1.12455
24321388	chr18:24321388:T:C	4.31438e-19	-2.1903e-10	-1.14776	1.24034e-19	-2.1903e-10	-1.17465
24321597	chr18:24321597:A:G	4.55102e-19	-2.1903e-10	-1.09436	1.30631e-19	-2.1903e-10	-1.12283
24321664	chr18:24321664:T:C	1.38585e-19	-1.09699	-1.18641	2.8188e-20	-1.47059	-1.18572
24321861	chr18:24321861:A:C	2.97197e-19	-0.589169	-0.93132	5.77983e-20	-1.08689	-0.851356
24321889	chr18:24321889:C:T	2.51737e-19	-1.6865	-2.58223e-10	6.45257e-20	-1.82814	-2.58223e-10
24321951	chr18:24321951:T:C	2.41926e-19	-0.519968	-1.20629	2.01697e-20	-1.7978	-1.19322
24322078	chr18:24322078:C:A	4.10012e-19	-2.1903e-10	-1.1987	1.21944e-19	-2.1903e-10	-1.19164
24322195	chr18:24322195:T:C	1.23056e-19	-1.22938	-1.17287	2.60936e-20	-1.5619	-1.17161
24322411	chr18:24322411:G:A	4.21721e-19	-2.1903e-10	-1.17054	1.26414e-19	-2.1903e-10	-1.15564
24322561	chr18:24322561:T:G	4.50672e-19	-2.1903e-10	-1.10415	1.29541e-19	-2.1903e-10	-1.13121
24322577	chr18:24322577:T:G	8.52413e-20	-1.5701	-1.1993	3.97317e-20	-1.10175	-1.2113
24322738	chr18:24322738:A:G	5.05105e-19	-2.1903e-10	-0.99012	1.44085e-19	-2.1903e-10	-1.0248
24322967	chr18:24322967:A:G	4.37433e-19	-2.1903e-10	-1.13396	1.37089e-19	-2.1903e-10	-1.07457
24323221	chr18:24323221:G:A	4.36848e-19	-2.1903e-10	-1.1353	1.36832e-19	-2.1903e-10	-1.07645
24323378	chr18:24323378:T:C	1.11108e-19	-1.31224	-1.19214	2.48694e-20	-1.59013	-1.19143
24324847	chr18:24324847:A:G	1.9628e-19	-0.793671	-1.14168	3.64037e-20	-1.25261	-1.14792
24324957	chr18:24324957:G:A	4.33631e-19	-2.1903e-10	-1.14269	1.24097e-19	-2.1903e-10	-1.17414
24325040	chr18:24325040:T:G	4.47469e-19	-0.704299	-0.406981	7.24578e-20	-1.29083	-0.421368
24325387	chr18:24325387:A:G	9.87671e-20	-1.59808	-1.02404	2.08415e-20	-1.86646	-1.0918
24325592	chr18:24325592:C:T	5.64935e-19	0.221632	-1.09981	5.34879e-20	-0.887527	-1.12822
24325636	chr18:24325636:A:G	1.15334e-18	-2.1903e-10	-0.164473	3.10232e-19	-2.1903e-10	-0.257879
24325761	chr18:24325761:G:A	4.52488e-19	-1.10013	-2.58223e-10	1.40006e-19	-1.05351	-2.58223e-10
24325783	chr18:24325783:T:A	4.04543e-19	-2.1903e-10	-1.21213	1.19926e-19	-2.1903e-10	-1.20833
24325890	chr18:24325890:T:A	5.50235e-19	-2.1903e-10	-0.90454	1.46242e-19	-2.1903e-10	-1.00994
24326073	chr18:24326073:A:T	5.11282e-19	-2.1903e-10	-0.977964	1.41708e-19	-2.1903e-10	-1.04144
24326177	chr18:24326177:A:T	4.72333e-19	-2.1903e-10	-1.0572	1.32398e-19	-2.1903e-10	-1.10939
24326180	chr18:24326180:A:G	4.07683e-19	-2.1903e-10	-1.2044	1.20204e-19	-2.1903e-10	-1.20601
24326252	chr18:24326252:A:G	8.85563e-20	-1.53934	-1.19191	6.55375e-20	-0.715132	-1.09745
24326496	chr18:24326496:T:C	7.59967e-20	-1.76269	-1.12151	2.20682e-20	-1.74564	-1.15542
24326559	chr18:24326559:C:A	6.16791e-19	-2.1903e-10	-0.790356	1.68167e-19	-2.1903e-10	-0.870245
24326636	chr18:24326636:T:A	6.1459e-20	-1.88888	-1.20764	1.90414e-20	-1.83687	-1.21172
24326639	chr18:24326639:G:T	6.50715e-19	-2.1903e-10	-0.736815	1.76515e-19	-2.1903e-10	-0.821796
24326783	chr18:24326783:C:CT	6.16791e-19	-2.1903e-10	-0.790356	1.68167e-19	-2.1903e-10	-0.870245
24326809	chr18:24326809:T:C	6.16791e-19	-2.1903e-10	-0.790356	1.68167e-19	-2.1903e-10	-0.870245
24326821	chr18:24326821:A:G	6.16791e-19	-2.1903e-10	-0.790356	1.68167e-19	-2.1903e-10	-0.870245
24326993	chr18:24326993:T:G	5.43018e-19	-2.1903e-10	-0.917743	1.77761e-19	-2.1903e-10	-0.814759
24327079	chr18:24327079:T:C	1.2215e-19	-1.59179	-0.817843	2.70596e-20	-1.86262	-0.834541
24327259	chr18:24327259:C:T	4.0594e-19	-2.1903e-10	-1.20868	1.19417e-19	-2.1903e-10	-1.21258
24327357	chr18:24327357:C:T	4.08957e-19	-2.1903e-10	-1.20128	1.20273e-19	-2.1903e-10	-1.20543
24327387	chr18:24327387:C:T	5.41359e-19	-2.1903e-10	-0.920804	1.7763e-19	-2.1903e-10	-0.815496
24327468	chr18:24327468:A:G	9.78727e-19	-2.1903e-10	-0.328633	2.53724e-19	-2.1903e-10	-0.458953
24327570	chr18:24327570:C:T	9.20422e-20	-1.77689	-0.915754	2.90489e-20	-1.78816	-0.838064
24327659	chr18:24327659:T:G	4.52917e-19	-2.1903e-10	-1.09918	1.36748e-19	-2.1903e-10	-1.07706
24327718	chr18:24327718:T:A	6.51976e-20	-1.83323	-1.20423	2.18498e-20	-1.70109	-1.20992
24328203	chr18:24328203:C:T	4.46292e-19	-2.1903e-10	-1.11391	1.24346e-19	-2.1903e-10	-1.17214
24328376	chr18:24328376:A:T	7.40604e-19	0.602729	-1.21015	2.09714e-19	0.555143	-1.2046
24328669	chr18:24328669:A:G	7.03028e-20	-1.76174	-1.20033	2.02974e-20	-1.78538	-1.19933
24328848	chr18:24328848:C:T	5.19371e-19	-2.1903e-10	-0.962267	1.50943e-19	-2.1903e-10	-0.978296
24328851	chr18:24328851:T:A	4.29058e-19	-2.1903e-10	-1.15329	1.22704e-19	-2.1903e-10	-1.18542
24329237	chr18:24329237:C:A	7.00349e-20	-1.77791	-1.18798	1.85444e-20	-1.89505	-1.17998
24329690	chr18:24329690:T:C	3.57393e-18	-2.1903e-10	0.966535	8.57361e-19	-2.1903e-10	0.758658
24329720	chr18:24329720:C:T	4.24306e-19	-2.1903e-10	-1.16443	1.22803e-19	-2.1903e-10	-1.18462
24329812	chr18:24329812:A:C	5.09283e-19	-2.1903e-10	-0.981881	1.40862e-19	-2.1903e-10	-1.04742
24329893	chr18:24329893:T:C	4.20863e-19	-2.1903e-10	-1.17258	1.22068e-19	-2.1903e-10	-1.19062
24329997	chr18:24329997:T:C	4.2051e-19	-2.1903e-10	-1.17342	1.21993e-19	-2.1903e-10	-1.19124
24330159	chr18:24330159:C:T	4.23003e-19	-2.1903e-10	-1.16751	1.21638e-19	-2.1903e-10	-1.19416
24330745	chr18:24330745:T:A	5.15745e-19	-2.1903e-10	-0.969273	1.42306e-19	-2.1903e-10	-1.03722
24330856	chr18:24330856:A:G	8.64156e-20	-1.89022	-0.865498	4.86312e-20	-1.55566	-0.555272
24331034	chr18:24331034:C:T	4.53256e-19	-2.1903e-10	-1.09843	1.30828e-19	-2.1903e-10	-1.12132
24331045	chr18:24331045:G:A	4.13473e-19	-2.1903e-10	-1.19029	1.20549e-19	-2.1903e-10	-1.20315
24331524	chr18:24331524:G:A	2.15031e-19	-1.8441	-2.58223e-10	6.06844e-20	-1.88951	-2.58223e-10
24331551	chr18:24331551:C:T	4.04995e-19	-2.1903e-10	-1.21101	1.20441e-19	-2.1903e-10	-1.20404
24331692	chr18:24331692:G:A	5.27112e-19	-2.1903e-10	-0.947472	1.62713e-19	-2.1903e-10	-0.903213
24331695	chr18:24331695:G:A	7.18957e-20	-1.80392	-1.13575	1.87616e-20	-1.89508	-1.16831
24332106	chr18:24332106:T:G	4.31426e-19	-2.1903e-10	-1.14779	1.24412e-19	-2.1903e-10	-1.1716
24332212	chr18:24332212:C:G	4.28549e-19	-2.1903e-10	-1.15448	1.23784e-19	-2.1903e-10	-1.17666
24332232	chr18:24332232:G:T	5.9164e-19	-2.1903e-10	-0.831987	1.89896e-19	-2.1903e-10	-0.748723
24332239	chr18:24332239:A:C	1.14243e-19	-1.72676	-0.749798	3.83473e-20	-1.89186	-0.456654
24332502	chr18:24332502:A:C	4.44105e-19	-2.1903e-10	-1.11883	1.27188e-19	-2.1903e-10	-1.14953
24332586	chr18:24332586:A:G	4.11593e-19	-2.1903e-10	-1.19485	1.25874e-19	-2.1903e-10	-1.15992
24333205	chr18:24333205:C:T	4.87208e-19	-2.1903e-10	-1.0262	1.54275e-19	-2.1903e-10	-0.956465
24333240	chr18:24333240:C:G	1.67711e-19	-1.78107	-0.311573	3.54585e-20	-1.89316	-0.533677
24333869	chr18:24333869:T:G	4.12556e-19	-2.1903e-10	-1.19251	1.2491e-19	-2.1903e-10	-1.16761
24334455	chr18:24334455:A:C	4.17087e-19	-2.1903e-10	-1.18159	1.20628e-19	-2.1903e-10	-1.20249
24335733	chr18:24335733:A:T	4.3142e-19	-2.1903e-10	-1.1478	1.24461e-19	-2.1903e-10	-1.17121
24335994	chr18:24335994:C:T	8.75068e-19	-2.1903e-10	-0.440585	2.1065e-19	-2.1903e-10	-0.645005
24336115	chr18:24336115:G:T	7.78933e-19	-2.1903e-10	-0.556961	1.93691e-19	-2.1903e-10	-0.728939
24336243	chr18:24336243:C:T	4.04359e-19	-2.1903e-10	-1.21258	1.19566e-19	-2.1903e-10	-1.21133
24336371	chr18:24336371:T:G	4.06414e-19	-2.1903e-10	-1.20751	1.19388e-19	-2.1903e-10	-1.21282
24336828	chr18:24336828:A:T	9.27343e-19	-2.1903e-10	-0.382562	2.26678e-19	-2.1903e-10	-0.571672
24337155	chr18:24337155:A:G	4.0487e-19	-2.1903e-10	-1.21132	1.19907e-19	-2.1903e-10	-1.20849
24337699	chr18:24337699:C:T	2.49437e-19	-1.69568	-2.58223e-10	9.76224e-20	-1.41409	-2.58223e-10
24337870	chr18:24337870:C:T	7.71631e-19	-2.1903e-10	-0.56638	1.86739e-19	-2.1903e-10	-0.765488
24338060	chr18:24338060:G:T	2.15654e-19	-1.75674	-0.084468	9.16747e-20	-1.23932	-0.237634
24338323	chr18:24338323:A:G	1.71375e-19	-1.41593	-0.655103	2.22819e-20	-1.89444	-0.996987
24338326	chr18:24338326:T:C	1.58221e-19	-1.56628	-0.584608	2.33474e-20	-1.88968	-0.955037
24338360	chr18:24338360:A:G	5.95419e-19	-1.82265	0.997035	2.20415e-19	-1.3517	0.752014
24338869	chr18:24338869:G:A	4.16488e-19	-2.1903e-10	-1.18303	1.2495e-19	-2.1903e-10	-1.16729
24338890	chr18:24338890:T:G	1.07654e-18	-2.1903e-10	-0.233378	2.76536e-19	-2.1903e-10	-0.37286
24339129	chr18:24339129:G:A	4.04414e-19	-2.1903e-10	-1.21245	1.19507e-19	-2.1903e-10	-1.21182
24339638	chr18:24339638:C:T	1.20472e-19	-1.56191	-0.861553	5.73505e-20	-1.05709	-0.888928
24339904	chr18:24339904:G:A	6.88787e-19	-0.679954	-2.58223e-10	1.60515e-19	-0.916817	-2.58223e-10
24339933	chr18:24339933:C:T	4.05241e-19	-2.1903e-10	-1.2104	1.21486e-19	-2.1903e-10	-1.1954
24340060	chr18:24340060:C:G	6.38728e-20	-1.89155	-1.16644	2.84111e-20	-1.5022	-1.14622
24340224	chr18:24340224:C:A	5.22265e-19	-1.31243	0.355723	1.40099e-19	-1.30291	0.250058
24340454	chr18:24340454:G:A	1.09989e-19	-1.58305	-0.931448	4.58878e-20	-1.13821	-1.03079
24340484	chr18:24340484:G:A	2.09897e-19	-1.86827	-2.58223e-10	7.21749e-20	-1.71611	-2.58223e-10
24340584	chr18:24340584:C:A	1.12442e-19	-1.61835	-0.874097	4.53296e-20	-1.1878	-0.993435
24341303	chr18:24341303:A:G	4.06492e-19	-2.1903e-10	-1.20732	1.19441e-19	-2.1903e-10	-1.21238
24341306	chr18:24341306:C:T	4.2787e-19	-2.1903e-10	-1.15607	1.32195e-19	-2.1903e-10	-1.11092
24341451	chr18:24341451:CCT:C	1.42811e-19	-1.60822	-0.645141	6.07804e-20	-1.149	-0.738936
24341539	chr18:24341539:A:G	4.39529e-19	-2.1903e-10	-1.12918	1.28145e-19	-2.1903e-10	-1.14204
24341799	chr18:24341799:A:G	4.18511e-19	-2.1903e-10	-1.17818	1.20463e-19	-2.1903e-10	-1.20386
24341933	chr18:24341933:G:A	6.34411e-19	-2.1903e-10	-0.762189	1.75877e-19	-2.1903e-10	-0.825418
24342243	chr18:24342243:T:A	6.16214e-19	-2.1903e-10	-0.791292	1.71053e-19	-2.1903e-10	-0.853226
24342491	chr18:24342491:T:C	4.05232e-19	-2.1903e-10	-1.21043	1.2054e-19	-2.1903e-10	-1.20322
24342564	chr18:24342564:C:G	6.9217e-19	-2.1903e-10	-0.675055	1.88243e-19	-2.1903e-10	-0.75747
24342772	chr18:24342772:C:T	3.52521e-19	-1.34978	-2.58223e-10	7.59326e-20	-1.66535	-2.58223e-10
24344012	chr18:24344012:C:T	1.03511e-19	-1.53244	-1.04277	4.70975e-20	-1.05381	-1.08917
24344143	chr18:24344143:T:C	6.65852e-20	-1.80359	-1.21281	2.72269e-20	-1.5126	-1.1784
24344159	chr18:24344159:G:A	7.73802e-19	-2.1903e-10	-0.56357	2.12137e-19	-2.1903e-10	-0.637971
24344224	chr18:24344224:C:T	4.17921e-19	-2.1903e-10	-1.17959	1.21478e-19	-2.1903e-10	-1.19547
24344372	chr18:24344372:G:A	4.05424e-19	-2.1903e-10	-1.20995	1.20612e-19	-2.1903e-10	-1.20262
24344694	chr18:24344694:T:A	6.35563e-20	-1.85044	-1.21252	2.68391e-20	-1.51382	-1.19152
24344739	chr18:24344739:G:A	6.37459e-20	-1.85128	-1.2087	1.83046e-20	-1.88054	-1.20751
24344809	chr18:24344809:TTTTTTG:T	4.38239e-19	-2.1903e-10	-1.13212	1.24067e-19	-2.1903e-10	-1.17438
24345115	chr18:24345115:G:C	4.64227e-19	-2.1903e-10	-1.07451	1.29694e-19	-2.1903e-10	-1.13002
24345327	chr18:24345327:G:GA	4.22337e-19	-2.1903e-10	-1.16908	1.2753e-19	-2.1903e-10	-1.14685
24345392	chr18:24345392:A:G	4.95383e-19	-2.1903e-10	-1.00955	1.39812e-19	-2.1903e-10	-1.0549
24345471	chr18:24345471:G:A	4.2237e-19	-2.1903e-10	-1.16901	1.2755e-19	-2.1903e-10	-1.14669
24345515	chr18:24345515:G:A	1.15017e-19	-1.4222	-1.04761	5.31803e-20	-0.90004	-1.12147
24345645	chr18:24345645:T:C	1.00234e-19	-1.53882	-1.06857	5.75086e-20	-0.882763	-1.0605
24345646	chr18:24345646:G:A	4.06977e-19	-2.1903e-10	-1.20613	1.22266e-19	-2.1903e-10	-1.189
24345804	chr18:24345804:A:T	2.25958e-19	-1.79454	-2.58223e-10	1.07821e-19	-1.31473	-2.58223e-10
24345848	chr18:24345848:A:G	2.62942e-19	-1.64295	-2.58223e-10	8.56715e-20	-1.54468	-2.58223e-10
24345885	chr18:24345885:T:G	1.63784e-19	-1.438	-0.678344	3.09291e-20	-1.8658	-0.697707
24346198	chr18:24346198:A:G	1.21532e-19	-1.38927	-1.02544	2.22033e-20	-1.77456	-1.1204
24346619	chr18:24346619:T:G	4.29048e-19	-2.1903e-10	-1.15332	1.22403e-19	-2.1903e-10	-1.18788
24346646	chr18:24346646:T:C	4.04302e-19	-2.1903e-10	-1.21272	1.2014e-19	-2.1903e-10	-1.20654
24346814	chr18:24346814:C:T	4.0441e-19	-2.1903e-10	-1.21246	1.20318e-19	-2.1903e-10	-1.20506
24346956	chr18:24346956:C:T	4.0456e-19	-2.1903e-10	-1.21208	1.19609e-19	-2.1903e-10	-1.21098
24347074	chr18:24347074:ATGC:A	5.34376e-19	-2.1903e-10	-0.933786	1.4446e-19	-2.1903e-10	-1.0222
24347136	chr18:24347136:C:G	4.22264e-19	-2.1903e-10	-1.16925	1.20903e-19	-2.1903e-10	-1.20021
24347308	chr18:24347308:C:T	6.95661e-19	-2.1903e-10	-0.670023	1.86066e-19	-2.1903e-10	-0.7691
24347530	chr18:24347530:G:C	4.48557e-19	-2.1903e-10	-1.10885	1.40672e-19	-2.1903e-10	-1.04877
24347828	chr18:24347828:C:T	3.08817e-19	-1.48214	-2.58223e-10	1.75843e-19	-0.825611	-2.58223e-10
24348041	chr18:24348041:A:T	2.96154e-18	-2.1903e-10	0.778577	7.7763e-19	-2.1903e-10	0.66105
24348206	chr18:24348206:GATAAT:G	2.97592e-18	-2.1903e-10	0.783422	7.81414e-19	-2.1903e-10	0.665904
24348214	chr18:24348214:A:G	8.47953e-19	-2.1903e-10	-0.47206	2.37468e-19	-2.1903e-10	-0.52517
24348295	chr18:24348295:TATA:T	2.46172e-19	-1.70886	-2.58223e-10	7.43665e-20	-1.68619	-2.58223e-10
24348689	chr18:24348689:G:A	8.04045e-19	-2.1903e-10	-0.525231	2.38202e-19	-2.1903e-10	-0.522082
24348956	chr18:24348956:G:A	1.3367e-18	-2.1903e-10	-0.0169302	3.57663e-19	-2.1903e-10	-0.115608
24349425	chr18:24349425:G:A	2.90425e-19	-1.54354	-2.58223e-10	8.19876e-20	-1.58863	-2.58223e-10
24349432	chr18:24349432:C:T	2.34511e-19	-1.01508	-0.742301	2.55776e-20	-1.89307	-0.860411
24349447	chr18:24349447:A:T	5.04349e-19	-2.1903e-10	-0.991618	1.38604e-19	-2.1903e-10	-1.06358
24349459	chr18:24349459:T:C	2.71743e-19	-1.61003	-2.58223e-10	7.67995e-20	-1.654	-2.58223e-10
24349893	chr18:24349893:T:C	7.91071e-20	-1.66971	-1.17438	3.58382e-20	-1.27496	-1.14123
24350125	chr18:24350125:G:A	5.03325e-19	-2.1903e-10	-0.99365	1.59688e-19	-2.1903e-10	-0.921977
24350154	chr18:24350154:T:C	1.09422e-19	-1.5534	-0.966278	4.56533e-20	-1.12593	-1.04819
24350380	chr18:24350380:T:C	7.88408e-20	-1.89236	-0.955095	2.8025e-20	-1.77661	-0.885498
24350496	chr18:24350496:T:C	4.49354e-19	-2.1903e-10	-1.10707	1.40872e-19	-2.1903e-10	-1.04735
24350617	chr18:24350617:C:T	4.28441e-19	-1.15473	-2.58223e-10	1.28635e-19	-1.13822	-2.58223e-10
24350918	chr18:24350918:C:G	6.4526e-19	-2.1903e-10	-0.745233	1.77402e-19	-2.1903e-10	-0.816783
24351744	chr18:24351744:C:T	1.0247e-19	-1.55209	-1.03322	3.16817e-20	-1.62399	-0.915468
24351836	chr18:24351836:A:C	1.07405e-19	-1.4814	-1.05689	4.88416e-20	-0.978784	-1.12783
24352000	chr18:24352000:T:C	9.06875e-19	-2.1903e-10	-0.404882	2.92373e-19	-2.1903e-10	-0.31717
24352036	chr18:24352036:G:A	4.2058e-19	-2.1903e-10	-1.17325	1.21109e-19	-2.1903e-10	-1.19851
24352265	chr18:24352265:G:A	4.60002e-19	-2.1903e-10	-1.08366	1.44986e-19	-2.1903e-10	-1.01856
24352349	chr18:24352349:T:A	8.67066e-20	-1.86252	-0.889837	2.73747e-20	-1.88364	-0.801944
24352451	chr18:24352451:G:A	4.43951e-19	-2.1903e-10	-1.11917	1.33219e-19	-2.1903e-10	-1.10321
24352537	chr18:24352537:C:A	1.11912e-19	-1.46775	-1.02943	3.82667e-20	-1.51288	-0.837737
24352552	chr18:24352552:C:T	1.27843e-19	-1.52144	-0.842643	3.71196e-20	-1.62999	-0.751065
24352557	chr18:24352557:A:G	1.05573e-19	-1.53499	-1.02049	3.26913e-20	-1.60339	-0.904703
24352584	chr18:24352584:C:T	4.5832e-19	-2.1903e-10	-1.08732	1.33991e-19	-2.1903e-10	-1.09743
24352754	chr18:24352754:T:C	4.27637e-19	-2.1903e-10	-1.15661	1.2783e-19	-2.1903e-10	-1.1445
24352882	chr18:24352882:G:T	5.81168e-19	-2.1903e-10	-0.849846	1.58081e-19	-2.1903e-10	-0.93209
24353043	chr18:24353043:C:A	8.65419e-19	-2.1903e-10	-0.451672	2.17751e-19	-2.1903e-10	-0.611849
24353070	chr18:24353070:A:G	4.07448e-19	-2.1903e-10	-1.20497	1.21463e-19	-2.1903e-10	-1.1956
24353134	chr18:24353134:T:C	4.37437e-19	-2.1903e-10	-1.13395	1.24033e-19	-2.1903e-10	-1.17465
24353149	chr18:24353149:G:A	1.54139e-19	-1.21269	-0.964337	1.10177e-19	-0.251663	-1.04145
24353235	chr18:24353235:A:G	1.46477e-19	-1.25712	-0.970898	1.02111e-19	-0.321867	-1.04727
24353238	chr18:24353238:C:T	5.81263e-19	-2.1903e-10	-0.849683	1.59076e-19	-2.1903e-10	-0.925819
24353293	chr18:24353293:C:T	1.10607e-19	-1.44838	-1.06052	5.05244e-20	-0.941748	-1.131
24353327	chr18:24353327:T:A	4.27763e-19	-2.1903e-10	-1.15632	1.22187e-19	-2.1903e-10	-1.18965
24353618	chr18:24353618:T:C	1.12174e-19	-1.28246	-1.21238	2.09233e-20	-1.75195	-1.20239
24353632	chr18:24353632:A:G	3.94575e-18	-2.1903e-10	1.06551	9.24185e-19	-2.1903e-10	0.833712
24354193	chr18:24354193:A:C	4.37646e-19	-2.1903e-10	-1.13348	1.23841e-19	-2.1903e-10	-1.1762
24354557	chr18:24354557:G:A	1.49882e-19	-1.23297	-0.972071	1.06844e-19	-0.276095	-1.04773
24354592	chr18:24354592:T:C	1.05411e-19	-1.34508	-1.21194	2.00832e-20	-1.78506	-1.21026
24355016	chr18:24355016:C:T	4.22568e-19	-2.1903e-10	-1.16854	1.21432e-19	-2.1903e-10	-1.19585
24355219	chr18:24355219:C:T	4.61631e-19	-2.1903e-10	-1.08012	1.45571e-19	-2.1903e-10	-1.01454
24355261	chr18:24355261:T:C	1.03478e-19	-1.42758	-1.14796	5.31912e-20	-0.866006	-1.1553
24355326	chr18:24355326:AC:A	4.46568e-19	-2.1903e-10	-1.11329	1.25549e-19	-2.1903e-10	-1.1625
24355433	chr18:24355433:G:A	4.35914e-19	-2.1903e-10	-1.13744	1.23482e-19	-2.1903e-10	-1.17911
24355486	chr18:24355486:T:G	1.32771e-19	-1.32246	-1.00381	9.28224e-20	-0.390397	-1.07412
24355596	chr18:24355596:C:T	2.5206e-19	-1.68522	-2.58223e-10	6.24275e-20	-1.8612	-2.58223e-10
24355839	chr18:24355839:G:A	1.4386e-19	-1.78674	-0.459303	2.70498e-20	-1.89181	-0.805711
24355858	chr18:24355858:G:A	1.17468e-19	-1.43095	-1.01777	5.40182e-20	-0.907358	-1.09852
24356283	chr18:24356283:T:G	1.00939e-18	-2.1903e-10	-0.297783	3.53316e-19	-2.1903e-10	-0.127839
24356446	chr18:24356446:G:T	4.51511e-19	-2.1903e-10	-1.10229	1.26643e-19	-2.1903e-10	-1.15383
24356617	chr18:24356617:T:G	4.17624e-19	-2.1903e-10	-1.1803	1.20455e-19	-2.1903e-10	-1.20392
24357057	chr18:24357057:T:C	1.12857e-19	-1.41477	-1.074	3.12029e-20	-1.62618	-0.92851
24357093	chr18:24357093:A:G	4.54493e-19	-2.1903e-10	-1.0957	1.42803e-19	-2.1903e-10	-1.03373
24357131	chr18:24357131:A:T	5.57483e-19	-2.1903e-10	-0.891454	1.69731e-19	-2.1903e-10	-0.860986
24357543	chr18:24357543:C:T	9.66779e-20	-1.61942	-1.02408	2.45259e-20	-1.81266	-0.98281
24358257	chr18:24358257:C:T	9.50187e-20	-1.69104	-0.969776	2.52355e-20	-1.81184	-0.955104
24358434	chr18:24358434:G:A	1.00128e-18	-2.1903e-10	-0.305848	2.75776e-19	-2.1903e-10	-0.375611
24358449	chr18:24358449:G:A	2.33186e-19	-1.28916	-0.473889	8.49392e-20	-0.759656	-0.793609
24358688	chr18:24358688:G:A	4.27108e-19	-2.1903e-10	-1.15785	1.21964e-19	-2.1903e-10	-1.19148
24358689	chr18:24358689:T:TGA	4.5975e-19	-2.1903e-10	-1.0842	1.44933e-19	-2.1903e-10	-1.01893
24358714	chr18:24358714:C:T	1.28604e-19	-1.46175	-0.896397	5.8585e-20	-0.935841	-0.988881
24359173	chr18:24359173:G:A	1.01919e-19	-1.76435	-0.82636	3.14596e-20	-1.73773	-0.808769
24359208	chr18:24359208:A:T	1.03363e-19	-1.7783	-0.798336	3.30174e-20	-1.71856	-0.779604
24359384	chr18:24359384:G:A	5.64535e-19	-2.1903e-10	-0.878883	1.56972e-19	-2.1903e-10	-0.939134
24359425	chr18:24359425:G:A	7.1747e-20	-1.76851	-1.17323	2.0383e-20	-1.77583	-1.20467
24359528	chr18:24359528:C:T	4.28311e-19	-2.1903e-10	-1.15504	1.22488e-19	-2.1903e-10	-1.18719
24359552	chr18:24359552:G:A	2.62436e-19	-1.64488	-2.58223e-10	9.15066e-20	-1.47879	-2.58223e-10
24359604	chr18:24359604:A:G	1.16182e-19	-1.77419	-0.685535	3.69928e-20	-1.73102	-0.65346
24360117	chr18:24360117:C:T	4.15187e-19	-2.1903e-10	-1.18616	1.26596e-19	-2.1903e-10	-1.1542
24360261	chr18:24360261:G:A	4.08438e-19	-2.1903e-10	-1.20254	1.19745e-19	-2.1903e-10	-1.20984
24360324	chr18:24360324:A:C	9.73067e-20	-1.43661	-1.20041	4.75369e-20	-0.95718	-1.17651
24360610	chr18:24360610:C:T	5.78261e-19	-2.1903e-10	-0.854861	1.60741e-19	-2.1903e-10	-0.915405
24360625	chr18:24360625:T:C	1.25e-19	-1.27811	-1.10846	2.70613e-20	-1.62022	-1.07687
24360711	chr18:24360711:C:T	4.12149e-19	-2.1903e-10	-1.1935	1.23205e-19	-2.1903e-10	-1.18135
24361189	chr18:24361189:C:G	4.10971e-19	-2.1903e-10	-1.19636	1.19662e-19	-2.1903e-10	-1.21053
24361509	chr18:24361509:T:C	1.07006e-19	-1.73836	-0.803637	3.33217e-20	-1.71908	-0.769908
24361856	chr18:24361856:C:T	1.23128e-19	-1.75542	-0.646245	4.01506e-20	-1.69461	-0.607957
24362280	chr18:24362280:A:G	2.66939e-19	-1.62787	-2.58223e-10	7.05013e-20	-1.73957	-2.58223e-10
24362499	chr18:24362499:G:A	8.26636e-20	-1.84385	-0.956254	3.44293e-20	-1.5123	-0.943996
24362579	chr18:24362579:A:G	1.39691e-19	-1.71606	-0.559396	4.18741e-20	-1.73563	-0.5249
24362873	chr18:24362873:AC:A	4.67973e-19	-2.1903e-10	-1.06647	1.32812e-19	-2.1903e-10	-1.10627
24362964	chr18:24362964:C:G	4.04259e-19	-2.1903e-10	-1.21283	1.19575e-19	-2.1903e-10	-1.21126
24363017	chr18:24363017:G:A	9.96928e-20	-1.76701	-0.845783	2.31033e-20	-1.84464	-1.01059
24363318	chr18:24363318:G:A	4.6809e-19	-2.1903e-10	-1.06623	1.32806e-19	-2.1903e-10	-1.10631
24363500	chr18:24363500:A:G	1.26868e-19	-1.43937	-0.932367	8.75737e-20	-0.454206	-1.06852
24363532	chr18:24363532:T:C	1.47428e-19	-1.5037	-0.717847	9.73519e-20	-0.474267	-0.942602
24363600	chr18:24363600:C:T	5.45837e-19	-2.1903e-10	-0.912565	1.47208e-19	-2.1903e-10	-1.00336
24363642	chr18:24363642:TTCTA:T	6.82579e-19	-2.1903e-10	-0.689008	1.84265e-19	-2.1903e-10	-0.778824
24363805	chr18:24363805:C:A	3.82115e-19	-1.26916	-2.58223e-10	1.32387e-19	-1.10948	-2.58223e-10
24363811	chr18:24363811:T:C	1.21837e-19	-1.431	-0.981206	6.4306e-20	-0.854882	-0.976666
24363866	chr18:24363866:G:A	4.04697e-19	-2.1903e-10	-1.21175	1.19411e-19	-2.1903e-10	-1.21263
24363889	chr18:24363889:T:C	4.22828e-19	-2.1903e-10	-1.16792	1.21107e-19	-2.1903e-10	-1.19852
24363945	chr18:24363945:C:T	1.12596e-19	-1.48981	-1.00127	5.66378e-20	-0.960954	-0.99757
24364259	chr18:24364259:T:C	2.02557e-19	-1.4329	-0.470966	1.25568e-19	-0.460938	-0.701417
24364713	chr18:24364713:T:C	9.38996e-19	-2.1903e-10	-0.370074	2.36456e-19	-2.1903e-10	-0.529439
24365028	chr18:24365028:A:C	4.94017e-19	-2.1903e-10	-1.01232	1.36157e-19	-2.1903e-10	-1.08139
24365313	chr18:24365313:G:A	1.5434e-18	-2.1903e-10	0.126858	5.62431e-19	-2.1903e-10	0.337068
24365485	chr18:24365485:A:G	2.03593e-19	-0.877649	-1.02111	3.607e-20	-1.25021	-1.15953
24365565	chr18:24365565:CAG:C	4.08317e-19	-2.1903e-10	-1.20284	1.21616e-19	-2.1903e-10	-1.19433
24365585	chr18:24365585:A:G	4.52062e-19	-2.1903e-10	-1.10107	1.28973e-19	-2.1903e-10	-1.1356
24366022	chr18:24366022:C:T	4.25537e-19	-2.1903e-10	-1.16153	1.2734e-19	-2.1903e-10	-1.14834
24366023	chr18:24366023:C:A	4.64799e-19	-2.1903e-10	-1.07328	1.31966e-19	-2.1903e-10	-1.11266
24366494	chr18:24366494:C:T	1.42631e-18	-2.1903e-10	0.0479599	5.00222e-19	-2.1903e-10	0.219851
24366507	chr18:24366507:C:T	4.11992e-19	-2.1903e-10	-1.19388	1.25593e-19	-2.1903e-10	-1.16215
24367170	chr18:24367170:G:C	4.34933e-19	-2.1903e-10	-1.13969	1.32805e-19	-2.1903e-10	-1.10632
24367773	chr18:24367773:A:G	5.8885e-19	-2.1903e-10	-0.836715	1.5752e-19	-2.1903e-10	-0.935651
24368175	chr18:24368175:T:C	4.04748e-19	-2.1903e-10	-1.21162	1.21819e-19	-2.1903e-10	-1.19267
24368541	chr18:24368541:C:T	5.07612e-19	-2.1903e-10	-0.985168	1.47817e-19	-2.1903e-10	-0.999223
24368712	chr18:24368712:A:C	4.05739e-19	-2.1903e-10	-1.20918	1.19587e-19	-2.1903e-10	-1.21116
24369635	chr18:24369635:G:A	3.1815e-18	-2.1903e-10	0.850222	1.17359e-18	-2.1903e-10	1.07262
24369725	chr18:24369725:C:T	4.80572e-19	-2.1903e-10	-1.03991	1.33247e-19	-2.1903e-10	-1.103
24370303	chr18:24370303:C:G	4.34754e-19	-2.1903e-10	-1.14011	1.31837e-19	-2.1903e-10	-1.11364
24370795	chr18:24370795:G:A	4.06569e-19	-2.1903e-10	-1.20713	1.19388e-19	-2.1903e-10	-1.21282
24370956	chr18:24370956:A:G	4.12386e-19	-2.1903e-10	-1.19293	1.20078e-19	-2.1903e-10	-1.20706
24371469	chr18:24371469:C:G	7.15163e-19	-2.1903e-10	-0.642375	1.99316e-19	-2.1903e-10	-0.700308
24372105	chr18:24372105:T:G	4.74986e-19	-2.1903e-10	-1.0516	1.25055e-19	-2.1903e-10	-1.16644
24372813	chr18:24372813:C:A	2.79046e-18	-2.1903e-10	0.719075	1.01844e-18	-2.1903e-10	0.930829
24372895	chr18:24372895:C:T	6.67372e-19	-2.1903e-10	-0.711538	1.89338e-19	-2.1903e-10	-0.751666
24373471	chr18:24373471:C:T	4.0818e-19	-2.1903e-10	-1.20318	1.19398e-19	-2.1903e-10	-1.21274
24373712	chr18:24373712:C:A	3.12032e-18	-2.1903e-10	0.830806	1.15167e-18	-2.1903e-10	1.05376
24373806	chr18:24373806:G:A	4.28158e-19	-2.1903e-10	-1.15539	1.21919e-19	-2.1903e-10	-1.19185
24373977	chr18:24373977:T:C	4.0934e-19	-2.1903e-10	-1.20034	1.23711e-19	-2.1903e-10	-1.17725
24374498	chr18:24374498:G:A	2.20128e-19	-1.82067	-2.58223e-10	1.11602e-19	-1.28026	-2.58223e-10
24374690	chr18:24374690:C:A	1.46968e-19	-1.20153	-1.02315	6.5154e-20	-0.722056	-1.09639
24374788	chr18:24374788:C:T	4.87921e-19	-2.1903e-10	-1.02473	1.35982e-19	-2.1903e-10	-1.08268
24374917	chr18:24374917:C:T	4.1421e-19	-2.1903e-10	-1.18851	1.20272e-19	-2.1903e-10	-1.20544
24374988	chr18:24374988:G:A	1.19338e-18	-2.1903e-10	-0.130342	2.62469e-19	-2.1903e-10	-0.425069
24375346	chr18:24375346:A:G	3.22445e-18	-2.1903e-10	0.86363	1.20702e-18	-2.1903e-10	1.10071
24375844	chr18:24375844:A:G	4.99144e-19	-2.1903e-10	-1.00199	1.4795e-19	-2.1903e-10	-0.998326
24376038	chr18:24376038:T:C	5.04503e-19	-2.1903e-10	-0.991312	1.46655e-19	-2.1903e-10	-1.00712
24376075	chr18:24376075:C:T	4.06982e-19	-2.1903e-10	-1.20612	1.19543e-19	-2.1903e-10	-1.21152
24376082	chr18:24376082:C:CA	2.05785e-19	-1.88805	-2.58223e-10	6.06905e-20	-1.88941	-2.58223e-10
24376154	chr18:24376154:G:T	4.21456e-19	-2.1903e-10	-1.17117	1.1939e-19	-2.1903e-10	-1.21281
24376408	chr18:24376408:T:C	3.75235e-18	-2.1903e-10	1.01525	1.40108e-18	-2.1903e-10	1.2498
24376565	chr18:24376565:T:C	4.97314e-19	-2.1903e-10	-1.00566	1.4137e-19	-2.1903e-10	-1.04382
24376695	chr18:24376695:T:C	2.74255e-19	-1.60083	-2.58223e-10	7.13642e-20	-1.7274	-2.58223e-10
24376705	chr18:24376705:C:T	1.12487e-19	-1.45972	-1.03233	2.69725e-20	-1.68427	-1.01612
24376730	chr18:24376730:A:T	7.5208e-19	-2.1903e-10	-0.592043	2.09451e-19	-2.1903e-10	-0.650711
24376903	chr18:24376903:C:G	4.55066e-19	-2.1903e-10	-1.09444	1.28935e-19	-2.1903e-10	-1.1359
24376965	chr18:24376965:C:T	7.12584e-19	-2.1903e-10	-0.645988	1.98989e-19	-2.1903e-10	-0.701953
24377029	chr18:24377029:C:G	7.3063e-19	-0.620978	-2.58223e-10	1.4867e-19	-0.993473	-2.58223e-10
24377135	chr18:24377135:C:T	1.11096e-18	-2.1903e-10	-0.201909	3.01882e-19	-2.1903e-10	-0.285164
24377383	chr18:24377383:A:G	5.06978e-19	-2.1903e-10	-0.986419	1.47115e-19	-2.1903e-10	-1.00398
24377961	chr18:24377961:T:C	4.05013e-19	-2.1903e-10	-1.21097	1.21589e-19	-2.1903e-10	-1.19456
24378443	chr18:24378443:C:T	4.25019e-19	-2.1903e-10	-1.16275	1.28098e-19	-2.1903e-10	-1.1424
24378981	chr18:24378981:G:A	4.27089e-19	-2.1903e-10	-1.15789	1.28836e-19	-2.1903e-10	-1.13666
24379330	chr18:24379330:G:T	4.39613e-19	-2.1903e-10	-1.12899	1.48064e-19	-2.1903e-10	-0.997553
24379559	chr18:24379559:G:A	4.51273e-19	-2.1903e-10	-1.10281	1.27757e-19	-2.1903e-10	-1.14507
24379578	chr18:24379578:G:A	5.73982e-19	-2.1903e-10	-0.862288	1.55762e-19	-2.1903e-10	-0.946871
24379645	chr18:24379645:A:C	5.64334e-19	-2.1903e-10	-0.879241	1.62134e-19	-2.1903e-10	-0.906778
24379681	chr18:24379681:C:T	6.86528e-19	-2.1903e-10	-0.683239	1.83897e-19	-2.1903e-10	-0.780827
24379865	chr18:24379865:C:T	1.06894e-18	-2.1903e-10	-0.240466	3.27438e-19	-2.1903e-10	-0.203903
24379913	chr18:24379913:A:G	4.47123e-19	-2.1903e-10	-1.11205	1.26551e-19	-2.1903e-10	-1.15455
24379921	chr18:24379921:C:A	4.1038e-19	-2.1903e-10	-1.1978	1.24645e-19	-2.1903e-10	-1.16973
24380451	chr18:24380451:C:T	5.54537e-19	-2.1903e-10	-0.896753	1.49635e-19	-2.1903e-10	-0.986999
24380680	chr18:24380680:G:A	6.1587e-18	-2.1903e-10	1.51073	2.35121e-18	-2.1903e-10	1.76748
24381085	chr18:24381085:G:A	4.63695e-19	-2.1903e-10	-1.07566	1.32956e-19	-2.1903e-10	-1.10519
24381571	chr18:24381571:A:G	2.05761e-19	-0.848468	-1.0397	1.86948e-19	0.230554	-0.994924
24381623	chr18:24381623:T:C	4.04719e-19	-2.1903e-10	-1.21169	1.20202e-19	-2.1903e-10	-1.20603
24382138	chr18:24382138:T:C	1.25184e-18	-0.0825125	-2.58223e-10	8.98657e-19	0.805701	-2.58223e-10
24382157	chr18:24382157:T:C	4.59192e-19	-2.1903e-10	-1.08542	1.28932e-19	-2.1903e-10	-1.13591
24382643	chr18:24382643:C:T	4.04679e-19	-2.1903e-10	-1.21179	1.1939e-19	-2.1903e-10	-1.2128
24382745	chr18:24382745:G:A	4.94129e-19	-2.1903e-10	-1.01209	1.39317e-19	-2.1903e-10	-1.05845
24383071	chr18:24383071:G:A	4.69258e-19	-2.1903e-10	-1.06373	1.32461e-19	-2.1903e-10	-1.10891
24383147	chr18:24383147:GT:G	1.66263e-19	-0.940412	-1.1609	1.90696e-20	-1.839	-1.20811
24383646	chr18:24383646:C:T	4.53744e-19	-2.1903e-10	-1.09735	1.27883e-19	-2.1903e-10	-1.14409
24383655	chr18:24383655:G:A	4.08233e-19	-2.1903e-10	-1.20305	1.21834e-19	-2.1903e-10	-1.19254
24383710	chr18:24383710:T:C	5.41951e-19	-2.1903e-10	-0.919711	1.38817e-19	-2.1903e-10	-1.06204
24383717	chr18:24383717:G:A	5.99516e-19	-2.1903e-10	-0.818763	1.49434e-19	-2.1903e-10	-0.988349
24384065	chr18:24384065:G:A	2.82483e-19	-1.57127	-2.58223e-10	8.15536e-20	-1.59394	-2.58223e-10
24384266	chr18:24384266:T:C	6.34225e-19	-2.1903e-10	-0.762483	2.15883e-19	-2.1903e-10	-0.620466
24384324	chr18:24384324:G:A	6.84511e-19	-2.1903e-10	-0.686182	1.70283e-19	-2.1903e-10	-0.85774
24384338	chr18:24384338:C:T	2.59241e-19	-0.62292	-1.03421	2.25984e-20	-1.85603	-1.02129
24384343	chr18:24384343:G:T	1.35968e-19	-1.33122	-0.971245	3.01143e-20	-1.71067	-0.879533
24384612	chr18:24384612:G:T	4.12763e-19	-2.1903e-10	-1.19201	1.20129e-19	-2.1903e-10	-1.20664
24384909	chr18:24384909:T:C	5.10767e-19	-2.1903e-10	-0.978973	1.44992e-19	-2.1903e-10	-1.01852
24384917	chr18:24384917:C:T	4.24447e-19	-2.1903e-10	-1.1641	1.1995e-19	-2.1903e-10	-1.20812
24384950	chr18:24384950:G:T	4.21797e-19	-2.1903e-10	-1.17036	1.28709e-19	-2.1903e-10	-1.13765
24385041	chr18:24385041:G:A	4.81821e-19	0.157808	-1.19512	9.11053e-20	-0.301858	-1.18133
24385047	chr18:24385047:C:T	2.72322e-19	-0.408996	-1.19891	4.89402e-20	-0.91126	-1.19334
24385100	chr18:24385100:G:A	1.93379e-17	1.64737	1.00756	8.66946e-19	0.202685	0.567091
24385105	chr18:24385105:C:T	5.72749e-19	-2.1903e-10	-0.864438	1.55896e-19	-2.1903e-10	-0.946009
24385131	chr18:24385131:T:C	4.24926e-19	-0.981538	-0.181431	3.24534e-19	0.0447243	-0.257535
24385145	chr18:24385145:A:G	4.3005e-19	-2.1903e-10	-1.15099	1.29265e-19	-2.1903e-10	-1.13334
24385190	chr18:24385190:A:G	7.12477e-19	-2.1903e-10	-0.646139	2.1069e-19	-2.1903e-10	-0.644812
24385197	chr18:24385197:G:A	2.92542e-19	-0.517976	-1.0183	2.67093e-19	0.619807	-1.02741
24386172	chr18:24386172:G:T	4.36839e-19	-2.1903e-10	-1.13532	1.24363e-19	-2.1903e-10	-1.172
24386368	chr18:24386368:C:T	1.15331e-19	-1.39002	-1.07706	3.00902e-20	-1.44244	-1.14856
24386404	chr18:24386404:C:T	1.18504e-19	-1.36163	-1.07831	3.09294e-20	-1.4149	-1.14859
24386451	chr18:24386451:G:A	1.09081e-19	-1.44891	-1.07388	2.0266e-20	-1.83576	-1.15049
24386503	chr18:24386503:T:C	8.56201e-18	-2.1903e-10	1.8402	2.76458e-18	-2.1903e-10	1.92944
24386573	chr18:24386573:C:T	8.13556e-19	-2.1903e-10	-0.513472	2.17176e-19	-2.1903e-10	-0.614495
24387280	chr18:24387280:C:G	6.43532e-20	-1.84427	-1.20623	3.39322e-20	-1.26805	-1.20278
24388153	chr18:24388153:C:T	4.1589e-19	-2.1903e-10	-1.18447	1.20489e-19	-2.1903e-10	-1.20364
24388460	chr18:24388460:AAC:A	5.66359e-19	0.314305	-1.18996	5.36923e-19	1.45505	-1.16439
24388475	chr18:24388475:CTAA:C	4.76295e-19	-2.1903e-10	-1.04885	1.43435e-19	-2.1903e-10	-1.02932
24388934	chr18:24388934:T:C	5.10642e-19	-2.1903e-10	-0.979217	1.43728e-19	-2.1903e-10	-1.02728
24389507	chr18:24389507:A:G	6.44444e-19	-2.1903e-10	-0.746498	2.20088e-19	-2.1903e-10	-0.601175
24389704	chr18:24389704:G:T	9.78151e-20	-1.87399	-0.757812	2.43367e-20	-1.89208	-0.911132
24389716	chr18:24389716:A:G	1.06323e-18	-2.1903e-10	-0.245822	2.78623e-19	-2.1903e-10	-0.36534
24390071	chr18:24390071:T:C	4.21368e-19	-2.1903e-10	-1.17138	1.22843e-19	-2.1903e-10	-1.18429
24390091	chr18:24390091:A:T	9.24137e-20	-1.88604	-0.802567	2.36425e-20	-1.88505	-0.947101
24390489	chr18:24390489:C:T	7.37376e-19	-0.474225	-0.137563	4.63171e-19	0.485438	-0.342542
24390532	chr18:24390532:T:G	6.9841e-19	-2.1903e-10	-0.66608	2.29215e-19	-2.1903e-10	-0.56054
24390603	chr18:24390603:G:A	7.05044e-20	-1.84608	-1.11313	2.98398e-20	-1.58306	-1.0163
24390688	chr18:24390688:C:G	4.12315e-19	-1.1931	-2.58223e-10	9.40439e-20	-1.45144	-2.58223e-10
24390981	chr18:24390981:T:C	1.26546e-18	-2.1903e-10	-0.0716921	3.25446e-19	-2.1903e-10	-0.210006
24391105	chr18:24391105:C:T	2.04769e-18	1.07854	-0.668954	5.92162e-19	1.07773	-0.689153
24391274	chr18:24391274:G:A	2.80105e-19	-1.87877	0.299047	7.15221e-20	-1.87752	0.15233
24391444	chr18:24391444:A:C	4.90378e-19	-2.1903e-10	-1.01971	1.37842e-19	-2.1903e-10	-1.06909
24392255	chr18:24392255:G:C	4.34555e-19	-2.1903e-10	-1.14056	1.23105e-19	-2.1903e-10	-1.18216
24392551	chr18:24392551:G:A	1.37998e-19	-1.2478	-1.03985	6.03583e-20	-0.917585	-0.977317
24392758	chr18:24392758:G:A	4.04265e-19	-2.1903e-10	-1.21281	1.2024e-19	-2.1903e-10	-1.20571
24392917	chr18:24392917:C:T	4.16073e-19	-2.1903e-10	-1.18403	1.27714e-19	-2.1903e-10	-1.14541
24392982	chr18:24392982:G:A	7.06092e-19	-2.1903e-10	-0.65514	2.11845e-19	-2.1903e-10	-0.639348
24393149	chr18:24393149:C:A	6.3562e-19	-2.1903e-10	-0.760285	1.93827e-19	-2.1903e-10	-0.728237
24393211	chr18:24393211:A:C	4.07847e-19	-2.1903e-10	-1.20399	1.20138e-19	-2.1903e-10	-1.20656
24393385	chr18:24393385:A:C	2.433e-19	-1.72059	-2.58223e-10	8.58275e-20	-1.54286	-2.58223e-10
24393700	chr18:24393700:A:G	1.94782e-19	-0.914608	-1.0284	4.72038e-20	-1.01197	-1.12876
24393758	chr18:24393758:A:G	2.39886e-19	-1.73472	-2.58223e-10	8.20623e-20	-1.58772	-2.58223e-10
24394099	chr18:24394099:G:A	4.05078e-19	-2.1903e-10	-1.21081	1.19579e-19	-2.1903e-10	-1.21122
24394329	chr18:24394329:T:C	4.9899e-19	-2.1903e-10	-1.0023	1.42573e-19	-2.1903e-10	-1.03535
24395013	chr18:24395013:G:A	4.20637e-19	-2.1903e-10	-1.17311	1.21768e-19	-2.1903e-10	-1.19308
24395101	chr18:24395101:A:C	8.17021e-20	-1.74945	-1.06236	3.33929e-20	-1.46611	-1.02075
24395198	chr18:24395198:T:C	4.17019e-19	-2.1903e-10	-1.18175	1.20922e-19	-2.1903e-10	-1.20005
24395212	chr18:24395212:T:C	4.07851e-19	-2.1903e-10	-1.20398	1.20145e-19	-2.1903e-10	-1.2065
24395640	chr18:24395640:G:A	1.61515e-19	-1.77248	-0.35781	6.41878e-20	-1.49614	-0.337248
24395696	chr18:24395696:C:T	5.42177e-19	-2.1903e-10	-0.919294	1.66525e-19	-2.1903e-10	-0.880054
24396242	chr18:24396242:GAC:G	5.90394e-19	-2.1903e-10	-0.834097	1.60331e-19	-2.1903e-10	-0.917963
24396315	chr18:24396315:A:T	4.11427e-19	-2.1903e-10	-1.19526	1.23618e-19	-2.1903e-10	-1.178
24396318	chr18:24396318:GAGA:G	4.255e-19	-2.1903e-10	-1.16162	1.23217e-19	-2.1903e-10	-1.18126
24396474	chr18:24396474:C:A	5.55876e-19	-2.1903e-10	-0.89434	1.49048e-19	-2.1903e-10	-0.990932
24396529	chr18:24396529:T:C	5.98215e-19	-2.1903e-10	-0.820935	1.62315e-19	-2.1903e-10	-0.90566
24396551	chr18:24396551:T:C	6.53043e-19	-2.1903e-10	-0.733243	1.7213e-19	-2.1903e-10	-0.846951
24397173	chr18:24397173:A:G	9.33603e-18	-2.1903e-10	1.92675	2.94574e-18	-2.1903e-10	1.99292
24397540	chr18:24397540:G:A	3.05026e-19	-1.49449	-2.58223e-10	1.11191e-19	-1.28395	-2.58223e-10
24397549	chr18:24397549:AC:A	4.05064e-19	-2.1903e-10	-1.21084	1.19574e-19	-2.1903e-10	-1.21126
24397606	chr18:24397606:G:A	4.56184e-19	-2.1903e-10	-1.09199	1.38828e-19	-2.1903e-10	-1.06197
24398302	chr18:24398302:AC:A	4.64034e-19	-2.1903e-10	-1.07493	1.3281e-19	-2.1903e-10	-1.10628
24398314	chr18:24398314:A:G	7.02592e-20	-1.75251	-1.21019	1.93112e-20	-1.82578	-1.20874
24398390	chr18:24398390:GA:G	5.60389e-19	-2.1903e-10	-0.886256	1.96429e-19	-2.1903e-10	-0.7149
24398427	chr18:24398427:C:G	1.19215e-19	-1.8348	-0.599159	4.53833e-20	-1.8908	-0.289254
24398539	chr18:24398539:C:T	1.22955e-19	-1.68772	-0.715352	7.18457e-20	-1.2772	-0.443484
24398723	chr18:24398723:A:G	1.20615e-19	-1.81605	-0.606233	4.53734e-20	-1.88782	-0.292457
24398796	chr18:24398796:G:A	2.83226e-19	-1.48034	-0.0883	1.58943e-19	-0.693152	-0.233502
24399398	chr18:24399398:CTT:C	4.08164e-19	-2.1903e-10	-1.20322	1.19426e-19	-2.1903e-10	-1.21251
24399563	chr18:24399563:C:T	7.9824e-19	-2.1903e-10	-0.532477	2.1882e-19	-2.1903e-10	-0.606951
24399693	chr18:24399693:C:T	7.96773e-20	-1.6263	-1.2106	2.22766e-20	-1.68928	-1.20239
24400004	chr18:24400004:A:T	2.50698e-19	-1.69064	-2.58223e-10	8.80764e-20	-1.517	-2.58223e-10
24400515	chr18:24400515:A:C	9.14567e-20	-1.49496	-1.20406	3.9013e-20	-1.11854	-1.21277
24400868	chr18:24400868:TC:T	5.64234e-19	-2.1903e-10	-0.879418	1.94074e-19	-2.1903e-10	-0.72696
24400999	chr18:24400999:T:A	7.88686e-20	-1.65699	-1.19011	2.07568e-20	-1.76586	-1.19647
24401060	chr18:24401060:G:A	8.1735e-20	-1.61792	-1.19349	2.13061e-20	-1.73689	-1.19932
24401209	chr18:24401209:G:A	1.27855e-19	-1.20543	-1.15856	1.81588e-20	-1.89512	-1.20092
24401402	chr18:24401402:C:T	5.02828e-19	-0.994638	-2.58223e-10	1.06553e-19	-1.32656	-2.58223e-10
24401694	chr18:24401694:G:A	4.11364e-19	-2.1903e-10	-1.19541	1.23645e-19	-2.1903e-10	-1.17779
24401838	chr18:24401838:C:A	4.31343e-19	-2.1903e-10	-1.14798	1.23969e-19	-2.1903e-10	-1.17517
24402349	chr18:24402349:T:C	8.64694e-20	-1.74631	-1.00878	3.53735e-20	-1.4666	-0.962636
24402496	chr18:24402496:C:G	1.15341e-19	-1.86346	-0.603537	4.35684e-20	-1.89514	-0.325731
24403298	chr18:24403298:C:T	6.03718e-19	-2.1903e-10	-0.811778	1.97202e-19	-2.1903e-10	-0.710974
```
