## Supplementary material for "Characterization of shared and ancestry-specific signals driving complex traits using multi-ancestry fine-mapping": susiex_nc3.cs80.cs

```
CS_ID	SNP	BP	REF_ALLELE	ALT_ALLELE	REF_FRQ	BETA	SE	-LOG10P	CS_PIP	OVRL_PIP
1	chr18:23455703:G:A	23455703	A,NA	G,NA	1,NA	-inf,NA	inf,NA	3.84656,NA	0.0205425	0.0205425
1	chr18:23261691:A:C	23261691	NA,C	NA,A	NA,1	NA,inf	NA,inf	NA,2.87787	0.0122113	0.0122113
1	chr18:23246668:T:G	23246668	G,G	T,T	1,1	inf,inf	inf,inf	4.71247,1.03238	0.00646813	0.00646813
1	chr18:23246666:T:C	23246666	C,C	T,T	1,1	inf,inf	inf,inf	4.69255,1.02659	0.00621718	0.00621718
1	chr18:22686856:T:C	22686856	C,C	T,T	1,1	-inf,-inf	inf,inf	1.71134,2.00852	0.00369816	0.00369816
1	chr18:23476792:G:A	23476792	A,A	G,G	1,1	-inf,-inf	inf,inf	3.86104,0.378985	0.00327076	0.00327076
1	chr18:23260783:G:A	23260783	NA,A	NA,G	NA,1	NA,inf	NA,inf	NA,2.23316	0.00321952	0.00321952
1	chr18:23637277:T:C	23637277	C,NA	T,NA	1,NA	inf,NA	inf,NA	2.94117,NA	0.00304029	0.00304029
1	chr18:23484934:C:T	23484934	T,T	C,C	1,1	-inf,-inf	inf,inf	3.77573,0.425261	0.00298372	0.00298372
1	chr18:22683386:A:T	22683386	T,T	A,A	1,1	-inf,-inf	inf,inf	1.65433,1.94834	0.00297189	0.00297189
1	chr18:23456646:G:C	23456646	C,C	G,G	1,1	-inf,-inf	inf,inf	3.79939,0.395916	0.00295289	0.00295289
1	chr18:22675212:A:C	22675212	NA,C	NA,A	NA,1	NA,inf	NA,inf	NA,2.25486	0.00292533	0.00292533
1	chr18:23456017:C:T	23456017	T,T	C,C	1,1	-inf,-inf	inf,inf	3.77013,0.431151	0.00290705	0.00290705
1	chr18:23460658:T:TA	23460658	TA,TA	T,T	1,1	-inf,-inf	inf,inf	3.75057,0.396499	0.00270539	0.00270539
1	chr18:23467984:G:T	23467984	T,T	G,G	1,1	-inf,-inf	inf,inf	3.7484,0.395616	0.00270378	0.00270378
1	chr18:22643247:A:C	22643247	C,C	A,A	1,1	-inf,-inf	inf,inf	1.80549,1.75766	0.00259372	0.00259372
1	chr18:22643245:C:A	22643245	A,A	C,C	1,1	-inf,-inf	inf,inf	1.80516,1.75766	0.00259251	0.00259251
1	chr18:23458096:G:A	23458096	A,A	G,G	1,1	-inf,-inf	inf,inf	3.70578,0.42854	0.00257859	0.00257859
1	chr18:23460470:G:A	23460470	A,A	G,G	1,1	-inf,-inf	inf,inf	3.71522,0.396499	0.00253834	0.00253834
1	chr18:22702667:C:G	22702667	G,G	C,C	1,1	-inf,-inf	inf,inf	1.86604,1.66015	0.00248676	0.00248676
1	chr18:24020787:C:T	24020787	NA,T	NA,C	NA,1	NA,inf	NA,inf	NA,1.96139	0.00245731	0.00245731
1	chr18:23456176:C:T	23456176	T,T	C,C	1,1	-inf,-inf	inf,inf	3.70381,0.37831	0.00243298	0.00243298
1	chr18:24039949:A:G	24039949	G,NA	A,NA	1,NA	inf,NA	inf,NA	2.94688,NA	0.00239426	0.00239426
1	chr18:22644247:C:T	22644247	T,T	C,C	1,1	-inf,-inf	inf,inf	1.80153,1.7178	0.00236729	0.00236729
1	chr18:24397173:A:G	24397173	NA,G	NA,A	NA,1	NA,-inf	NA,inf	NA,2.11083	0.00215095	0.00215095
1	chr18:23534181:G:A	23534181	A,NA	G,NA	1,NA	-inf,NA	inf,NA	1.07116,NA	0.00213771	0.00213771
1	chr18:22648167:G:C	22648167	C,C	G,G	1,1	-inf,-inf	inf,inf	1.79665,1.63631	0.00199217	0.00199217
1	chr18:24386503:T:C	24386503	NA,C	NA,T	NA,1	NA,-inf	NA,inf	NA,2.0719	0.00199169	0.00199169
1	chr18:23443634:T:C	23443634	NA,C	NA,T	NA,1	NA,inf	NA,inf	NA,2.10124	0.00198884	0.00198884
1	chr18:23433924:T:C	23433924	C,C	T,T	1,1	-inf,-inf	inf,inf	3.56989,0.382958	0.00194219	0.00194219
1	chr18:23428715:T:TG	23428715	TG,TG	T,T	1,1	-inf,-inf	inf,inf	3.55755,0.389303	0.00191538	0.00191538
1	chr18:23428852:C:T	23428852	T,T	C,C	1,1	-inf,-inf	inf,inf	3.54232,0.409449	0.00190416	0.00190416
1	chr18:23268406:T:C	23268406	C,C	T,T	1,1	-inf,inf	inf,inf	4.16455,0.49158	0.00190337	0.00190337
1	chr18:23424962:T:C	23424962	C,C	T,T	1,1	-inf,-inf	inf,inf	3.53071,0.409449	0.00186263	0.00186263
1	chr18:23414879:C:T	23414879	T,T	C,C	1,1	-inf,-inf	inf,inf	3.52889,0.409367	0.00186252	0.00186252
1	chr18:23447643:G:T	23447643	NA,T	NA,G	NA,1	NA,-inf	NA,inf	NA,2.23458	0.00183217	0.00183217
1	chr18:23438056:T:G	23438056	G,G	T,T	1,1	-inf,-inf	inf,inf	3.50899,0.419374	0.00180715	0.00180715
1	chr18:23434858:A:G	23434858	G,G	A,A	1,1	-inf,-inf	inf,inf	3.5014,0.425659	0.00180246	0.00180246
1	chr18:23412865:G:A	23412865	A,A	G,G	1,1	-inf,-inf	inf,inf	3.50804,0.408041	0.00179496	0.00179496
1	chr18:23443172:A:G	23443172	G,G	A,A	1,1	-inf,-inf	inf,inf	3.47174,0.443658	0.00173832	0.00173832
1	chr18:24196075:T:C	24196075	NA,C	NA,T	NA,1	NA,-inf	NA,inf	NA,1.98733	0.00169669	0.00169669
1	chr18:23443170:T:A	23443170	A,A	T,T	1,1	-inf,-inf	inf,inf	3.45597,0.442706	0.00168776	0.00168776
1	chr18:23413457:C:T	23413457	T,T	C,C	1,1	-inf,-inf	inf,inf	3.47847,0.38387	0.00166587	0.00166587
1	chr18:23412215:A:G	23412215	NA,G	NA,A	NA,1	NA,-inf	NA,inf	NA,2.18061	0.00166435	0.00166435
1	chr18:22684339:T:C	22684339	NA,C	NA,T	NA,1	NA,inf	NA,inf	NA,1.74524	0.0015841	0.0015841
1	chr18:23434978:C:T	23434978	T,T	C,C	1,1	-inf,-inf	inf,inf	3.42681,0.419352	0.0015755	0.0015755
1	chr18:23424149:GAA:G	23424149	G,G	GAA,GAA	1,1	-inf,-inf	inf,inf	3.60428,0.315429	0.00157234	0.00157234
1	chr18:24380680:G:A	24380680	NA,A	NA,G	NA,1	NA,-inf	NA,inf	NA,1.93988	0.00155625	0.00155625
1	chr18:23187016:G:A	23187016	A,NA	G,NA	1,NA	-inf,NA	inf,NA	3.78828,NA	0.00147013	0.00147013
1	chr18:24021292:C:T	24021292	NA,T	NA,C	NA,1	NA,inf	NA,inf	NA,1.69005	0.00146604	0.00146604
1	chr18:23492096:T:C	23492096	C,C	T,T	1,1	-inf,-inf	inf,inf	3.37942,0.477165	0.00144714	0.00144714
1	chr18:23420133:G:A	23420133	A,A	G,G	1,1	-inf,-inf	inf,inf	3.21196,0.371236	0.00142501	0.00142501
1	chr18:24049820:C:T	24049820	T,T	C,C	1,1	-inf,inf	inf,inf	2.18741,1.04866	0.00139502	0.00139502
1	chr18:23490498:G:A	23490498	A,A	G,G	1,1	-inf,-inf	inf,inf	3.34797,0.47163	0.00135713	0.00135713
1	chr18:23062238:T:C	23062238	NA,C	NA,T	NA,1	NA,inf	NA,inf	NA,1.70837	0.00135615	0.00135615
1	chr18:23542530:T:TAC	23542530	TAC,TAC	T,T	1,1	inf,-inf	inf,inf	4.06237,0.342747	0.00132447	0.00132447
1	chr18:23349618:G:A	23349618	A,A	G,G	1,1	-inf,-inf	inf,inf	3.70936,0.502972	0.001319	0.001319
1	chr18:23163738:G:T	23163738	T,NA	G,NA	1,NA	-inf,NA	inf,NA	0.640074,NA	0.00130404	0.00130404
1	chr18:24385100:G:A	24385100	A,A	G,G	1,1	-inf,inf	inf,inf	1.95398,1.38526	0.00129877	0.00129877
1	chr18:23488714:T:C	23488714	C,C	T,T	1,1	-inf,-inf	inf,inf	3.32637,0.464372	0.0012929	0.0012929
1	chr18:22651944:T:A	22651944	NA,A	NA,T	NA,1	NA,-inf	NA,inf	NA,1.96492	0.00128727	0.00128727
1	chr18:23490316:G:A	23490316	A,A	G,G	1,1	inf,inf	inf,inf	3.96098,0.117053	0.00122681	0.00122681
1	chr18:23405448:C:T	23405448	NA,T	NA,C	NA,1	NA,-inf	NA,inf	NA,1.96075	0.00122598	0.00122598
1	chr18:23338322:C:T	23338322	T,T	C,C	1,1	-inf,-inf	inf,inf	3.64803,0.500385	0.00120975	0.00120975
1	chr18:22680537:A:G	22680537	NA,G	NA,A	NA,1	NA,inf	NA,inf	NA,1.73372	0.00118963	0.00118963
1	chr18:24254715:C:G	24254715	NA,G	NA,C	NA,1	NA,inf	NA,inf	NA,1.71076	0.00116293	0.00116293
1	chr18:23355950:T:C	23355950	C,C	T,T	1,1	-inf,-inf	inf,inf	3.63211,0.488191	0.00116112	0.00116112
1	chr18:23210131:A:G	23210131	NA,G	NA,A	NA,1	NA,inf	NA,inf	NA,1.91819	0.00115434	0.00115434
1	chr18:22710850:T:C	22710850	NA,C	NA,T	NA,1	NA,inf	NA,inf	NA,1.7393	0.00115071	0.00115071
1	chr18:23236223:G:T	23236223	NA,T	NA,G	NA,1	NA,inf	NA,inf	NA,1.71024	0.00111094	0.00111094
1	chr18:23344550:TCTC:T	23344550	T,T	TCTC,TCTC	1,1	-inf,-inf	inf,inf	3.58864,0.490215	0.00107689	0.00107689
1	chr18:23343713:C:T	23343713	T,T	C,C	1,1	-inf,-inf	inf,inf	3.58522,0.492563	0.00107357	0.00107357
1	chr18:23285346:TAAG:T	23285346	T,T	TAAG,TAAG	1,1	-inf,-inf	inf,inf	3.48598,0.678001	0.00105915	0.00105915
1	chr18:23354711:A:G	23354711	G,G	A,A	1,1	-inf,-inf	inf,inf	3.57945,0.470225	0.0010374	0.0010374
1	chr18:23684659:G:C	23684659	C,NA	G,NA	1,NA	inf,NA	inf,NA	2.29168,NA	0.000985775	0.000985775
1	chr18:23384723:C:T	23384723	T,T	C,C	1,1	-inf,-inf	inf,inf	3.11769,0.237969	0.000983928	0.000983928
1	chr18:23408023:C:T	23408023	T,NA	C,NA	1,NA	-inf,NA	inf,NA	0.711229,NA	0.000980532	0.000980532
1	chr18:23315363:TG:T	23315363	T,T	TG,TG	1,1	-inf,-inf	inf,inf	3.46479,0.596698	0.000979717	0.000979717
1	chr18:23397559:A:G	23397559	G,G	A,A	1,1	-inf,-inf	inf,inf	3.7053,0.0227869	0.000960001	0.000960001
1	chr18:23231679:A:G	23231679	NA,G	NA,A	NA,1	NA,inf	NA,inf	NA,1.62228	0.000951607	0.000951607
1	chr18:23536160:C:T	23536160	NA,T	NA,C	NA,1	NA,inf	NA,inf	NA,1.5035	0.000945224	0.000945224
1	chr18:24376408:T:C	24376408	NA,C	NA,T	NA,1	NA,-inf	NA,inf	NA,1.66215	0.000943392	0.000943392
1	chr18:23362489:C:T	23362489	T,T	C,C	1,1	-inf,-inf	inf,inf	3.51217,0.50608	0.000940912	0.000940912
1	chr18:23065218:G:T	23065218	NA,T	NA,G	NA,1	NA,inf	NA,inf	NA,1.31755	0.000932296	0.000932296
1	chr18:23284909:G:A	23284909	A,A	G,G	1,1	-inf,-inf	inf,inf	3.42221,0.655588	0.000923378	0.000923378
1	chr18:22707903:C:T	22707903	NA,T	NA,C	NA,1	NA,-inf	NA,inf	NA,1.67526	0.000920223	0.000920223
1	chr18:23053374:C:A	23053374	NA,A	NA,C	NA,1	NA,-inf	NA,inf	NA,1.97634	0.000919441	0.000919441
1	chr18:23358317:C:T	23358317	T,T	C,C	1,1	-inf,-inf	inf,inf	3.5029,0.483327	0.000910589	0.000910589
1	chr18:23489774:C:T	23489774	T,T	C,C	1,1	inf,inf	inf,inf	3.80013,0.0355829	0.000910068	0.000910068
1	chr18:23364432:G:A	23364432	A,A	G,G	1,1	-inf,-inf	inf,inf	3.47692,0.515	0.000903928	0.000903928
1	chr18:23331150:C:T	23331150	T,T	C,C	1,1	-inf,-inf	inf,inf	3.45507,0.590731	0.000899365	0.000899365
1	chr18:23344726:C:T	23344726	T,T	C,C	1,1	-inf,-inf	inf,inf	3.44461,0.53526	0.000890149	0.000890149
1	chr18:23279112:G:C	23279112	C,C	G,G	1,1	-inf,-inf	inf,inf	3.30583,0.78943	0.000877487	0.000877487
1	chr18:23279580:G:GA	23279580	GA,GA	G,G	1,1	-inf,-inf	inf,inf	3.38659,0.692987	0.000875406	0.000875406
1	chr18:22771739:A:C	22771739	C,NA	A,NA	1,NA	-inf,NA	inf,NA	1.99856,NA	0.000875215	0.000875215
1	chr18:23184516:A:G	23184516	NA,G	NA,A	NA,1	NA,inf	NA,inf	NA,1.44357	0.00087241	0.00087241
1	chr18:23270266:C:G	23270266	NA,G	NA,C	NA,1	NA,inf	NA,inf	NA,1.49469	0.000869413	0.000869413
1	chr18:23298991:G:A	23298991	A,A	G,G	1,1	-inf,-inf	inf,inf	3.37743,0.643748	0.000868377	0.000868377
1	chr18:23410223:A:G	23410223	NA,G	NA,A	NA,1	NA,inf	NA,inf	NA,1.68563	0.000867717	0.000867717
1	chr18:23488780:T:C	23488780	C,C	T,T	1,1	inf,inf	inf,inf	3.75394,0.06076	0.000866758	0.000866758
1	chr18:23268704:C:T	23268704	T,T	C,C	1,1	-inf,-inf	inf,inf	3.75898,0.497176	0.000864305	0.000864305
1	chr18:24353632:A:G	24353632	NA,G	NA,A	NA,1	NA,inf	NA,inf	NA,1.50928	0.000862726	0.000862726
1	chr18:23271176:G:T	23271176	NA,T	NA,G	NA,1	NA,-inf	NA,inf	NA,1.688	0.000861516	0.000861516
1	chr18:23247877:T:C	23247877	NA,C	NA,T	NA,1	NA,inf	NA,inf	NA,1.62194	0.000855516	0.000855516
1	chr18:23236341:G:A	23236341	NA,A	NA,G	NA,1	NA,-inf	NA,inf	NA,1.80037	0.000853221	0.000853221
1	chr18:23236339:C:T	23236339	NA,T	NA,C	NA,1	NA,-inf	NA,inf	NA,1.80037	0.000853221	0.000853221
1	chr18:23636458:G:A	23636458	A,NA	G,NA	1,NA	inf,NA	inf,NA	1.38497,NA	0.000852427	0.000852427
1	chr18:23382339:A:G	23382339	G,G	A,A	1,1	-inf,-inf	inf,inf	3.5298,0.299317	0.000850772	0.000850772
1	chr18:23345221:C:T	23345221	T,T	C,C	1,1	-inf,-inf	inf,inf	3.45256,0.480377	0.000850539	0.000850539
1	chr18:22719057:C:T	22719057	T,T	C,C	1,1	inf,inf	inf,inf	1.86594,1.92483	0.000849502	0.000849502
1	chr18:23249008:G:A	23249008	A,A	G,G	1,1	inf,inf	inf,inf	6.03086,0.435328	0.000834244	0.000834244
1	chr18:24184214:T:A	24184214	NA,A	NA,T	NA,1	NA,inf	NA,inf	NA,1.43687	0.000829435	0.000829435
1	chr18:24177009:C:A	24177009	NA,A	NA,C	NA,1	NA,inf	NA,inf	NA,1.43233	0.000825296	0.000825296
1	chr18:23308735:A:G	23308735	G,G	A,A	1,1	-inf,-inf	inf,inf	3.35132,0.633655	0.000821575	0.000821575
1	chr18:23298509:A:G	23298509	G,G	A,A	1,1	-inf,-inf	inf,inf	3.27814,0.722333	0.000821261	0.000821261
1	chr18:24375346:A:G	24375346	NA,G	NA,A	NA,1	NA,-inf	NA,inf	NA,1.57984	0.000811136	0.000811136
1	chr18:23405128:C:T	23405128	T,T	C,C	1,1	-inf,-inf	inf,inf	3.72703,0.236124	0.000808669	0.000808669
1	chr18:24159008:G:C	24159008	NA,C	NA,G	NA,1	NA,inf	NA,inf	NA,1.46834	0.000808363	0.000808363
1	chr18:24369635:G:A	24369635	NA,A	NA,G	NA,1	NA,-inf	NA,inf	NA,1.56542	0.000798948	0.000798948
1	chr18:23746764:T:A	23746764	A,NA	T,NA	1,NA	-inf,NA	inf,NA	0.857245,NA	0.000797224	0.000797224
1	chr18:23525405:G:A	23525405	NA,A	NA,G	NA,1	NA,-inf	NA,inf	NA,1.35141	0.000794406	0.000794406
1	chr18:24158253:A:C	24158253	NA,C	NA,A	NA,1	NA,inf	NA,inf	NA,1.52718	0.000793872	0.000793872
1	chr18:24329690:T:C	24329690	NA,C	NA,T	NA,1	NA,inf	NA,inf	NA,1.45983	0.000792822	0.000792822
1	chr18:23786084:T:C	23786084	NA,C	NA,T	NA,1	NA,-inf	NA,inf	NA,1.62081	0.00079205	0.00079205
1	chr18:23247232:A:G	23247232	NA,G	NA,A	NA,1	NA,inf	NA,inf	NA,1.61775	0.000788329	0.000788329
1	chr18:23221821:G:A	23221821	NA,A	NA,G	NA,1	NA,-inf	NA,inf	NA,1.45801	0.000783854	0.000783854
1	chr18:23310385:T:A	23310385	A,A	T,T	1,1	-inf,-inf	inf,inf	3.3769,0.567235	0.000783829	0.000783829
1	chr18:24373712:C:A	24373712	NA,A	NA,C	NA,1	NA,-inf	NA,inf	NA,1.55553	0.000782846	0.000782846
1	chr18:23334457:A:C	23334457	NA,C	NA,A	NA,1	NA,inf	NA,inf	NA,1.68968	0.000778423	0.000778423
1	chr18:24139625:G:A	24139625	NA,A	NA,G	NA,1	NA,inf	NA,inf	NA,1.44319	0.000770868	0.000770868
1	chr18:23371306:G:T	23371306	T,T	G,G	1,1	-inf,-inf	inf,inf	3.42719,0.365376	0.000762875	0.000762875
1	chr18:23608125:C:T	23608125	NA,T	NA,C	NA,1	NA,-inf	NA,inf	NA,1.36765	0.000761146	0.000761146
1	chr18:23328030:A:G	23328030	NA,G	NA,A	NA,1	NA,inf	NA,inf	NA,1.32907	0.000757852	0.000757852
1	chr18:23387276:T:C	23387276	NA,C	NA,T	NA,1	NA,-inf	NA,inf	NA,1.50719	0.000756923	0.000756923
1	chr18:22735730:A:C	22735730	C,C	A,A	1,1	inf,inf	inf,inf	2.66472,1.50485	0.000756754	0.000756754
1	chr18:23324410:T:C	23324410	NA,C	NA,T	NA,1	NA,inf	NA,inf	NA,1.31837	0.000754563	0.000754563
1	chr18:23271586:G:A	23271586	NA,A	NA,G	NA,1	NA,-inf	NA,inf	NA,1.60499	0.000745477	0.000745477
1	chr18:23303444:G:A	23303444	A,A	G,G	1,1	-inf,-inf	inf,inf	3.24069,0.69202	0.000744825	0.000744825
1	chr18:23234454:A:G	23234454	NA,G	NA,A	NA,1	NA,-inf	NA,inf	NA,1.42247	0.000742175	0.000742175
1	chr18:23555792:T:C	23555792	NA,C	NA,T	NA,1	NA,inf	NA,inf	NA,1.37392	0.000740969	0.000740969
1	chr18:24142338:C:T	24142338	NA,T	NA,C	NA,1	NA,inf	NA,inf	NA,1.56429	0.00073859	0.00073859
1	chr18:24181407:A:G	24181407	NA,G	NA,A	NA,1	NA,-inf	NA,inf	NA,1.49558	0.000732102	0.000732102
1	chr18:23443621:C:T	23443621	T,T	C,C	1,1	inf,inf	inf,inf	3.43463,0.196771	0.000729622	0.000729622
1	chr18:24183782:C:T	24183782	NA,T	NA,C	NA,1	NA,inf	NA,inf	NA,1.36898	0.000729011	0.000729011
1	chr18:24022574:G:C	24022574	NA,C	NA,G	NA,1	NA,inf	NA,inf	NA,1.34831	0.000726586	0.000726586
1	chr18:23311318:C:CT	23311318	CT,CT	C,C	1,1	-inf,-inf	inf,inf	3.31876,0.580173	0.000725442	0.000725442
1	chr18:23311320:G:GAGGTCAAGGC	23311320	GAGGTCAAGGC,GAGGTCAAGGC	G,G	1,1	-inf,-inf	inf,inf	3.31698,0.580173	0.000723368	0.000723368
1	chr18:22746884:T:C	22746884	C,C	T,T	1,1	inf,inf	inf,inf	2.61156,1.52446	0.000717352	0.000717352
1	chr18:24249511:G:A	24249511	NA,A	NA,G	NA,1	NA,-inf	NA,inf	NA,1.48321	0.000711442	0.000711442
1	chr18:23378529:T:A	23378529	A,A	T,T	1,1	-inf,-inf	inf,inf	3.38415,0.349138	0.000703623	0.000703623
1	chr18:23487474:CA:C	23487474	NA,C	NA,CA	NA,1	NA,-inf	NA,inf	NA,1.43875	0.000703558	0.000703558
1	chr18:24133349:T:C	24133349	NA,C	NA,T	NA,1	NA,inf	NA,inf	NA,1.39957	0.000700652	0.000700652
1	chr18:24372813:C:A	24372813	NA,A	NA,C	NA,1	NA,-inf	NA,inf	NA,1.48904	0.000698081	0.000698081
1	chr18:23537908:A:G	23537908	G,NA	A,NA	1,NA	inf,NA	inf,NA	1.5264,NA	0.000694105	0.000694105
1	chr18:24348206:GATAAT:G	24348206	NA,G	NA,GATAAT	NA,1	NA,inf	NA,inf	NA,1.38189	0.000692838	0.000692838
1	chr18:23222490:CTA:C	23222490	C,NA	CTA,NA	1,NA	inf,NA	inf,NA	2.73112,NA	0.000692454	0.000692454
1	chr18:24024556:G:A	24024556	NA,A	NA,G	NA,1	NA,inf	NA,inf	NA,1.32419	0.000692136	0.000692136
1	chr18:24348041:A:T	24348041	NA,T	NA,A	NA,1	NA,inf	NA,inf	NA,1.37919	0.000689456	0.000689456
1	chr18:23617442:C:T	23617442	NA,T	NA,C	NA,1	NA,-inf	NA,inf	NA,1.29296	0.000684657	0.000684657
1	chr18:23457844:C:T	23457844	T,T	C,C	1,1	inf,-inf	inf,inf	3.40292,0.057539	0.000679487	0.000679487
1	chr18:23244207:G:GA	23244207	NA,GA	NA,G	NA,1	NA,-inf	NA,inf	NA,1.37468	0.000675923	0.000675923
1	chr18:24173488:T:C	24173488	NA,C	NA,T	NA,1	NA,inf	NA,inf	NA,1.36801	0.000675651	0.000675651
1	chr18:24141382:T:C	24141382	NA,C	NA,T	NA,1	NA,inf	NA,inf	NA,1.51363	0.000675452	0.000675452
1	chr18:23370974:A:C	23370974	C,C	A,A	1,1	-inf,-inf	inf,inf	3.34625,0.367647	0.000671143	0.000671143
1	chr18:23184253:G:A	23184253	NA,A	NA,G	NA,1	NA,-inf	NA,inf	NA,1.26723	0.000663462	0.000663462
1	chr18:23227295:C:T	23227295	NA,T	NA,C	NA,1	NA,inf	NA,inf	NA,1.40468	0.000660797	0.000660797
1	chr18:24234511:T:C	24234511	C,NA	T,NA	1,NA	inf,NA	inf,NA	1.64874,NA	0.00066029	0.00066029
1	chr18:24141307:A:G	24141307	NA,G	NA,A	NA,1	NA,inf	NA,inf	NA,1.3533	0.0006591	0.0006591
1	chr18:22758015:G:A	22758015	NA,A	NA,G	NA,1	NA,-inf	NA,inf	NA,1.6427	0.000655389	0.000655389
1	chr18:22749006:A:G	22749006	G,G	A,A	1,1	inf,inf	inf,inf	2.57218,1.50458	0.000652028	0.000652028
1	chr18:23304599:C:T	23304599	T,T	C,C	1,1	-inf,-inf	inf,inf	3.24373,0.581964	0.000651941	0.000651941
1	chr18:22710933:G:A	22710933	NA,A	NA,G	NA,1	NA,-inf	NA,inf	NA,1.42907	0.000651535	0.000651535
1	chr18:23027435:A:G	23027435	G,G	A,A	1,1	-inf,-inf	inf,inf	1.75527,0.563454	0.000648235	0.000648235
1	chr18:23994506:C:T	23994506	NA,T	NA,C	NA,1	NA,-inf	NA,inf	NA,1.49999	0.000647343	0.000647343
1	chr18:23262915:T:C	23262915	NA,C	NA,T	NA,1	NA,inf	NA,inf	NA,1.30253	0.000633952	0.000633952
1	chr18:23864241:A:T	23864241	NA,T	NA,A	NA,1	NA,inf	NA,inf	NA,1.35439	0.000629771	0.000629771
1	chr18:22714258:T:C	22714258	C,NA	T,NA	1,NA	-inf,NA	inf,NA	2.73685,NA	0.00062452	0.00062452
1	chr18:23486495:A:G	23486495	G,NA	A,NA	1,NA	inf,NA	inf,NA	1.5457,NA	0.00062441	0.00062441
1	chr18:24051280:G:A	24051280	A,A	G,G	1,1	-inf,inf	inf,inf	0.958772,1.76053	0.000624086	0.000624086
1	chr18:23385070:G:A	23385070	A,A	G,G	1,1	inf,inf	inf,inf	3.4677,0.128889	0.000617536	0.000617536
1	chr18:24044373:G:A	24044373	NA,A	NA,G	NA,1	NA,-inf	NA,inf	NA,1.41985	0.000615885	0.000615885
1	chr18:24124296:T:A	24124296	NA,A	NA,T	NA,1	NA,-inf	NA,inf	NA,1.30284	0.000612592	0.000612592
1	chr18:23194133:A:G	23194133	NA,G	NA,A	NA,1	NA,-inf	NA,inf	NA,1.15444	0.00060317	0.00060317
1	chr18:23566663:C:CCTT	23566663	NA,CCTT	NA,C	NA,1	NA,inf	NA,inf	NA,1.26728	0.000602028	0.000602028
1	chr18:23193296:A:G	23193296	NA,G	NA,A	NA,1	NA,inf	NA,inf	NA,1.37673	0.000601518	0.000601518
1	chr18:23191047:C:T	23191047	NA,T	NA,C	NA,1	NA,inf	NA,inf	NA,1.37883	0.00060146	0.00060146
1	chr18:22733497:T:C	22733497	C,C	T,T	1,1	inf,inf	inf,inf	2.57537,1.35057	0.000599201	0.000599201
1	chr18:23230238:G:A	23230238	NA,A	NA,G	NA,1	NA,-inf	NA,inf	NA,1.44019	0.000595471	0.000595471
1	chr18:23375147:A:AATAC	23375147	AATAC,AATAC	A,A	1,1	-inf,-inf	inf,inf	3.28309,0.352484	0.000594202	0.000594202
1	chr18:24043519:GAACC:G	24043519	NA,G	NA,GAACC	NA,1	NA,inf	NA,inf	NA,1.33294	0.000592034	0.000592034
1	chr18:24103941:T:TG	24103941	NA,TG	NA,T	NA,1	NA,-inf	NA,inf	NA,1.30294	0.000589899	0.000589899
1	chr18:23221644:G:A	23221644	NA,A	NA,G	NA,1	NA,inf	NA,inf	NA,1.34215	0.000589866	0.000589866
1	chr18:23234623:C:T	23234623	NA,T	NA,C	NA,1	NA,inf	NA,inf	NA,1.33884	0.000589778	0.000589778
1	chr18:24182712:T:C	24182712	NA,C	NA,T	NA,1	NA,-inf	NA,inf	NA,1.38661	0.000586745	0.000586745
1	chr18:24172787:A:G	24172787	NA,G	NA,A	NA,1	NA,-inf	NA,inf	NA,1.37652	0.000585448	0.000585448
1	chr18:22753426:C:T	22753426	NA,T	NA,C	NA,1	NA,inf	NA,inf	NA,1.33513	0.000581134	0.000581134
1	chr18:24175720:C:T	24175720	NA,T	NA,C	NA,1	NA,-inf	NA,inf	NA,1.36052	0.000579841	0.000579841
1	chr18:23250339:AT:A	23250339	A,A	AT,AT	1,1	-inf,-inf	inf,inf	5.06271,0.18171	0.000579343	0.000579343
1	chr18:24204213:G:A	24204213	NA,A	NA,G	NA,1	NA,inf	NA,inf	NA,1.29948	0.000577261	0.000577261
1	chr18:24035685:A:T	24035685	NA,T	NA,A	NA,1	NA,inf	NA,inf	NA,1.29873	0.000574346	0.000574346
1	chr18:24191368:A:G	24191368	NA,G	NA,A	NA,1	NA,inf	NA,inf	NA,1.24015	0.000573775	0.000573775
1	chr18:24267860:A:T	24267860	NA,T	NA,A	NA,1	NA,inf	NA,inf	NA,1.28065	0.000572052	0.000572052
1	chr18:24174857:C:T	24174857	NA,T	NA,C	NA,1	NA,inf	NA,inf	NA,1.23074	0.000569043	0.000569043
1	chr18:22733476:A:G	22733476	G,G	A,A	1,1	inf,inf	inf,inf	2.54989,1.33943	0.000566932	0.000566932
1	chr18:23230446:C:T	23230446	NA,T	NA,C	NA,1	NA,inf	NA,inf	NA,1.31431	0.000563108	0.000563108
1	chr18:23266938:G:A	23266938	NA,A	NA,G	NA,1	NA,-inf	NA,inf	NA,1.43819	0.000562574	0.000562574
1	chr18:23119976:C:T	23119976	NA,T	NA,C	NA,1	NA,-inf	NA,inf	NA,1.25652	0.000561062	0.000561062
1	chr18:24023587:G:T	24023587	NA,T	NA,G	NA,1	NA,inf	NA,inf	NA,1.21093	0.000558909	0.000558909
1	chr18:23345290:T:C	23345290	C,C	T,T	1,1	-inf,-inf	inf,inf	3.15088,0.510579	0.000555738	0.000555738
1	chr18:23851282:C:T	23851282	NA,T	NA,C	NA,1	NA,inf	NA,inf	NA,1.42398	0.000551026	0.000551026
1	chr18:24154497:G:A	24154497	NA,A	NA,G	NA,1	NA,-inf	NA,inf	NA,1.24971	0.000550921	0.000550921
1	chr18:23184632:G:A	23184632	NA,A	NA,G	NA,1	NA,inf	NA,inf	NA,1.32533	0.000550884	0.000550884
1	chr18:24159569:G:A	24159569	NA,A	NA,G	NA,1	NA,-inf	NA,inf	NA,1.26252	0.000550601	0.000550601
1	chr18:24117102:G:A	24117102	NA,A	NA,G	NA,1	NA,inf	NA,inf	NA,1.25287	0.00054679	0.00054679
1	chr18:23123585:C:A	23123585	NA,A	NA,C	NA,1	NA,inf	NA,inf	NA,0.912862	0.00054215	0.00054215
1	chr18:23773387:C:T	23773387	T,T	C,C	1,1	-inf,inf	inf,inf	1.90711,1.06982	0.000541731	0.000541731
1	chr18:23197419:CTT:C	23197419	NA,C	NA,CTT	NA,1	NA,-inf	NA,inf	NA,1.09094	0.000537512	0.000537512
1	chr18:22905664:T:G	22905664	NA,G	NA,T	NA,1	NA,inf	NA,inf	NA,1.28695	0.000535696	0.000535696
1	chr18:23525481:G:A	23525481	A,A	G,G	1,1	-inf,inf	inf,inf	0.194623,1.89547	0.000535076	0.000535076
1	chr18:23290439:T:A	23290439	A,A	T,T	1,1	-inf,-inf	inf,inf	3.0258,0.701513	0.000530819	0.000530819
1	chr18:23281642:T:A	23281642	A,NA	T,NA	1,NA	-inf,NA	inf,NA	2.61827,NA	0.000530165	0.000530165
1	chr18:22987266:A:C	22987266	C,C	A,A	1,1	inf,inf	inf,inf	1.63205,0.575623	0.000527104	0.000527104
1	chr18:23238119:T:C	23238119	NA,C	NA,T	NA,1	NA,-inf	NA,inf	NA,1.28769	0.000525448	0.000525448
1	chr18:22689335:A:G	22689335	NA,G	NA,A	NA,1	NA,inf	NA,inf	NA,1.14135	0.000523684	0.000523684
1	chr18:23171091:C:T	23171091	NA,T	NA,C	NA,1	NA,inf	NA,inf	NA,1.1677	0.000523144	0.000523144
1	chr18:22810403:A:T	22810403	NA,T	NA,A	NA,1	NA,inf	NA,inf	NA,1.27264	0.000522704	0.000522704
1	chr18:24148080:T:C	24148080	NA,C	NA,T	NA,1	NA,-inf	NA,inf	NA,1.27121	0.00052193	0.00052193
1	chr18:23504170:T:A	23504170	NA,A	NA,T	NA,1	NA,inf	NA,inf	NA,1.18464	0.000521493	0.000521493
1	chr18:24123717:T:C	24123717	NA,C	NA,T	NA,1	NA,-inf	NA,inf	NA,1.27245	0.000521187	0.000521187
1	chr18:23215679:C:T	23215679	T,NA	C,NA	1,NA	inf,NA	inf,NA	1.41459,NA	0.000520548	0.000520548
1	chr18:23447437:A:C	23447437	NA,C	NA,A	NA,1	NA,-inf	NA,inf	NA,1.43482	0.000519049	0.000519049
1	chr18:22685901:G:A	22685901	NA,A	NA,G	NA,1	NA,inf	NA,inf	NA,1.13587	0.00051839	0.00051839
1	chr18:22694443:C:T	22694443	NA,T	NA,C	NA,1	NA,inf	NA,inf	NA,1.20279	0.000514842	0.000514842
1	chr18:22997016:C:G	22997016	NA,G	NA,C	NA,1	NA,inf	NA,inf	NA,1.07675	0.000510478	0.000510478
1	chr18:23413479:C:T	23413479	T,T	C,C	1,1	inf,-inf	inf,inf	3.28657,0.00827608	0.000509246	0.000509246
1	chr18:23240690:A:G	23240690	NA,G	NA,A	NA,1	NA,-inf	NA,inf	NA,1.20369	0.000505589	0.000505589
1	chr18:23612643:A:G	23612643	NA,G	NA,A	NA,1	NA,inf	NA,inf	NA,1.09989	0.000499423	0.000499423
1	chr18:23232017:G:A	23232017	NA,A	NA,G	NA,1	NA,-inf	NA,inf	NA,1.25601	0.000496408	0.000496408
1	chr18:23248393:A:G	23248393	NA,G	NA,A	NA,1	NA,-inf	NA,inf	NA,1.26528	0.00049321	0.00049321
1	chr18:24186819:G:A	24186819	NA,A	NA,G	NA,1	NA,inf	NA,inf	NA,1.13361	0.000492731	0.000492731
1	chr18:23446003:G:A	23446003	A,A	G,G	1,1	inf,-inf	inf,inf	3.19573,0.0769588	0.000492692	0.000492692
1	chr18:23247845:C:T	23247845	T,T	C,C	1,1	-inf,-inf	inf,inf	3.39938,0.748087	0.000492283	0.000492283
1	chr18:24036517:T:C	24036517	NA,C	NA,T	NA,1	NA,inf	NA,inf	NA,1.23074	0.000490921	0.000490921
1	chr18:23275640:T:C	23275640	C,C	T,T	1,1	-inf,-inf	inf,inf	3.00045,0.719688	0.000487471	0.000487471
1	chr18:23524270:C:A	23524270	NA,A	NA,C	NA,1	NA,inf	NA,inf	NA,1.14201	0.000486089	0.000486089
1	chr18:24174178:C:T	24174178	NA,T	NA,C	NA,1	NA,-inf	NA,inf	NA,1.26582	0.00048485	0.00048485
1	chr18:22685621:C:T	22685621	NA,T	NA,C	NA,1	NA,inf	NA,inf	NA,1.33466	0.000484032	0.000484032
1	chr18:22903814:C:T	22903814	NA,T	NA,C	NA,1	NA,inf	NA,inf	NA,1.17989	0.000483917	0.000483917
1	chr18:22995444:A:G	22995444	NA,G	NA,A	NA,1	NA,inf	NA,inf	NA,1.16863	0.000483656	0.000483656
1	chr18:23311669:C:T	23311669	NA,T	NA,C	NA,1	NA,inf	NA,inf	NA,1.14704	0.000480998	0.000480998
1	chr18:23568089:A:G	23568089	NA,G	NA,A	NA,1	NA,inf	NA,inf	NA,1.14465	0.000480881	0.000480881
1	chr18:22855295:A:G	22855295	NA,G	NA,A	NA,1	NA,-inf	NA,inf	NA,1.44126	0.000477882	0.000477882
1	chr18:22793833:T:C	22793833	NA,C	NA,T	NA,1	NA,-inf	NA,inf	NA,1.44597	0.000475534	0.000475534
1	chr18:23560078:T:C	23560078	NA,C	NA,T	NA,1	NA,inf	NA,inf	NA,1.13787	0.000474993	0.000474993
1	chr18:22861664:G:A	22861664	NA,A	NA,G	NA,1	NA,inf	NA,inf	NA,1.16273	0.000474638	0.000474638
1	chr18:23486020:C:T	23486020	NA,T	NA,C	NA,1	NA,-inf	NA,inf	NA,1.13387	0.000474245	0.000474245
1	chr18:22935434:A:G	22935434	NA,G	NA,A	NA,1	NA,inf	NA,inf	NA,1.15498	0.000474036	0.000474036
1	chr18:23290876:G:C	23290876	C,C	G,G	1,1	-inf,-inf	inf,inf	3.01291,0.62549	0.000472849	0.000472849
1	chr18:22944301:C:A	22944301	NA,A	NA,C	NA,1	NA,inf	NA,inf	NA,1.15317	0.000472529	0.000472529
1	chr18:23400958:G:A	23400958	NA,A	NA,G	NA,1	NA,-inf	NA,inf	NA,1.35765	0.000471752	0.000471752
1	chr18:23185412:C:T	23185412	NA,T	NA,C	NA,1	NA,inf	NA,inf	NA,1.23545	0.000471749	0.000471749
1	chr18:22685755:G:T	22685755	NA,T	NA,G	NA,1	NA,inf	NA,inf	NA,1.15285	0.000468873	0.000468873
1	chr18:24017697:G:A	24017697	NA,A	NA,G	NA,1	NA,inf	NA,inf	NA,1.1169	0.000465037	0.000465037
1	chr18:23235557:A:G	23235557	NA,G	NA,A	NA,1	NA,inf	NA,inf	NA,1.20533	0.000464649	0.000464649
1	chr18:23023046:G:A	23023046	NA,A	NA,G	NA,1	NA,inf	NA,inf	NA,1.13889	0.000462808	0.000462808
1	chr18:22743139:A:G	22743139	G,NA	A,NA	1,NA	-inf,NA	inf,NA	1.6341,NA	0.000462036	0.000462036
1	chr18:23775212:A:G	23775212	G,G	A,A	1,1	-inf,inf	inf,inf	1.88767,1.01506	0.00046127	0.00046127
1	chr18:23455609:T:C	23455609	NA,C	NA,T	NA,1	NA,-inf	NA,inf	NA,1.38288	0.000455817	0.000455817
1	chr18:22830107:A:G	22830107	NA,G	NA,A	NA,1	NA,inf	NA,inf	NA,1.13975	0.000455332	0.000455332
1	chr18:23318875:AC:A	23318875	NA,A	NA,AC	NA,1	NA,inf	NA,inf	NA,1.0537	0.000454812	0.000454812
1	chr18:23192293:T:C	23192293	NA,C	NA,T	NA,1	NA,inf	NA,inf	NA,1.21564	0.000454601	0.000454601
1	chr18:22843566:G:C	22843566	NA,C	NA,G	NA,1	NA,inf	NA,inf	NA,1.13782	0.000453491	0.000453491
1	chr18:23703820:A:C	23703820	NA,C	NA,A	NA,1	NA,inf	NA,inf	NA,1.34239	0.000453476	0.000453476
1	chr18:22798380:A:G	22798380	NA,G	NA,A	NA,1	NA,inf	NA,inf	NA,1.18873	0.000451269	0.000451269
1	chr18:23386670:A:G	23386670	NA,G	NA,A	NA,1	NA,-inf	NA,inf	NA,1.28201	0.000451204	0.000451204
1	chr18:22681842:G:T	22681842	T,T	G,G	1,1	-inf,-inf	inf,inf	1.63387,1.00903	0.000450207	0.000450207
1	chr18:23457752:T:C	23457752	C,NA	T,NA	1,NA	inf,NA	inf,NA	1.27781,NA	0.000450181	0.000450181
1	chr18:24171422:T:C	24171422	NA,C	NA,T	NA,1	NA,-inf	NA,inf	NA,1.19462	0.000450164	0.000450164
1	chr18:23037170:C:G	23037170	NA,G	NA,C	NA,1	NA,inf	NA,inf	NA,1.12397	0.000449365	0.000449365
1	chr18:23580122:C:G	23580122	NA,G	NA,C	NA,1	NA,inf	NA,inf	NA,1.10765	0.000448519	0.000448519
1	chr18:22965695:T:TGACTGCTCAGAATATAG	22965695	NA,TGACTGCTCAGAATATAG	NA,T	NA,1	NA,inf	NA,inf	NA,1.12581	0.000446611	0.000446611
1	chr18:23554126:G:A	23554126	NA,A	NA,G	NA,1	NA,inf	NA,inf	NA,1.08913	0.000444638	0.000444638
1	chr18:22949923:T:C	22949923	NA,C	NA,T	NA,1	NA,inf	NA,inf	NA,1.12488	0.000443642	0.000443642
1	chr18:23200613:T:G	23200613	NA,G	NA,T	NA,1	NA,inf	NA,inf	NA,1.21185	0.000443558	0.000443558
1	chr18:23550042:G:T	23550042	NA,T	NA,G	NA,1	NA,inf	NA,inf	NA,1.08743	0.000443526	0.000443526
1	chr18:23249620:C:A	23249620	A,A	C,C	1,1	inf,inf	inf,inf	5.4366,0.372607	0.000443063	0.000443063
1	chr18:22682363:T:C	22682363	NA,C	NA,T	NA,1	NA,inf	NA,inf	NA,1.28023	0.000441496	0.000441496
1	chr18:22662032:C:T	22662032	NA,T	NA,C	NA,1	NA,inf	NA,inf	NA,1.18332	0.000440015	0.000440015
1	chr18:22660871:G:A	22660871	NA,A	NA,G	NA,1	NA,inf	NA,inf	NA,1.03228	0.00043824	0.00043824
1	chr18:22655945:G:C	22655945	NA,C	NA,G	NA,1	NA,inf	NA,inf	NA,1.11479	0.000438058	0.000438058
1	chr18:22976528:T:C	22976528	NA,C	NA,T	NA,1	NA,inf	NA,inf	NA,1.11026	0.000437422	0.000437422
1	chr18:24063551:C:T	24063551	T,T	C,C	1,1	inf,-inf	inf,inf	0.149698,2.01111	0.000436281	0.000436281
1	chr18:23566380:ACT:A	23566380	NA,A	NA,ACT	NA,1	NA,-inf	NA,inf	NA,1.00143	0.00043614	0.00043614
1	chr18:22698082:A:G	22698082	NA,G	NA,A	NA,1	NA,inf	NA,inf	NA,1.10754	0.000434125	0.000434125
1	chr18:24136999:G:T	24136999	NA,T	NA,G	NA,1	NA,-inf	NA,inf	NA,1.2472	0.000433023	0.000433023
1	chr18:22999106:A:G	22999106	NA,G	NA,A	NA,1	NA,inf	NA,inf	NA,1.10655	0.000432338	0.000432338
1	chr18:24045859:C:T	24045859	T,NA	C,NA	1,NA	-inf,NA	inf,NA	1.1659,NA	0.000431855	0.000431855
1	chr18:22841254:G:A	22841254	NA,A	NA,G	NA,1	NA,inf	NA,inf	NA,1.10703	0.000429664	0.000429664
1	chr18:24382138:T:C	24382138	C,NA	T,NA	1,NA	-inf,NA	inf,NA	1.51627,NA	0.000428378	0.000428378
1	chr18:23289324:C:T	23289324	T,T	C,C	1,1	-inf,-inf	inf,inf	2.95958,0.605221	0.000424604	0.000424604
1	chr18:24152582:TC:T	24152582	NA,T	NA,TC	NA,1	NA,-inf	NA,inf	NA,1.1475	0.000424495	0.000424495
1	chr18:22663691:C:T	22663691	NA,T	NA,C	NA,1	NA,inf	NA,inf	NA,1.01033	0.000423684	0.000423684
1	chr18:22716467:T:C	22716467	NA,C	NA,T	NA,1	NA,inf	NA,inf	NA,0.947531	0.000423453	0.000423453
1	chr18:22653415:T:A	22653415	NA,A	NA,T	NA,1	NA,inf	NA,inf	NA,1.06304	0.000422762	0.000422762
1	chr18:24092551:A:G	24092551	NA,G	NA,A	NA,1	NA,inf	NA,inf	NA,1.10811	0.000422727	0.000422727
1	chr18:22682405:T:C	22682405	NA,C	NA,T	NA,1	NA,inf	NA,inf	NA,1.06455	0.000422266	0.000422266
1	chr18:24177741:A:G	24177741	NA,G	NA,A	NA,1	NA,inf	NA,inf	NA,1.08987	0.000421606	0.000421606
1	chr18:22699391:T:C	22699391	NA,C	NA,T	NA,1	NA,inf	NA,inf	NA,1.08884	0.000419996	0.000419996
1	chr18:23500630:C:A	23500630	NA,A	NA,C	NA,1	NA,inf	NA,inf	NA,1.06327	0.000419351	0.000419351
1	chr18:23576772:T:G	23576772	NA,G	NA,T	NA,1	NA,inf	NA,inf	NA,1.06749	0.000419277	0.000419277
1	chr18:22952191:C:G	22952191	NA,G	NA,C	NA,1	NA,-inf	NA,inf	NA,1.30631	0.000418148	0.000418148
1	chr18:23567946:G:A	23567946	A,A	G,G	1,1	-inf,-inf	inf,inf	3.02677,0.478995	0.000417983	0.000417983
1	chr18:23535072:G:A	23535072	NA,A	NA,G	NA,1	NA,inf	NA,inf	NA,1.09958	0.000417512	0.000417512
1	chr18:23500831:G:T	23500831	NA,T	NA,G	NA,1	NA,-inf	NA,inf	NA,0.970808	0.000415876	0.000415876
1	chr18:22666168:T:C	22666168	NA,C	NA,T	NA,1	NA,inf	NA,inf	NA,1.15003	0.000415618	0.000415618
1	chr18:24130357:C:T	24130357	NA,T	NA,C	NA,1	NA,inf	NA,inf	NA,1.17305	0.000414242	0.000414242
1	chr18:24031261:G:A	24031261	NA,A	NA,G	NA,1	NA,-inf	NA,inf	NA,1.03257	0.000413583	0.000413583
1	chr18:24129903:A:T	24129903	NA,T	NA,A	NA,1	NA,inf	NA,inf	NA,1.17427	0.000413507	0.000413507
1	chr18:22658245:C:T	22658245	NA,T	NA,C	NA,1	NA,inf	NA,inf	NA,1.01238	0.000411996	0.000411996
1	chr18:23565682:T:C	23565682	NA,C	NA,T	NA,1	NA,inf	NA,inf	NA,1.05389	0.000411823	0.000411823
1	chr18:22922429:C:A	22922429	NA,A	NA,C	NA,1	NA,inf	NA,inf	NA,1.0845	0.000410396	0.000410396
1	chr18:23295206:G:A	23295206	NA,A	NA,G	NA,1	NA,inf	NA,inf	NA,0.98941	0.000410359	0.000410359
1	chr18:22983863:C:T	22983863	NA,T	NA,C	NA,1	NA,-inf	NA,inf	NA,1.21085	0.000410186	0.000410186
1	chr18:23259665:A:AGT	23259665	NA,AGT	NA,A	NA,1	NA,-inf	NA,inf	NA,1.26103	0.000409474	0.000409474
1	chr18:23016310:T:C	23016310	NA,C	NA,T	NA,1	NA,-inf	NA,inf	NA,1.29008	0.000408942	0.000408942
1	chr18:24170245:C:A	24170245	NA,A	NA,C	NA,1	NA,-inf	NA,inf	NA,1.15684	0.000408663	0.000408663
1	chr18:22727504:A:G	22727504	NA,G	NA,A	NA,1	NA,-inf	NA,inf	NA,1.23416	0.000406866	0.000406866
1	chr18:23499125:C:G	23499125	NA,G	NA,C	NA,1	NA,inf	NA,inf	NA,1.28331	0.000405445	0.000405445
1	chr18:22844607:G:A	22844607	NA,A	NA,G	NA,1	NA,inf	NA,inf	NA,1.07356	0.000405151	0.000405151
1	chr18:22833590:G:A	22833590	NA,A	NA,G	NA,1	NA,inf	NA,inf	NA,1.07282	0.000404601	0.000404601
1	chr18:23358974:G:A	23358974	A,A	G,G	1,1	-inf,inf	inf,inf	0.0468595,2.18181	0.000404364	0.000404364
1	chr18:22816719:C:T	22816719	NA,T	NA,C	NA,1	NA,inf	NA,inf	NA,1.07259	0.000404305	0.000404305
1	chr18:24048580:T:G	24048580	NA,G	NA,T	NA,1	NA,-inf	NA,inf	NA,1.12158	0.000403885	0.000403885
1	chr18:22825252:C:T	22825252	NA,T	NA,C	NA,1	NA,inf	NA,inf	NA,1.07106	0.000403359	0.000403359
1	chr18:22813189:C:A	22813189	NA,A	NA,C	NA,1	NA,inf	NA,inf	NA,1.07106	0.000403359	0.000403359
1	chr18:22835640:A:G	22835640	NA,G	NA,A	NA,1	NA,inf	NA,inf	NA,1.07106	0.000403359	0.000403359
1	chr18:22816804:C:T	22816804	NA,T	NA,C	NA,1	NA,inf	NA,inf	NA,1.07106	0.000403359	0.000403359
1	chr18:23726608:A:C	23726608	NA,C	NA,A	NA,1	NA,inf	NA,inf	NA,1.25106	0.000402698	0.000402698
1	chr18:22846038:A:G	22846038	NA,G	NA,A	NA,1	NA,inf	NA,inf	NA,1.06953	0.000402331	0.000402331
1	chr18:23260002:G:A	23260002	NA,A	NA,G	NA,1	NA,-inf	NA,inf	NA,1.35951	0.000402133	0.000402133
1	chr18:23564644:G:A	23564644	NA,A	NA,G	NA,1	NA,inf	NA,inf	NA,1.04236	0.000401203	0.000401203
1	chr18:22972187:C:T	22972187	NA,T	NA,C	NA,1	NA,inf	NA,inf	NA,1.06171	0.000401069	0.000401069
1	chr18:22796388:G:C	22796388	C,C	G,G	1,1	-inf,-inf	inf,inf	1.34178,2.03975	0.00040067	0.00040067
1	chr18:22844279:A:G	22844279	NA,G	NA,A	NA,1	NA,inf	NA,inf	NA,1.06652	0.000400195	0.000400195
1	chr18:23266897:A:C	23266897	NA,C	NA,A	NA,1	NA,inf	NA,inf	NA,1.04613	0.000400176	0.000400176
1	chr18:23011591:C:G	23011591	NA,G	NA,C	NA,1	NA,-inf	NA,inf	NA,1.19636	0.000400019	0.000400019
1	chr18:23215237:G:T	23215237	T,T	G,G	1,1	inf,-inf	inf,inf	0.590684,2.03711	0.00039911	0.00039911
1	chr18:22714797:T:C	22714797	NA,C	NA,T	NA,1	NA,-inf	NA,inf	NA,1.22073	0.000397435	0.000397435
1	chr18:23592643:G:C	23592643	NA,C	NA,G	NA,1	NA,inf	NA,inf	NA,1.01539	0.000397415	0.000397415
1	chr18:24302102:G:A	24302102	NA,A	NA,G	NA,1	NA,inf	NA,inf	NA,1.12201	0.000397023	0.000397023
1	chr18:22879956:T:C	22879956	NA,C	NA,T	NA,1	NA,inf	NA,inf	NA,1.06221	0.000396832	0.000396832
1	chr18:22721342:T:A	22721342	NA,A	NA,T	NA,1	NA,inf	NA,inf	NA,0.907307	0.000393121	0.000393121
1	chr18:23650766:A:G	23650766	NA,G	NA,A	NA,1	NA,inf	NA,inf	NA,0.97589	0.000391893	0.000391893
1	chr18:22968123:A:G	22968123	NA,G	NA,A	NA,1	NA,-inf	NA,inf	NA,0.950867	0.000391516	0.000391516
1	chr18:22721297:T:C	22721297	NA,C	NA,T	NA,1	NA,-inf	NA,inf	NA,1.20733	0.00038943	0.00038943
1	chr18:22927585:T:C	22927585	NA,C	NA,T	NA,1	NA,inf	NA,inf	NA,1.05113	0.0003892	0.0003892
1	chr18:24365313:G:A	24365313	NA,A	NA,G	NA,1	NA,-inf	NA,inf	NA,1.1473	0.000389003	0.000389003
1	chr18:23718526:C:A	23718526	NA,A	NA,C	NA,1	NA,inf	NA,inf	NA,1.20693	0.000388461	0.000388461
1	chr18:24010852:A:G	24010852	NA,G	NA,A	NA,1	NA,inf	NA,inf	NA,1.08282	0.000388291	0.000388291
1	chr18:23009278:T:C	23009278	NA,C	NA,T	NA,1	NA,inf	NA,inf	NA,1.04516	0.000388106	0.000388106
1	chr18:22643123:A:G	22643123	NA,G	NA,A	NA,1	NA,inf	NA,inf	NA,1.04156	0.000386747	0.000386747
1	chr18:24146660:G:A	24146660	NA,A	NA,G	NA,1	NA,inf	NA,inf	NA,1.051	0.00038512	0.00038512
1	chr18:23497266:G:A	23497266	NA,A	NA,G	NA,1	NA,inf	NA,inf	NA,1.00298	0.000384619	0.000384619
1	chr18:24205592:A:C	24205592	NA,C	NA,A	NA,1	NA,-inf	NA,inf	NA,1.10952	0.000384495	0.000384495
1	chr18:22649909:G:A	22649909	NA,A	NA,G	NA,1	NA,inf	NA,inf	NA,1.03783	0.000384238	0.000384238
1	chr18:22643250:A:G	22643250	NA,G	NA,A	NA,1	NA,inf	NA,inf	NA,1.03686	0.000383585	0.000383585
1	chr18:23610748:T:TCACTG	23610748	NA,TCACTG	NA,T	NA,1	NA,inf	NA,inf	NA,0.985882	0.000381001	0.000381001
1	chr18:22891419:G:A	22891419	NA,A	NA,G	NA,1	NA,inf	NA,inf	NA,1.03796	0.000380926	0.000380926
1	chr18:23194970:A:G	23194970	NA,G	NA,A	NA,1	NA,-inf	NA,inf	NA,0.966695	0.000380441	0.000380441
1	chr18:22854115:G:A	22854115	NA,A	NA,G	NA,1	NA,-inf	NA,inf	NA,1.16387	0.00037988	0.00037988
1	chr18:22880220:T:C	22880220	NA,C	NA,T	NA,1	NA,-inf	NA,inf	NA,1.29667	0.000379596	0.000379596
1	chr18:22928136:G:C	22928136	NA,C	NA,G	NA,1	NA,inf	NA,inf	NA,1.0363	0.000379256	0.000379256
1	chr18:23297600:T:C	23297600	NA,C	NA,T	NA,1	NA,-inf	NA,inf	NA,1.25844	0.000377493	0.000377493
1	chr18:22793929:C:T	22793929	T,T	C,C	1,1	-inf,-inf	inf,inf	1.31975,2.01245	0.000377359	0.000377359
1	chr18:22980872:G:A	22980872	NA,A	NA,G	NA,1	NA,inf	NA,inf	NA,1.02643	0.000377209	0.000377209
1	chr18:24179471:C:T	24179471	NA,T	NA,C	NA,1	NA,-inf	NA,inf	NA,0.999003	0.000376264	0.000376264
1	chr18:23241357:T:A	23241357	NA,A	NA,T	NA,1	NA,-inf	NA,inf	NA,1.07961	0.000374586	0.000374586
1	chr18:23237923:T:G	23237923	NA,G	NA,T	NA,1	NA,inf	NA,inf	NA,1.07615	0.000374245	0.000374245
1	chr18:24308692:G:A	24308692	NA,A	NA,G	NA,1	NA,inf	NA,inf	NA,1.05539	0.000373822	0.000373822
1	chr18:23460806:T:C	23460806	NA,C	NA,T	NA,1	NA,-inf	NA,inf	NA,1.25883	0.000373806	0.000373806
1	chr18:22695262:G:A	22695262	NA,A	NA,G	NA,1	NA,-inf	NA,inf	NA,1.14445	0.00037377	0.00037377
1	chr18:23137233:C:A	23137233	NA,A	NA,C	NA,1	NA,-inf	NA,inf	NA,0.57762	0.000373766	0.000373766
1	chr18:22822861:T:G	22822861	NA,G	NA,T	NA,1	NA,inf	NA,inf	NA,1.02627	0.00037335	0.00037335
1	chr18:24178445:C:A	24178445	NA,A	NA,C	NA,1	NA,-inf	NA,inf	NA,1.06756	0.000372564	0.000372564
1	chr18:23233787:G:A	23233787	NA,A	NA,G	NA,1	NA,-inf	NA,inf	NA,1.15554	0.000372064	0.000372064
1	chr18:23779757:T:C	23779757	NA,C	NA,T	NA,1	NA,inf	NA,inf	NA,1.09819	0.000370706	0.000370706
1	chr18:23096172:C:T	23096172	T,NA	C,NA	1,NA	-inf,NA	inf,NA	2.95792,NA	0.00037054	0.00037054
1	chr18:24090366:A:G	24090366	NA,G	NA,A	NA,1	NA,-inf	NA,inf	NA,0.970844	0.000370108	0.000370108
1	chr18:24267534:T:C	24267534	NA,C	NA,T	NA,1	NA,-inf	NA,inf	NA,1.10898	0.000370052	0.000370052
1	chr18:23723883:A:T	23723883	NA,T	NA,A	NA,1	NA,inf	NA,inf	NA,1.22314	0.00036979	0.00036979
1	chr18:23288350:G:A	23288350	A,A	G,G	1,1	-inf,-inf	inf,inf	2.88624,0.567231	0.000369561	0.000369561
1	chr18:23836395:A:G	23836395	NA,G	NA,A	NA,1	NA,inf	NA,inf	NA,1.1796	0.000369313	0.000369313
1	chr18:23919376:A:G	23919376	G,NA	A,NA	1,NA	-inf,NA	inf,NA	0.748484,NA	0.000368342	0.000368342
1	chr18:24110151:C:T	24110151	NA,T	NA,C	NA,1	NA,-inf	NA,inf	NA,1.06844	0.000368169	0.000368169
1	chr18:23370502:A:G	23370502	NA,G	NA,A	NA,1	NA,inf	NA,inf	NA,1.04445	0.000366855	0.000366855
1	chr18:24184481:C:A	24184481	NA,A	NA,C	NA,1	NA,inf	NA,inf	NA,0.986928	0.000366253	0.000366253
1	chr18:24391105:C:T	24391105	T,T	C,C	1,1	inf,-inf	inf,inf	2.01476,0.542298	0.000366052	0.000366052
1	chr18:22811593:T:G	22811593	NA,G	NA,T	NA,1	NA,inf	NA,inf	NA,1.01604	0.000364676	0.000364676
1	chr18:23405824:G:A	23405824	NA,A	NA,G	NA,1	NA,-inf	NA,inf	NA,1.17806	0.000364181	0.000364181
1	chr18:23730684:A:T	23730684	NA,T	NA,A	NA,1	NA,-inf	NA,inf	NA,1.18846	0.000362613	0.000362613
1	chr18:24221180:T:C	24221180	NA,C	NA,T	NA,1	NA,-inf	NA,inf	NA,1.06609	0.000362115	0.000362115
1	chr18:24264700:T:C	24264700	NA,C	NA,T	NA,1	NA,-inf	NA,inf	NA,1.09653	0.000362076	0.000362076
1	chr18:23450442:A:G	23450442	NA,G	NA,A	NA,1	NA,-inf	NA,inf	NA,1.17017	0.000360917	0.000360917
1	chr18:24366494:C:T	24366494	NA,T	NA,C	NA,1	NA,-inf	NA,inf	NA,1.08019	0.000358887	0.000358887
1	chr18:22683096:A:T	22683096	NA,T	NA,A	NA,1	NA,inf	NA,inf	NA,1.06437	0.000357531	0.000357531
1	chr18:24167922:T:G	24167922	NA,G	NA,T	NA,1	NA,inf	NA,inf	NA,0.978442	0.000357446	0.000357446
1	chr18:23486466:G:A	23486466	NA,A	NA,G	NA,1	NA,-inf	NA,inf	NA,1.14842	0.000356535	0.000356535
1	chr18:22706132:T:C	22706132	C,C	T,T	1,1	-inf,-inf	inf,inf	1.77051,0.726735	0.000355605	0.000355605
1	chr18:23976658:A:G	23976658	NA,G	NA,A	NA,1	NA,inf	NA,inf	NA,1.0272	0.000355289	0.000355289
1	chr18:22721232:C:T	22721232	NA,T	NA,C	NA,1	NA,inf	NA,inf	NA,1.03944	0.00035435	0.00035435
1	chr18:23327220:G:C	23327220	NA,C	NA,G	NA,1	NA,-inf	NA,inf	NA,1.05716	0.000352556	0.000352556
1	chr18:22705423:T:C	22705423	C,C	T,T	1,1	-inf,-inf	inf,inf	1.77846,0.712936	0.000352529	0.000352529
1	chr18:23353953:T:G	23353953	NA,G	NA,T	NA,1	NA,-inf	NA,inf	NA,1.05329	0.000351229	0.000351229
1	chr18:22977414:A:C	22977414	NA,C	NA,A	NA,1	NA,-inf	NA,inf	NA,0.844001	0.000350659	0.000350659
1	chr18:24168001:G:A	24168001	NA,A	NA,G	NA,1	NA,-inf	NA,inf	NA,1.02463	0.000350605	0.000350605
1	chr18:22945075:T:TA	22945075	TA,TA	T,T	1,1	inf,inf	inf,inf	1.7547,0.0912094	0.000350563	0.000350563
1	chr18:24177866:T:A	24177866	A,NA	T,NA	1,NA	inf,NA	inf,NA	0.811242,NA	0.000350205	0.000350205
1	chr18:23199807:G:A	23199807	NA,A	NA,G	NA,1	NA,-inf	NA,inf	NA,0.855128	0.000349961	0.000349961
1	chr18:22701662:T:G	22701662	NA,G	NA,T	NA,1	NA,inf	NA,inf	NA,0.922157	0.000349958	0.000349958
1	chr18:23092591:T:G	23092591	NA,G	NA,T	NA,1	NA,inf	NA,inf	NA,0.592169	0.000349936	0.000349936
1	chr18:23270578:C:T	23270578	NA,T	NA,C	NA,1	NA,inf	NA,inf	NA,1.00417	0.000349429	0.000349429
1	chr18:22718769:C:T	22718769	NA,T	NA,C	NA,1	NA,inf	NA,inf	NA,1.01818	0.000349264	0.000349264
1	chr18:23796449:G:A	23796449	A,NA	G,NA	1,NA	-inf,NA	inf,NA	1.01352,NA	0.000348861	0.000348861
1	chr18:23441934:G:A	23441934	NA,A	NA,G	NA,1	NA,-inf	NA,inf	NA,1.14285	0.000348589	0.000348589
1	chr18:23290857:C:T	23290857	NA,T	NA,C	NA,1	NA,inf	NA,inf	NA,0.901907	0.000347879	0.000347879
1	chr18:23389230:C:T	23389230	NA,T	NA,C	NA,1	NA,inf	NA,inf	NA,0.988292	0.000347654	0.000347654
1	chr18:22772134:A:T	22772134	T,T	A,A	1,1	-inf,-inf	inf,inf	1.33321,1.96267	0.000347572	0.000347572
1	chr18:22649584:C:T	22649584	NA,T	NA,C	NA,1	NA,inf	NA,inf	NA,1.04473	0.000346611	0.000346611
1	chr18:22683591:A:G	22683591	NA,G	NA,A	NA,1	NA,-inf	NA,inf	NA,0.906523	0.000345969	0.000345969
1	chr18:24250412:G:A	24250412	NA,A	NA,G	NA,1	NA,-inf	NA,inf	NA,1.06816	0.000344606	0.000344606
1	chr18:22708271:C:T	22708271	NA,T	NA,C	NA,1	NA,-inf	NA,inf	NA,0.805866	0.000344257	0.000344257
1	chr18:22779278:A:G	22779278	G,G	A,A	1,1	-inf,-inf	inf,inf	1.29751,1.97135	0.000343923	0.000343923
1	chr18:23281952:T:A	23281952	A,A	T,T	1,1	-inf,-inf	inf,inf	3.91819,0.410527	0.000343875	0.000343875
1	chr18:23908585:A:G	23908585	NA,G	NA,A	NA,1	NA,inf	NA,inf	NA,1.00914	0.000343845	0.000343845
1	chr18:22914914:A:C	22914914	NA,C	NA,A	NA,1	NA,inf	NA,inf	NA,0.838695	0.000343701	0.000343701
1	chr18:23244769:G:A	23244769	NA,A	NA,G	NA,1	NA,inf	NA,inf	NA,1.02446	0.00034301	0.00034301
1	chr18:22727358:G:A	22727358	NA,A	NA,G	NA,1	NA,inf	NA,inf	NA,0.982954	0.00034235	0.00034235
1	chr18:23341270:G:A	23341270	NA,A	NA,G	NA,1	NA,-inf	NA,inf	NA,1.13424	0.000342295	0.000342295
1	chr18:22749942:G:A	22749942	A,A	G,G	1,1	inf,inf	inf,inf	1.21898,1.99895	0.000342063	0.000342063
1	chr18:24172947:G:A	24172947	NA,A	NA,G	NA,1	NA,inf	NA,inf	NA,1.00978	0.000342036	0.000342036
1	chr18:23628354:C:A	23628354	NA,A	NA,C	NA,1	NA,inf	NA,inf	NA,0.890832	0.000340646	0.000340646
1	chr18:23354095:G:C	23354095	NA,C	NA,G	NA,1	NA,inf	NA,inf	NA,0.955373	0.000340054	0.000340054
1	chr18:22839665:C:A	22839665	NA,A	NA,C	NA,1	NA,-inf	NA,inf	NA,1.09439	0.000339707	0.000339707
1	chr18:23539283:G:A	23539283	A,NA	G,NA	1,NA	inf,NA	inf,NA	1.22021,NA	0.000339463	0.000339463
1	chr18:22697719:A:AT	22697719	NA,AT	NA,A	NA,1	NA,inf	NA,inf	NA,0.904556	0.000339172	0.000339172
1	chr18:22769388:A:G	22769388	NA,G	NA,A	NA,1	NA,inf	NA,inf	NA,0.969076	0.000338973	0.000338973
1	chr18:22748545:G:C	22748545	NA,C	NA,G	NA,1	NA,inf	NA,inf	NA,0.947824	0.000338246	0.000338246
1	chr18:22994861:G:A	22994861	A,A	G,G	1,1	inf,inf	inf,inf	1.71684,0.129895	0.000338189	0.000338189
1	chr18:23730609:C:T	23730609	NA,T	NA,C	NA,1	NA,-inf	NA,inf	NA,1.14292	0.000337661	0.000337661
1	chr18:22703562:C:T	22703562	NA,T	NA,C	NA,1	NA,-inf	NA,inf	NA,1.19321	0.000337438	0.000337438
1	chr18:24265034:C:T	24265034	NA,T	NA,C	NA,1	NA,inf	NA,inf	NA,0.967891	0.000337381	0.000337381
1	chr18:23968210:C:A	23968210	A,NA	C,NA	1,NA	inf,NA	inf,NA	0.961032,NA	0.000336392	0.000336392
1	chr18:23633567:T:C	23633567	NA,C	NA,T	NA,1	NA,inf	NA,inf	NA,0.884024	0.000336313	0.000336313
1	chr18:22989408:A:G	22989408	NA,G	NA,A	NA,1	NA,-inf	NA,inf	NA,0.837761	0.00033514	0.00033514
1	chr18:23611118:C:T	23611118	NA,T	NA,C	NA,1	NA,inf	NA,inf	NA,0.911606	0.000334645	0.000334645
1	chr18:23586375:G:A	23586375	NA,A	NA,G	NA,1	NA,-inf	NA,inf	NA,1.08558	0.000333589	0.000333589
1	chr18:23390040:A:G	23390040	NA,G	NA,A	NA,1	NA,-inf	NA,inf	NA,1.09441	0.000333457	0.000333457
1	chr18:23102847:G:T	23102847	NA,T	NA,G	NA,1	NA,-inf	NA,inf	NA,0.377831	0.000333195	0.000333195
1	chr18:22725814:T:C	22725814	NA,C	NA,T	NA,1	NA,inf	NA,inf	NA,1.00155	0.000333115	0.000333115
1	chr18:22717014:A:G	22717014	NA,G	NA,A	NA,1	NA,inf	NA,inf	NA,0.966463	0.000332189	0.000332189
1	chr18:22729572:T:C	22729572	NA,C	NA,T	NA,1	NA,inf	NA,inf	NA,1.00066	0.000331765	0.000331765
1	chr18:23551316:G:A	23551316	NA,A	NA,G	NA,1	NA,-inf	NA,inf	NA,0.994055	0.000331706	0.000331706
1	chr18:23044200:C:A	23044200	A,A	C,C	1,1	inf,inf	inf,inf	0.779471,1.2685	0.000329951	0.000329951
1	chr18:24213281:G:A	24213281	NA,A	NA,G	NA,1	NA,inf	NA,inf	NA,0.942302	0.000329283	0.000329283
1	chr18:23565513:G:A	23565513	NA,A	NA,G	NA,1	NA,-inf	NA,inf	NA,1.16754	0.000329141	0.000329141
1	chr18:23481783:T:C	23481783	NA,C	NA,T	NA,1	NA,-inf	NA,inf	NA,1.10891	0.000328958	0.000328958
1	chr18:24266335:A:G	24266335	NA,G	NA,A	NA,1	NA,inf	NA,inf	NA,0.943747	0.000328127	0.000328127
1	chr18:22661018:G:A	22661018	NA,A	NA,G	NA,1	NA,inf	NA,inf	NA,0.94446	0.000327792	0.000327792
1	chr18:23056242:G:A	23056242	NA,A	NA,G	NA,1	NA,inf	NA,inf	NA,0.947243	0.000327784	0.000327784
1	chr18:23152736:C:T	23152736	NA,T	NA,C	NA,1	NA,-inf	NA,inf	NA,1.24393	0.000327091	0.000327091
1	chr18:22797214:T:C	22797214	C,C	T,T	1,1	-inf,-inf	inf,inf	1.27569,1.93062	0.000326534	0.000326534
1	chr18:23527928:G:C	23527928	NA,C	NA,G	NA,1	NA,inf	NA,inf	NA,0.928269	0.000326197	0.000326197
1	chr18:23155013:G:A	23155013	NA,A	NA,G	NA,1	NA,-inf	NA,inf	NA,1.24411	0.000326085	0.000326085
1	chr18:22784465:G:C	22784465	C,C	G,G	1,1	-inf,-inf	inf,inf	1.3199,1.92893	0.000325665	0.000325665
1	chr18:22696981:A:G	22696981	NA,G	NA,A	NA,1	NA,inf	NA,inf	NA,0.881467	0.00032559	0.00032559
1	chr18:22738050:T:C	22738050	NA,C	NA,T	NA,1	NA,inf	NA,inf	NA,0.958019	0.000325085	0.000325085
1	chr18:22933579:TCTCTTTAC:T	22933579	NA,T	NA,TCTCTTTAC	NA,1	NA,-inf	NA,inf	NA,1.01883	0.000324401	0.000324401
1	chr18:23828362:G:A	23828362	A,NA	G,NA	1,NA	inf,NA	inf,NA	0.92704,NA	0.000324156	0.000324156
1	chr18:22724632:G:C	22724632	NA,C	NA,G	NA,1	NA,inf	NA,inf	NA,0.985868	0.000323902	0.000323902
1	chr18:22965008:T:A	22965008	A,A	T,T	1,1	inf,-inf	inf,inf	1.79922,0.678974	0.000323774	0.000323774
1	chr18:22771767:C:G	22771767	G,G	C,C	1,1	-inf,-inf	inf,inf	1.28719,1.93737	0.000322461	0.000322461
1	chr18:22669236:T:C	22669236	NA,C	NA,T	NA,1	NA,inf	NA,inf	NA,0.936699	0.000322065	0.000322065
1	chr18:22744373:C:T	22744373	T,T	C,C	1,1	inf,inf	inf,inf	1.34134,1.91558	0.000321944	0.000321944
1	chr18:23484163:A:G	23484163	NA,G	NA,A	NA,1	NA,-inf	NA,inf	NA,1.0882	0.000321748	0.000321748
1	chr18:22738632:C:T	22738632	T,T	C,C	1,1	inf,inf	inf,inf	1.30534,1.93141	0.000321376	0.000321376
1	chr18:22705108:T:G	22705108	NA,G	NA,T	NA,1	NA,inf	NA,inf	NA,0.908319	0.0003209	0.0003209
1	chr18:22960115:A:G	22960115	G,G	A,A	1,1	inf,inf	inf,inf	1.71172,0.104807	0.000320687	0.000320687
1	chr18:22663902:G:A	22663902	NA,A	NA,G	NA,1	NA,-inf	NA,inf	NA,0.875594	0.000320421	0.000320421
1	chr18:22965386:C:A	22965386	NA,A	NA,C	NA,1	NA,inf	NA,inf	NA,0.93306	0.000320065	0.000320065
1	chr18:23570444:T:C	23570444	NA,C	NA,T	NA,1	NA,inf	NA,inf	NA,0.895796	0.000319982	0.000319982
1	chr18:23259668:G:A	23259668	A,A	G,G	1,1	inf,inf	inf,inf	2.85673,0.71779	0.000318405	0.000318405
1	chr18:22720655:A:C	22720655	NA,C	NA,A	NA,1	NA,inf	NA,inf	NA,0.976697	0.000318362	0.000318362
1	chr18:24265260:A:G	24265260	NA,G	NA,A	NA,1	NA,inf	NA,inf	NA,0.924892	0.000318293	0.000318293
1	chr18:23138918:A:G	23138918	NA,G	NA,A	NA,1	NA,-inf	NA,inf	NA,0.504794	0.000318017	0.000318017
1	chr18:23007009:G:A	23007009	NA,A	NA,G	NA,1	NA,inf	NA,inf	NA,0.794967	0.000317776	0.000317776
1	chr18:24017391:G:A	24017391	NA,A	NA,G	NA,1	NA,-inf	NA,inf	NA,1.02479	0.00031745	0.00031745
1	chr18:22769006:A:G	22769006	NA,G	NA,A	NA,1	NA,inf	NA,inf	NA,0.92852	0.000316274	0.000316274
1	chr18:23414319:AAGGAAGGAAGGAAGGC:A	23414319	NA,A	NA,AAGGAAGGAAGGAAGGC	NA,1	NA,inf	NA,inf	NA,0.897353	0.000315774	0.000315774
1	chr18:23312567:C:T	23312567	NA,T	NA,C	NA,1	NA,inf	NA,inf	NA,0.910362	0.000315593	0.000315593
1	chr18:24268166:A:G	24268166	NA,G	NA,A	NA,1	NA,-inf	NA,inf	NA,1.00746	0.000315439	0.000315439
1	chr18:23652093:A:G	23652093	NA,G	NA,A	NA,1	NA,inf	NA,inf	NA,0.885651	0.000314426	0.000314426
1	chr18:24180929:A:T	24180929	NA,T	NA,A	NA,1	NA,inf	NA,inf	NA,0.900961	0.000314422	0.000314422
1	chr18:23038414:G:A	23038414	NA,A	NA,G	NA,1	NA,-inf	NA,inf	NA,0.980838	0.000312985	0.000312985
1	chr18:23340083:T:A	23340083	A,NA	T,NA	1,NA	-inf,NA	inf,NA	0.307909,NA	0.000312585	0.000312585
1	chr18:22776750:T:C	22776750	C,C	T,T	1,1	-inf,-inf	inf,inf	1.28668,1.92785	0.000312196	0.000312196
1	chr18:24348956:G:A	24348956	NA,A	NA,G	NA,1	NA,inf	NA,inf	NA,0.928365	0.000310626	0.000310626
1	chr18:23707725:C:A	23707725	NA,A	NA,C	NA,1	NA,inf	NA,inf	NA,1.08912	0.000310403	0.000310403
1	chr18:23010884:T:C	23010884	C,C	T,T	1,1	-inf,-inf	inf,inf	1.68844,0.065629	0.000310292	0.000310292
1	chr18:22760609:T:C	22760609	C,C	T,T	1,1	inf,inf	inf,inf	1.26015,1.9304	0.000310148	0.000310148
1	chr18:22952145:C:T	22952145	NA,T	NA,C	NA,1	NA,inf	NA,inf	NA,0.913672	0.000310027	0.000310027
1	chr18:22938241:C:T	22938241	NA,T	NA,C	NA,1	NA,-inf	NA,inf	NA,1.0389	0.000310018	0.000310018
1	chr18:23389051:G:A	23389051	NA,A	NA,G	NA,1	NA,-inf	NA,inf	NA,1.05186	0.000309246	0.000309246
1	chr18:23568498:C:T	23568498	NA,T	NA,C	NA,1	NA,-inf	NA,inf	NA,0.813261	0.000308623	0.000308623
1	chr18:22780139:T:C	22780139	C,C	T,T	1,1	-inf,-inf	inf,inf	1.22395,1.93661	0.000308512	0.000308512
1	chr18:22757850:A:G	22757850	NA,G	NA,A	NA,1	NA,inf	NA,inf	NA,0.912092	0.000308266	0.000308266
1	chr18:23208022:T:C	23208022	NA,C	NA,T	NA,1	NA,-inf	NA,inf	NA,0.846664	0.000308082	0.000308082
1	chr18:22774169:G:T	22774169	T,NA	G,NA	1,NA	inf,NA	inf,NA	2.50138,NA	0.00030755	0.00030755
1	chr18:23566423:G:A	23566423	NA,A	NA,G	NA,1	NA,inf	NA,inf	NA,0.877624	0.000306461	0.000306461
1	chr18:23589571:C:G	23589571	NA,G	NA,C	NA,1	NA,inf	NA,inf	NA,0.886038	0.000306007	0.000306007
1	chr18:24184975:A:G	24184975	NA,G	NA,A	NA,1	NA,-inf	NA,inf	NA,0.948801	0.00030599	0.00030599
1	chr18:24190038:C:T	24190038	T,NA	C,NA	1,NA	-inf,NA	inf,NA	1.33643,NA	0.000305988	0.000305988
1	chr18:23522943:G:A	23522943	NA,A	NA,G	NA,1	NA,inf	NA,inf	NA,0.8939	0.000305857	0.000305857
1	chr18:22737231:C:T	22737231	NA,T	NA,C	NA,1	NA,inf	NA,inf	NA,0.906774	0.000305488	0.000305488
1	chr18:23641927:G:A	23641927	NA,A	NA,G	NA,1	NA,inf	NA,inf	NA,0.834427	0.000305482	0.000305482
1	chr18:23286241:C:T	23286241	NA,T	NA,C	NA,1	NA,inf	NA,inf	NA,0.819556	0.000305384	0.000305384
1	chr18:23708226:C:T	23708226	NA,T	NA,C	NA,1	NA,inf	NA,inf	NA,1.07911	0.000305375	0.000305375
1	chr18:22963094:CCTT:C	22963094	NA,C	NA,CCTT	NA,1	NA,inf	NA,inf	NA,0.772906	0.00030512	0.00030512
1	chr18:22955906:G:A	22955906	NA,A	NA,G	NA,1	NA,-inf	NA,inf	NA,1.10689	0.000305094	0.000305094
1	chr18:24289545:G:A	24289545	NA,A	NA,G	NA,1	NA,inf	NA,inf	NA,0.951093	0.000305082	0.000305082
1	chr18:23011784:G:A	23011784	A,A	G,G	1,1	-inf,inf	inf,inf	1.68647,0.122856	0.000304993	0.000304993
1	chr18:24227129:G:A	24227129	NA,A	NA,G	NA,1	NA,-inf	NA,inf	NA,0.93931	0.000304993	0.000304993
1	chr18:22756701:T:C	22756701	C,C	T,T	1,1	inf,inf	inf,inf	1.31187,1.90081	0.000304734	0.000304734
1	chr18:22711563:A:G	22711563	NA,G	NA,A	NA,1	NA,inf	NA,inf	NA,0.997023	0.000304362	0.000304362
1	chr18:22753870:T:C	22753870	C,C	T,T	1,1	inf,inf	inf,inf	1.26774,1.91526	0.000303432	0.000303432
1	chr18:22973464:A:G	22973464	NA,G	NA,A	NA,1	NA,inf	NA,inf	NA,0.90068	0.000303278	0.000303278
1	chr18:24040239:G:A	24040239	NA,A	NA,G	NA,1	NA,inf	NA,inf	NA,0.835296	0.000303032	0.000303032
1	chr18:24214491:T:C	24214491	NA,C	NA,T	NA,1	NA,inf	NA,inf	NA,0.951318	0.000302535	0.000302535
1	chr18:22750811:G:A	22750811	NA,A	NA,G	NA,1	NA,inf	NA,inf	NA,0.81814	0.000302279	0.000302279
1	chr18:23314235:G:A	23314235	NA,A	NA,G	NA,1	NA,inf	NA,inf	NA,0.810422	0.000301963	0.000301963
1	chr18:22747258:C:T	22747258	T,T	C,C	1,1	inf,inf	inf,inf	1.25932,1.91526	0.000301708	0.000301708
1	chr18:23861338:T:A	23861338	A,NA	T,NA	1,NA	-inf,NA	inf,NA	0.690054,NA	0.000301422	0.000301422
1	chr18:24279636:C:CAT	24279636	NA,CAT	NA,C	NA,1	NA,inf	NA,inf	NA,0.941297	0.000301133	0.000301133
1	chr18:23223527:G:A	23223527	NA,A	NA,G	NA,1	NA,inf	NA,inf	NA,0.849574	0.000300552	0.000300552
1	chr18:22753054:C:A	22753054	A,A	C,C	1,1	inf,inf	inf,inf	1.26216,1.91275	0.000300395	0.000300395
1	chr18:23191306:T:C	23191306	NA,C	NA,T	NA,1	NA,inf	NA,inf	NA,0.940006	0.000300311	0.000300311
1	chr18:22689009:G:C	22689009	NA,C	NA,G	NA,1	NA,-inf	NA,inf	NA,1.07554	0.000300306	0.000300306
1	chr18:23075947:T:C	23075947	NA,C	NA,T	NA,1	NA,-inf	NA,inf	NA,0.466693	0.000300175	0.000300175
1	chr18:24261229:T:C	24261229	NA,C	NA,T	NA,1	NA,inf	NA,inf	NA,0.883883	0.000300067	0.000300067
1	chr18:22844191:A:G	22844191	G,G	A,A	1,1	-inf,-inf	inf,inf	1.53468,0.476521	0.000300057	0.000300057
1	chr18:23394939:C:T	23394939	NA,T	NA,C	NA,1	NA,-inf	NA,inf	NA,1.01393	0.000299984	0.000299984
1	chr18:23277828:T:G	23277828	NA,G	NA,T	NA,1	NA,-inf	NA,inf	NA,1.11277	0.000299675	0.000299675
1	chr18:23537961:C:T	23537961	NA,T	NA,C	NA,1	NA,inf	NA,inf	NA,0.887915	0.000299426	0.000299426
1	chr18:24050929:T:G	24050929	G,NA	T,NA	1,NA	-inf,NA	inf,NA	1.57227,NA	0.00029911	0.00029911
1	chr18:23441748:G:A	23441748	NA,A	NA,G	NA,1	NA,-inf	NA,inf	NA,1.04958	0.00029871	0.00029871
1	chr18:22963404:G:C	22963404	C,C	G,G	1,1	-inf,inf	inf,inf	1.77597,0.544539	0.000295248	0.000295248
1	chr18:23617163:G:A	23617163	NA,A	NA,G	NA,1	NA,inf	NA,inf	NA,0.845786	0.000294817	0.000294817
1	chr18:23476844:G:A	23476844	NA,A	NA,G	NA,1	NA,inf	NA,inf	NA,0.827178	0.00029397	0.00029397
1	chr18:24187812:C:G	24187812	G,G	C,C	1,1	inf,inf	inf,inf	0.610386,2.02016	0.000293226	0.000293226
1	chr18:23716465:G:A	23716465	NA,A	NA,G	NA,1	NA,inf	NA,inf	NA,1.05203	0.000292972	0.000292972
1	chr18:22718607:A:G	22718607	G,G	A,A	1,1	inf,inf	inf,inf	1.89801,1.32691	0.000292924	0.000292924
1	chr18:23169052:C:T	23169052	NA,T	NA,C	NA,1	NA,-inf	NA,inf	NA,1.17013	0.000292839	0.000292839
1	chr18:23709670:C:T	23709670	NA,T	NA,C	NA,1	NA,inf	NA,inf	NA,1.05571	0.000292253	0.000292253
1	chr18:24263879:C:T	24263879	NA,T	NA,C	NA,1	NA,inf	NA,inf	NA,0.877235	0.000291813	0.000291813
1	chr18:23283949:G:A	23283949	A,A	G,G	1,1	-inf,-inf	inf,inf	2.84678,0.763512	0.000291257	0.000291257
1	chr18:22740102:A:G	22740102	NA,G	NA,A	NA,1	NA,inf	NA,inf	NA,0.877511	0.000290731	0.000290731
1	chr18:23171825:A:G	23171825	NA,G	NA,A	NA,1	NA,inf	NA,inf	NA,1.27403	0.000290717	0.000290717
1	chr18:23283531:T:C	23283531	C,C	T,T	1,1	-inf,-inf	inf,inf	2.96776,0.666946	0.000290424	0.000290424
1	chr18:23038190:T:C	23038190	NA,C	NA,T	NA,1	NA,inf	NA,inf	NA,0.972167	0.000289462	0.000289462
1	chr18:22926164:T:C	22926164	NA,C	NA,T	NA,1	NA,-inf	NA,inf	NA,1.07286	0.000289315	0.000289315
1	chr18:24308033:G:A	24308033	NA,A	NA,G	NA,1	NA,inf	NA,inf	NA,0.908535	0.000288703	0.000288703
1	chr18:23038844:C:T	23038844	NA,T	NA,C	NA,1	NA,inf	NA,inf	NA,0.872098	0.000288587	0.000288587
1	chr18:23517967:C:A	23517967	NA,A	NA,C	NA,1	NA,-inf	NA,inf	NA,0.994655	0.000288513	0.000288513
1	chr18:23010876:A:G	23010876	NA,G	NA,A	NA,1	NA,inf	NA,inf	NA,0.870833	0.000288205	0.000288205
1	chr18:22886812:A:G	22886812	NA,G	NA,A	NA,1	NA,-inf	NA,inf	NA,1.06986	0.00028818	0.00028818
1	chr18:23546424:T:C	23546424	NA,C	NA,T	NA,1	NA,inf	NA,inf	NA,0.869777	0.0002879	0.0002879
1	chr18:23765960:G:T	23765960	T,T	G,G	1,1	-inf,inf	inf,inf	1.8215,0.811354	0.000287727	0.000287727
1	chr18:23215395:T:C	23215395	C,C	T,T	1,1	inf,-inf	inf,inf	0.568245,2.16392	0.000287567	0.000287567
1	chr18:23452945:G:A	23452945	NA,A	NA,G	NA,1	NA,-inf	NA,inf	NA,1.01474	0.000287512	0.000287512
1	chr18:23166805:C:T	23166805	NA,T	NA,C	NA,1	NA,-inf	NA,inf	NA,1.15525	0.000286461	0.000286461
1	chr18:23252758:T:A	23252758	NA,A	NA,T	NA,1	NA,-inf	NA,inf	NA,0.890825	0.000286132	0.000286132
1	chr18:24390981:T:C	24390981	NA,C	NA,T	NA,1	NA,inf	NA,inf	NA,0.887974	0.00028548	0.00028548
1	chr18:23156659:G:A	23156659	NA,A	NA,G	NA,1	NA,-inf	NA,inf	NA,1.15465	0.000285056	0.000285056
1	chr18:23165468:G:A	23165468	NA,A	NA,G	NA,1	NA,-inf	NA,inf	NA,1.15126	0.00028464	0.00028464
1	chr18:23041376:T:A	23041376	A,A	T,T	1,1	inf,-inf	inf,inf	1.61623,0.197638	0.000284549	0.000284549
1	chr18:23403945:C:G	23403945	NA,G	NA,C	NA,1	NA,-inf	NA,inf	NA,0.977536	0.000284036	0.000284036
1	chr18:23543676:C:T	23543676	NA,T	NA,C	NA,1	NA,inf	NA,inf	NA,0.837143	0.000283882	0.000283882
1	chr18:23650960:C:T	23650960	NA,T	NA,C	NA,1	NA,inf	NA,inf	NA,0.793261	0.000283696	0.000283696
1	chr18:23179524:A:C	23179524	NA,C	NA,A	NA,1	NA,inf	NA,inf	NA,0.717803	0.000282772	0.000282772
1	chr18:22971379:GT:G	22971379	G,G	GT,GT	1,1	inf,inf	inf,inf	1.66708,0.0454021	0.000282599	0.000282599
1	chr18:23563249:A:G	23563249	NA,G	NA,A	NA,1	NA,-inf	NA,inf	NA,0.898675	0.000282167	0.000282167
1	chr18:24211393:T:C	24211393	NA,C	NA,T	NA,1	NA,inf	NA,inf	NA,0.883854	0.000282035	0.000282035
1	chr18:24265682:C:T	24265682	T,T	C,C	1,1	inf,inf	inf,inf	0.271765,1.63541	0.000281956	0.000281956
1	chr18:23697927:C:T	23697927	NA,T	NA,C	NA,1	NA,-inf	NA,inf	NA,0.946279	0.000281635	0.000281635
1	chr18:23702825:C:T	23702825	NA,T	NA,C	NA,1	NA,inf	NA,inf	NA,1.02376	0.000280329	0.000280329
1	chr18:22657804:T:C	22657804	NA,C	NA,T	NA,1	NA,inf	NA,inf	NA,0.968511	0.0002798	0.0002798
1	chr18:22650862:T:C	22650862	NA,C	NA,T	NA,1	NA,inf	NA,inf	NA,0.967322	0.00027928	0.00027928
1	chr18:23649811:C:T	23649811	NA,T	NA,C	NA,1	NA,inf	NA,inf	NA,0.783263	0.000279024	0.000279024
1	chr18:24212060:T:A	24212060	NA,A	NA,T	NA,1	NA,inf	NA,inf	NA,0.87644	0.000278911	0.000278911
1	chr18:24003691:CT:C	24003691	NA,C	NA,CT	NA,1	NA,-inf	NA,inf	NA,0.96379	0.000278513	0.000278513
1	chr18:23678860:G:A	23678860	NA,A	NA,G	NA,1	NA,inf	NA,inf	NA,0.847353	0.000278471	0.000278471
1	chr18:23038413:T:C	23038413	NA,C	NA,T	NA,1	NA,-inf	NA,inf	NA,0.908349	0.000277505	0.000277505
1	chr18:24235542:C:T	24235542	NA,T	NA,C	NA,1	NA,inf	NA,inf	NA,0.874981	0.000277276	0.000277276
1	chr18:22952374:T:G	22952374	NA,G	NA,T	NA,1	NA,-inf	NA,inf	NA,0.965604	0.000276949	0.000276949
1	chr18:24390489:C:T	24390489	T,T	C,C	1,1	-inf,-inf	inf,inf	1.25389,0.818445	0.000276823	0.000276823
1	chr18:23519850:A:AT	23519850	NA,AT	NA,A	NA,1	NA,inf	NA,inf	NA,0.835021	0.000276068	0.000276068
1	chr18:22670697:T:C	22670697	NA,C	NA,T	NA,1	NA,inf	NA,inf	NA,0.909104	0.000275934	0.000275934
1	chr18:22669377:G:A	22669377	NA,A	NA,G	NA,1	NA,inf	NA,inf	NA,0.908545	0.000275691	0.000275691
1	chr18:22982922:C:A	22982922	A,A	C,C	1,1	inf,inf	inf,inf	1.62105,0.112209	0.00027548	0.00027548
1	chr18:22983169:C:T	22983169	T,T	C,C	1,1	inf,inf	inf,inf	1.63015,0.0954516	0.000275429	0.000275429
1	chr18:24017478:A:G	24017478	NA,G	NA,A	NA,1	NA,-inf	NA,inf	NA,0.939296	0.000275254	0.000275254
1	chr18:23647965:C:CCCCCA	23647965	NA,CCCCCA	NA,C	NA,1	NA,inf	NA,inf	NA,0.774399	0.000274754	0.000274754
1	chr18:24292479:G:C	24292479	NA,C	NA,G	NA,1	NA,inf	NA,inf	NA,0.898983	0.0002746	0.0002746
1	chr18:23542608:C:T	23542608	NA,T	NA,C	NA,1	NA,inf	NA,inf	NA,0.964654	0.000274383	0.000274383
1	chr18:22837980:T:C	22837980	NA,C	NA,T	NA,1	NA,-inf	NA,inf	NA,1.0833	0.000273989	0.000273989
1	chr18:23175951:G:A	23175951	NA,A	NA,G	NA,1	NA,-inf	NA,inf	NA,1.12158	0.000273918	0.000273918
1	chr18:23139512:G:T	23139512	NA,T	NA,G	NA,1	NA,-inf	NA,inf	NA,0.23113	0.000273656	0.000273656
1	chr18:24139036:A:T	24139036	NA,T	NA,A	NA,1	NA,-inf	NA,inf	NA,0.912177	0.000273419	0.000273419
1	chr18:23067803:T:C	23067803	NA,C	NA,T	NA,1	NA,-inf	NA,inf	NA,0.977598	0.00027293	0.00027293
1	chr18:23647966:TGGGATCTA:T	23647966	NA,T	NA,TGGGATCTA	NA,1	NA,inf	NA,inf	NA,0.769735	0.000272436	0.000272436
1	chr18:23897760:A:C	23897760	NA,C	NA,A	NA,1	NA,-inf	NA,inf	NA,0.854536	0.000272243	0.000272243
1	chr18:22786124:T:C	22786124	NA,C	NA,T	NA,1	NA,inf	NA,inf	NA,0.753674	0.000272231	0.000272231
1	chr18:24093222:A:G	24093222	NA,G	NA,A	NA,1	NA,-inf	NA,inf	NA,0.907185	0.000272107	0.000272107
1	chr18:22827111:G:A	22827111	NA,A	NA,G	NA,1	NA,-inf	NA,inf	NA,1.03645	0.000271542	0.000271542
1	chr18:23865649:G:C	23865649	NA,C	NA,G	NA,1	NA,-inf	NA,inf	NA,0.847144	0.000271248	0.000271248
1	chr18:23662449:G:A	23662449	NA,A	NA,G	NA,1	NA,inf	NA,inf	NA,0.765877	0.000270661	0.000270661
1	chr18:22919581:G:C	22919581	NA,C	NA,G	NA,1	NA,-inf	NA,inf	NA,1.02854	0.000270262	0.000270262
1	chr18:23176658:CAAGG:C	23176658	NA,C	NA,CAAGG	NA,1	NA,-inf	NA,inf	NA,1.11194	0.000270178	0.000270178
1	chr18:22849721:T:C	22849721	NA,C	NA,T	NA,1	NA,-inf	NA,inf	NA,0.969389	0.000269817	0.000269817
1	chr18:23205841:G:A	23205841	NA,A	NA,G	NA,1	NA,-inf	NA,inf	NA,0.810188	0.000269718	0.000269718
1	chr18:22910039:C:A	22910039	NA,A	NA,C	NA,1	NA,-inf	NA,inf	NA,1.02711	0.000269686	0.000269686
1	chr18:24071427:A:G	24071427	NA,G	NA,A	NA,1	NA,inf	NA,inf	NA,0.92464	0.000269656	0.000269656
1	chr18:24001734:G:C	24001734	NA,C	NA,G	NA,1	NA,-inf	NA,inf	NA,0.941713	0.000269652	0.000269652
1	chr18:23472728:T:G	23472728	NA,G	NA,T	NA,1	NA,-inf	NA,inf	NA,0.975235	0.000269642	0.000269642
1	chr18:23231006:A:C	23231006	NA,C	NA,A	NA,1	NA,inf	NA,inf	NA,0.817657	0.000269541	0.000269541
1	chr18:22945388:A:T	22945388	T,T	A,A	1,1	inf,-inf	inf,inf	1.63937,0.13721	0.000269179	0.000269179
1	chr18:22732473:C:T	22732473	NA,T	NA,C	NA,1	NA,-inf	NA,inf	NA,1.07615	0.000268984	0.000268984
1	chr18:23158133:A:C	23158133	NA,C	NA,A	NA,1	NA,-inf	NA,inf	NA,1.11181	0.000267966	0.000267966
1	chr18:22810293:A:G	22810293	G,G	A,A	1,1	inf,-inf	inf,inf	2.076,0.858206	0.000267555	0.000267555
1	chr18:23188703:T:C	23188703	NA,C	NA,T	NA,1	NA,-inf	NA,inf	NA,0.692347	0.000266805	0.000266805
1	chr18:23202326:G:C	23202326	NA,C	NA,G	NA,1	NA,inf	NA,inf	NA,0.683962	0.000265735	0.000265735
1	chr18:22709310:A:C	22709310	NA,C	NA,A	NA,1	NA,inf	NA,inf	NA,0.832473	0.000265495	0.000265495
1	chr18:23278076:G:T	23278076	NA,T	NA,G	NA,1	NA,-inf	NA,inf	NA,1.02903	0.000265216	0.000265216
1	chr18:23162106:A:C	23162106	NA,C	NA,A	NA,1	NA,-inf	NA,inf	NA,1.10413	0.000264964	0.000264964
1	chr18:24245049:C:T	24245049	NA,T	NA,C	NA,1	NA,inf	NA,inf	NA,0.827956	0.000264953	0.000264953
1	chr18:23039338:C:T	23039338	NA,T	NA,C	NA,1	NA,-inf	NA,inf	NA,0.913133	0.00026494	0.00026494
1	chr18:24265044:C:T	24265044	NA,T	NA,C	NA,1	NA,-inf	NA,inf	NA,0.911948	0.000264816	0.000264816
1	chr18:23496752:C:T	23496752	NA,T	NA,C	NA,1	NA,inf	NA,inf	NA,0.803602	0.000263769	0.000263769
1	chr18:23499007:G:A	23499007	NA,A	NA,G	NA,1	NA,inf	NA,inf	NA,0.803602	0.000263769	0.000263769
1	chr18:23451779:A:G	23451779	NA,G	NA,A	NA,1	NA,-inf	NA,inf	NA,0.957427	0.000263651	0.000263651
1	chr18:24325636:A:G	24325636	NA,G	NA,A	NA,1	NA,inf	NA,inf	NA,0.851407	0.00026345	0.00026345
1	chr18:23779444:A:G	23779444	NA,G	NA,A	NA,1	NA,inf	NA,inf	NA,0.906703	0.000263415	0.000263415
1	chr18:24379865:C:T	24379865	NA,T	NA,C	NA,1	NA,-inf	NA,inf	NA,0.83983	0.000262912	0.000262912
1	chr18:23006704:G:A	23006704	NA,A	NA,G	NA,1	NA,inf	NA,inf	NA,0.816107	0.00026274	0.00026274
1	chr18:23481899:A:G	23481899	NA,G	NA,A	NA,1	NA,-inf	NA,inf	NA,0.985284	0.000262596	0.000262596
1	chr18:23402759:AT:A	23402759	NA,A	NA,AT	NA,1	NA,inf	NA,inf	NA,0.766038	0.000262229	0.000262229
1	chr18:22841504:G:A	22841504	NA,A	NA,G	NA,1	NA,-inf	NA,inf	NA,1.00811	0.0002621	0.0002621
1	chr18:23067139:C:A	23067139	NA,A	NA,C	NA,1	NA,-inf	NA,inf	NA,0.849207	0.000261493	0.000261493
1	chr18:23264912:C:T	23264912	NA,T	NA,C	NA,1	NA,inf	NA,inf	NA,0.819577	0.000261175	0.000261175
1	chr18:23459734:A:G	23459734	NA,G	NA,A	NA,1	NA,-inf	NA,inf	NA,0.951436	0.000261124	0.000261124
1	chr18:23667982:A:T	23667982	NA,T	NA,A	NA,1	NA,inf	NA,inf	NA,0.743755	0.000261106	0.000261106
1	chr18:23649834:A:G	23649834	NA,G	NA,A	NA,1	NA,inf	NA,inf	NA,0.744127	0.000260798	0.000260798
1	chr18:23471342:A:G	23471342	NA,G	NA,A	NA,1	NA,-inf	NA,inf	NA,1.0395	0.000260532	0.000260532
1	chr18:23364165:T:C	23364165	NA,C	NA,T	NA,1	NA,-inf	NA,inf	NA,0.988679	0.000260452	0.000260452
1	chr18:23696523:C:T	23696523	NA,T	NA,C	NA,1	NA,inf	NA,inf	NA,0.838934	0.000260336	0.000260336
1	chr18:24377135:C:T	24377135	NA,T	NA,C	NA,1	NA,-inf	NA,inf	NA,0.819338	0.000260185	0.000260185
1	chr18:22727978:G:A	22727978	NA,A	NA,G	NA,1	NA,-inf	NA,inf	NA,0.996849	0.000259891	0.000259891
1	chr18:23253671:T:TTCGAG	23253671	NA,TTCGAG	NA,T	NA,1	NA,-inf	NA,inf	NA,1.05102	0.000259026	0.000259026
1	chr18:22662221:C:G	22662221	G,G	C,C	1,1	-inf,-inf	inf,inf	0.558661,2.14458	0.000258792	0.000258792
1	chr18:22736181:A:G	22736181	G,G	A,A	1,1	inf,inf	inf,inf	1.09375,1.89266	0.000258752	0.000258752
1	chr18:22951923:G:A	22951923	A,A	G,G	1,1	inf,-inf	inf,inf	1.62334,0.124034	0.000257878	0.000257878
1	chr18:22720728:A:G	22720728	G,G	A,A	1,1	inf,inf	inf,inf	1.78204,1.33819	0.00025787	0.00025787
1	chr18:24374988:G:A	24374988	NA,A	NA,G	NA,1	NA,-inf	NA,inf	NA,0.776161	0.00025777	0.00025777
1	chr18:24044499:T:C	24044499	NA,C	NA,T	NA,1	NA,inf	NA,inf	NA,0.837292	0.000257624	0.000257624
1	chr18:23173877:C:T	23173877	NA,T	NA,C	NA,1	NA,-inf	NA,inf	NA,1.08118	0.000256938	0.000256938
1	chr18:23146171:A:G	23146171	NA,G	NA,A	NA,1	NA,-inf	NA,inf	NA,1.06876	0.000256749	0.000256749
1	chr18:23005897:G:T	23005897	NA,T	NA,G	NA,1	NA,-inf	NA,inf	NA,0.854246	0.000256092	0.000256092
1	chr18:24262886:T:C	24262886	NA,C	NA,T	NA,1	NA,inf	NA,inf	NA,0.794089	0.000255879	0.000255879
1	chr18:24294514:G:A	24294514	NA,A	NA,G	NA,1	NA,inf	NA,inf	NA,0.852839	0.000255663	0.000255663
1	chr18:23618357:C:T	23618357	NA,T	NA,C	NA,1	NA,-inf	NA,inf	NA,0.772404	0.000255633	0.000255633
1	chr18:22721842:C:A	22721842	NA,A	NA,C	NA,1	NA,inf	NA,inf	NA,0.729584	0.000255428	0.000255428
1	chr18:22840785:G:A	22840785	NA,A	NA,G	NA,1	NA,-inf	NA,inf	NA,0.990856	0.000255383	0.000255383
1	chr18:22887279:G:A	22887279	NA,A	NA,G	NA,1	NA,-inf	NA,inf	NA,0.923111	0.000254848	0.000254848
1	chr18:22701202:TTTATTTCC:T	22701202	NA,T	NA,TTTATTTCC	NA,1	NA,inf	NA,inf	NA,0.871016	0.000254813	0.000254813
1	chr18:22766724:C:G	22766724	G,G	C,C	1,1	inf,inf	inf,inf	2.64657,0.848223	0.000254624	0.000254624
1	chr18:23132902:T:C	23132902	NA,C	NA,T	NA,1	NA,inf	NA,inf	NA,0.763352	0.000254508	0.000254508
1	chr18:24388460:AAC:A	24388460	A,A	AAC,AAC	1,1	-inf,inf	inf,inf	1.7071,0.109818	0.000254317	0.000254317
1	chr18:22848991:A:G	22848991	NA,G	NA,A	NA,1	NA,-inf	NA,inf	NA,0.928903	0.000253476	0.000253476
1	chr18:23733542:C:T	23733542	NA,T	NA,C	NA,1	NA,inf	NA,inf	NA,0.964685	0.000253343	0.000253343
1	chr18:23218802:C:T	23218802	T,T	C,C	1,1	-inf,-inf	inf,inf	4.81829,0.805499	0.000253275	0.000253275
1	chr18:22736530:C:T	22736530	T,T	C,C	1,1	inf,inf	inf,inf	1.07247,1.88617	0.000253035	0.000253035
1	chr18:22646063:T:C	22646063	NA,C	NA,T	NA,1	NA,inf	NA,inf	NA,0.850876	0.000252983	0.000252983
1	chr18:23992080:G:A	23992080	A,A	G,G	1,1	inf,-inf	inf,inf	1.8808,0.6425	0.000252905	0.000252905
1	chr18:23003371:A:G	23003371	NA,G	NA,A	NA,1	NA,-inf	NA,inf	NA,0.844854	0.000252258	0.000252258
1	chr18:22924705:G:A	22924705	NA,A	NA,G	NA,1	NA,-inf	NA,inf	NA,0.864679	0.000251962	0.000251962
1	chr18:23467675:T:C	23467675	NA,C	NA,T	NA,1	NA,-inf	NA,inf	NA,0.92755	0.000251851	0.000251851
1	chr18:24356283:T:G	24356283	NA,G	NA,T	NA,1	NA,-inf	NA,inf	NA,0.876962	0.000251493	0.000251493
1	chr18:22669400:G:A	22669400	NA,A	NA,G	NA,1	NA,inf	NA,inf	NA,0.851412	0.00025137	0.00025137
1	chr18:23061785:G:C	23061785	NA,C	NA,G	NA,1	NA,-inf	NA,inf	NA,0.788339	0.00025075	0.00025075
1	chr18:23477456:T:C	23477456	NA,C	NA,T	NA,1	NA,-inf	NA,inf	NA,0.92266	0.000250388	0.000250388
1	chr18:23663545:C:T	23663545	NA,T	NA,C	NA,1	NA,-inf	NA,inf	NA,0.751083	0.000250078	0.000250078
1	chr18:24085782:T:C	24085782	NA,C	NA,T	NA,1	NA,inf	NA,inf	NA,0.79442	0.000249992	0.000249992
1	chr18:23140092:T:C	23140092	NA,C	NA,T	NA,1	NA,-inf	NA,inf	NA,0.169689	0.000249441	0.000249441
1	chr18:23578925:C:T	23578925	NA,T	NA,C	NA,1	NA,inf	NA,inf	NA,0.780719	0.000249091	0.000249091
1	chr18:23466286:T:C	23466286	NA,C	NA,T	NA,1	NA,-inf	NA,inf	NA,0.920672	0.000248633	0.000248633
1	chr18:23462422:C:T	23462422	NA,T	NA,C	NA,1	NA,-inf	NA,inf	NA,0.918271	0.000248594	0.000248594
1	chr18:22735380:A:G	22735380	G,G	A,A	1,1	inf,inf	inf,inf	1.08138,1.87274	0.000248167	0.000248167
1	chr18:23252407:A:G	23252407	NA,G	NA,A	NA,1	NA,inf	NA,inf	NA,0.677713	0.000248131	0.000248131
1	chr18:23661104:T:A	23661104	NA,A	NA,T	NA,1	NA,inf	NA,inf	NA,0.746948	0.000248054	0.000248054
1	chr18:24250524:C:T	24250524	NA,T	NA,C	NA,1	NA,inf	NA,inf	NA,0.791331	0.000248019	0.000248019
1	chr18:23706806:C:T	23706806	NA,T	NA,C	NA,1	NA,-inf	NA,inf	NA,0.774721	0.000247705	0.000247705
1	chr18:24269056:T:G	24269056	G,G	T,T	1,1	-inf,-inf	inf,inf	0.499712,1.47041	0.000247692	0.000247692
1	chr18:23461825:C:T	23461825	NA,T	NA,C	NA,1	NA,-inf	NA,inf	NA,0.918211	0.000247589	0.000247589
1	chr18:23284475:T:C	23284475	NA,C	NA,T	NA,1	NA,-inf	NA,inf	NA,0.918668	0.000247345	0.000247345
1	chr18:22901692:T:C	22901692	NA,C	NA,T	NA,1	NA,-inf	NA,inf	NA,0.8299	0.000247199	0.000247199
1	chr18:23446305:C:T	23446305	NA,T	NA,C	NA,1	NA,inf	NA,inf	NA,0.761407	0.000246775	0.000246775
1	chr18:23265205:A:G	23265205	NA,G	NA,A	NA,1	NA,inf	NA,inf	NA,0.785972	0.00024674	0.00024674
1	chr18:23251045:A:G	23251045	G,G	A,A	1,1	-inf,-inf	inf,inf	3.87833,0.331714	0.000246208	0.000246208
1	chr18:24137491:A:T	24137491	T,NA	A,NA	1,NA	-inf,NA	inf,NA	0.8169,NA	0.000246176	0.000246176
1	chr18:22650412:A:G	22650412	NA,G	NA,A	NA,1	NA,inf	NA,inf	NA,0.833798	0.000246166	0.000246166
1	chr18:23327593:G:A	23327593	NA,A	NA,G	NA,1	NA,inf	NA,inf	NA,0.697957	0.000246154	0.000246154
1	chr18:23068836:TG:T	23068836	NA,T	NA,TG	NA,1	NA,inf	NA,inf	NA,0.78237	0.000246096	0.000246096
1	chr18:24005109:A:G	24005109	NA,G	NA,A	NA,1	NA,-inf	NA,inf	NA,0.901253	0.000245596	0.000245596
1	chr18:24338890:T:G	24338890	NA,G	NA,T	NA,1	NA,inf	NA,inf	NA,0.780462	0.000245224	0.000245224
1	chr18:23698686:C:A	23698686	NA,A	NA,C	NA,1	NA,-inf	NA,inf	NA,0.809998	0.000244466	0.000244466
1	chr18:23698687:T:G	23698687	NA,G	NA,T	NA,1	NA,-inf	NA,inf	NA,0.809998	0.000244466	0.000244466
1	chr18:22657302:G:A	22657302	NA,A	NA,G	NA,1	NA,inf	NA,inf	NA,0.828565	0.000244339	0.000244339
1	chr18:23314511:C:A	23314511	NA,A	NA,C	NA,1	NA,-inf	NA,inf	NA,0.913821	0.00024417	0.00024417
1	chr18:24071805:A:G	24071805	NA,G	NA,A	NA,1	NA,-inf	NA,inf	NA,0.81487	0.00024393	0.00024393
1	chr18:23048113:G:A	23048113	NA,A	NA,G	NA,1	NA,inf	NA,inf	NA,0.691635	0.000243769	0.000243769
1	chr18:22806904:C:G	22806904	NA,G	NA,C	NA,1	NA,-inf	NA,inf	NA,1.00651	0.000243598	0.000243598
1	chr18:24207404:T:C	24207404	NA,C	NA,T	NA,1	NA,inf	NA,inf	NA,0.794439	0.000243501	0.000243501
1	chr18:23630398:C:G	23630398	NA,G	NA,C	NA,1	NA,-inf	NA,inf	NA,0.865467	0.000243424	0.000243424
1	chr18:22720812:T:C	22720812	NA,C	NA,T	NA,1	NA,inf	NA,inf	NA,0.696429	0.000243047	0.000243047
1	chr18:23383906:G:A	23383906	NA,A	NA,G	NA,1	NA,-inf	NA,inf	NA,0.911018	0.000242966	0.000242966
1	chr18:24389716:A:G	24389716	NA,G	NA,A	NA,1	NA,inf	NA,inf	NA,0.783972	0.00024279	0.00024279
1	chr18:22957699:G:A	22957699	A,A	G,G	1,1	inf,-inf	inf,inf	1.65803,0.66074	0.000242382	0.000242382
1	chr18:23494330:C:A	23494330	NA,A	NA,C	NA,1	NA,inf	NA,inf	NA,0.747012	0.000242349	0.000242349
1	chr18:23213824:A:G	23213824	NA,G	NA,A	NA,1	NA,-inf	NA,inf	NA,1.00396	0.000242124	0.000242124
1	chr18:23435976:C:T	23435976	T,T	C,C	1,1	inf,inf	inf,inf	2.79541,0.0726256	0.000242108	0.000242108
1	chr18:22788527:A:G	22788527	NA,G	NA,A	NA,1	NA,inf	NA,inf	NA,0.752714	0.000241868	0.000241868
1	chr18:23529920:GAC:G	23529920	NA,G	NA,GAC	NA,1	NA,-inf	NA,inf	NA,0.991346	0.000241194	0.000241194
1	chr18:23160060:T:TG	23160060	NA,TG	NA,T	NA,1	NA,inf	NA,inf	NA,0.731337	0.000241002	0.000241002
1	chr18:23520469:G:T	23520469	NA,T	NA,G	NA,1	NA,-inf	NA,inf	NA,0.994686	0.000240648	0.000240648
1	chr18:23048853:G:A	23048853	NA,A	NA,G	NA,1	NA,inf	NA,inf	NA,0.760816	0.000240423	0.000240423
1	chr18:22806906:A:G	22806906	NA,G	NA,A	NA,1	NA,-inf	NA,inf	NA,0.938448	0.000240065	0.000240065
1	chr18:23470292:GGAGCGGAGCTTGCAGT:G	23470292	NA,G	NA,GGAGCGGAGCTTGCAGT	NA,1	NA,-inf	NA,inf	NA,0.896397	0.000239975	0.000239975
1	chr18:22938388:A:G	22938388	G,G	A,A	1,1	inf,-inf	inf,inf	1.58583,0.128549	0.000239973	0.000239973
1	chr18:24223672:A:G	24223672	NA,G	NA,A	NA,1	NA,inf	NA,inf	NA,0.761085	0.000239931	0.000239931
1	chr18:23230329:A:G	23230329	NA,G	NA,A	NA,1	NA,inf	NA,inf	NA,0.74885	0.000239846	0.000239846
1	chr18:23210584:A:G	23210584	NA,G	NA,A	NA,1	NA,-inf	NA,inf	NA,0.999092	0.000239838	0.000239838
1	chr18:23030584:A:G	23030584	G,G	A,A	1,1	-inf,-inf	inf,inf	1.56573,0.0919111	0.000239828	0.000239828
1	chr18:23867695:C:T	23867695	T,NA	C,NA	1,NA	-inf,NA	inf,NA	0.537107,NA	0.000239608	0.000239608
1	chr18:23027857:C:T	23027857	T,T	C,C	1,1	-inf,-inf	inf,inf	0.927517,0.785599	0.000239102	0.000239102
1	chr18:23052309:GAGAGAGAA:G	23052309	NA,G	NA,GAGAGAGAA	NA,1	NA,-inf	NA,inf	NA,0.706302	0.000239085	0.000239085
1	chr18:22959548:TAGTC:T	22959548	NA,T	NA,TAGTC	NA,1	NA,-inf	NA,inf	NA,0.773096	0.000238714	0.000238714
1	chr18:23142453:C:T	23142453	NA,T	NA,C	NA,1	NA,inf	NA,inf	NA,0.722962	0.000238383	0.000238383
1	chr18:23870457:C:G	23870457	NA,G	NA,C	NA,1	NA,-inf	NA,inf	NA,0.773605	0.00023784	0.00023784
1	chr18:24281141:A:G	24281141	NA,G	NA,A	NA,1	NA,inf	NA,inf	NA,0.808466	0.000237671	0.000237671
1	chr18:24027249:G:A	24027249	NA,A	NA,G	NA,1	NA,inf	NA,inf	NA,0.7138	0.000237444	0.000237444
1	chr18:24169468:T:C	24169468	NA,C	NA,T	NA,1	NA,inf	NA,inf	NA,0.708629	0.000237086	0.000237086
1	chr18:22644603:G:A	22644603	NA,A	NA,G	NA,1	NA,inf	NA,inf	NA,0.808955	0.00023665	0.00023665
1	chr18:22702040:G:T	22702040	NA,T	NA,G	NA,1	NA,inf	NA,inf	NA,0.787564	0.000236495	0.000236495
1	chr18:22871829:G:C	22871829	NA,C	NA,G	NA,1	NA,-inf	NA,inf	NA,0.879162	0.000236359	0.000236359
1	chr18:22877175:C:T	22877175	NA,T	NA,C	NA,1	NA,-inf	NA,inf	NA,0.879162	0.000236359	0.000236359
1	chr18:23272403:C:T	23272403	NA,T	NA,C	NA,1	NA,-inf	NA,inf	NA,0.596126	0.000236179	0.000236179
1	chr18:23539875:C:T	23539875	NA,T	NA,C	NA,1	NA,inf	NA,inf	NA,0.733081	0.000236089	0.000236089
1	chr18:23903540:A:G	23903540	NA,G	NA,A	NA,1	NA,-inf	NA,inf	NA,0.765755	0.000235743	0.000235743
1	chr18:23041399:C:T	23041399	NA,T	NA,C	NA,1	NA,inf	NA,inf	NA,0.831855	0.000235743	0.000235743
1	chr18:23391637:G:A	23391637	NA,A	NA,G	NA,1	NA,-inf	NA,inf	NA,0.891151	0.000235571	0.000235571
1	chr18:22906480:T:C	22906480	NA,C	NA,T	NA,1	NA,-inf	NA,inf	NA,0.801516	0.000235564	0.000235564
1	chr18:23273683:C:T	23273683	NA,T	NA,C	NA,1	NA,inf	NA,inf	NA,0.647489	0.000235558	0.000235558
1	chr18:23054449:C:T	23054449	T,T	C,C	1,1	inf,inf	inf,inf	0.807155,1.08697	0.000235267	0.000235267
1	chr18:23344958:A:G	23344958	G,G	A,A	1,1	inf,inf	inf,inf	3.02416,0.585336	0.000235263	0.000235263
1	chr18:23879182:C:A	23879182	NA,A	NA,C	NA,1	NA,-inf	NA,inf	NA,0.766192	0.000235221	0.000235221
1	chr18:23854173:G:A	23854173	NA,A	NA,G	NA,1	NA,-inf	NA,inf	NA,0.766192	0.000235221	0.000235221
1	chr18:23296185:A:T	23296185	NA,T	NA,A	NA,1	NA,inf	NA,inf	NA,0.685628	0.000235018	0.000235018
1	chr18:23884235:A:G	23884235	NA,G	NA,A	NA,1	NA,-inf	NA,inf	NA,0.765307	0.00023487	0.00023487
1	chr18:24358434:G:A	24358434	NA,A	NA,G	NA,1	NA,inf	NA,inf	NA,0.761912	0.000234646	0.000234646
1	chr18:22830243:G:A	22830243	A,A	G,G	1,1	inf,inf	inf,inf	1.57166,0.205834	0.000234325	0.000234325
1	chr18:22781249:T:C	22781249	NA,C	NA,T	NA,1	NA,-inf	NA,inf	NA,0.885337	0.000234208	0.000234208
1	chr18:23404725:T:G	23404725	NA,G	NA,T	NA,1	NA,-inf	NA,inf	NA,0.866803	0.000234182	0.000234182
1	chr18:22655466:T:G	22655466	NA,G	NA,T	NA,1	NA,inf	NA,inf	NA,0.801638	0.000234126	0.000234126
1	chr18:23675562:G:A	23675562	NA,A	NA,G	NA,1	NA,-inf	NA,inf	NA,0.707238	0.000233899	0.000233899
1	chr18:23720548:G:A	23720548	NA,A	NA,G	NA,1	NA,inf	NA,inf	NA,0.908572	0.000233838	0.000233838
1	chr18:22722613:G:A	22722613	NA,A	NA,G	NA,1	NA,inf	NA,inf	NA,0.673259	0.000233641	0.000233641
1	chr18:23722758:C:T	23722758	NA,T	NA,C	NA,1	NA,-inf	NA,inf	NA,0.736931	0.000233179	0.000233179
1	chr18:24153221:G:A	24153221	NA,A	NA,G	NA,1	NA,-inf	NA,inf	NA,0.779015	0.000232681	0.000232681
1	chr18:23439176:A:AT	23439176	NA,AT	NA,A	NA,1	NA,-inf	NA,inf	NA,0.778209	0.00023255	0.00023255
1	chr18:24027430:A:G	24027430	NA,G	NA,A	NA,1	NA,-inf	NA,inf	NA,0.894565	0.000232479	0.000232479
1	chr18:24087260:T:G	24087260	NA,G	NA,T	NA,1	NA,inf	NA,inf	NA,0.757786	0.000232194	0.000232194
1	chr18:22773993:A:T	22773993	NA,T	NA,A	NA,1	NA,inf	NA,inf	NA,0.662054	0.00023216	0.00023216
1	chr18:24060136:A:G	24060136	NA,G	NA,A	NA,1	NA,inf	NA,inf	NA,0.745424	0.000231893	0.000231893
1	chr18:23194354:A:G	23194354	NA,G	NA,A	NA,1	NA,-inf	NA,inf	NA,0.633656	0.000231715	0.000231715
1	chr18:22766415:G:A	22766415	NA,A	NA,G	NA,1	NA,inf	NA,inf	NA,0.724639	0.000231346	0.000231346
1	chr18:24015358:T:C	24015358	NA,C	NA,T	NA,1	NA,inf	NA,inf	NA,0.84271	0.000230747	0.000230747
1	chr18:22713687:A:T	22713687	NA,T	NA,A	NA,1	NA,inf	NA,inf	NA,0.785236	0.000230409	0.000230409
1	chr18:23718783:C:T	23718783	NA,T	NA,C	NA,1	NA,inf	NA,inf	NA,0.897829	0.000230146	0.000230146
1	chr18:23506553:C:T	23506553	NA,T	NA,C	NA,1	NA,inf	NA,inf	NA,0.686714	0.000229789	0.000229789
1	chr18:23216548:A:G	23216548	NA,G	NA,A	NA,1	NA,-inf	NA,inf	NA,0.96564	0.000229088	0.000229088
1	chr18:23217090:G:A	23217090	NA,A	NA,G	NA,1	NA,-inf	NA,inf	NA,0.965419	0.000229001	0.000229001
1	chr18:23202283:T:C	23202283	NA,C	NA,T	NA,1	NA,-inf	NA,inf	NA,0.714954	0.000228886	0.000228886
1	chr18:23093594:G:A	23093594	NA,A	NA,G	NA,1	NA,-inf	NA,inf	NA,0.638703	0.000228871	0.000228871
1	chr18:22715067:A:G	22715067	NA,G	NA,A	NA,1	NA,inf	NA,inf	NA,0.660491	0.000228603	0.000228603
1	chr18:23172136:C:G	23172136	NA,G	NA,C	NA,1	NA,-inf	NA,inf	NA,0.998437	0.000228401	0.000228401
1	chr18:23840500:G:A	23840500	A,NA	G,NA	1,NA	-inf,NA	inf,NA	2.16448,NA	0.000228315	0.000228315
1	chr18:22727113:A:G	22727113	NA,G	NA,A	NA,1	NA,inf	NA,inf	NA,0.659562	0.000228246	0.000228246
1	chr18:24156522:CGAGT:TGAGT	24156522	NA,TGAGT	NA,CGAGT	NA,1	NA,-inf	NA,inf	NA,0.815208	0.000227935	0.000227935
1	chr18:22725164:T:A	22725164	NA,A	NA,T	NA,1	NA,inf	NA,inf	NA,0.658561	0.000227858	0.000227858
1	chr18:22742231:T:A	22742231	NA,A	NA,T	NA,1	NA,-inf	NA,inf	NA,0.731382	0.000227828	0.000227828
1	chr18:22713688:C:T	22713688	NA,T	NA,C	NA,1	NA,inf	NA,inf	NA,0.777739	0.000227704	0.000227704
1	chr18:23097637:G:A	23097637	NA,A	NA,G	NA,1	NA,inf	NA,inf	NA,0.836806	0.000227481	0.000227481
1	chr18:23690024:G:T	23690024	NA,T	NA,G	NA,1	NA,-inf	NA,inf	NA,0.722923	0.000227481	0.000227481
1	chr18:23714903:A:G	23714903	NA,G	NA,A	NA,1	NA,-inf	NA,inf	NA,0.721614	0.000227373	0.000227373
1	chr18:22763196:A:G	22763196	NA,G	NA,A	NA,1	NA,inf	NA,inf	NA,0.778278	0.000227122	0.000227122
1	chr18:23723975:C:T	23723975	NA,T	NA,C	NA,1	NA,inf	NA,inf	NA,0.888239	0.000226971	0.000226971
1	chr18:24200524:T:C	24200524	NA,C	NA,T	NA,1	NA,inf	NA,inf	NA,0.737185	0.000226889	0.000226889
1	chr18:22988367:C:T	22988367	NA,T	NA,C	NA,1	NA,-inf	NA,inf	NA,0.854111	0.00022668	0.00022668
1	chr18:23268550:T:C	23268550	NA,C	NA,T	NA,1	NA,inf	NA,inf	NA,0.700515	0.000226215	0.000226215
1	chr18:23486981:G:A	23486981	NA,A	NA,G	NA,1	NA,inf	NA,inf	NA,0.756879	0.000225578	0.000225578
1	chr18:23423993:A:G	23423993	NA,G	NA,A	NA,1	NA,-inf	NA,inf	NA,0.757876	0.000225024	0.000225024
1	chr18:24327468:A:G	24327468	NA,G	NA,A	NA,1	NA,inf	NA,inf	NA,0.72024	0.000224816	0.000224816
1	chr18:23525077:G:T	23525077	NA,T	NA,G	NA,1	NA,-inf	NA,inf	NA,0.737311	0.000224382	0.000224382
1	chr18:23192698:C:G	23192698	NA,G	NA,C	NA,1	NA,-inf	NA,inf	NA,0.614496	0.000224277	0.000224277
1	chr18:24150894:C:T	24150894	NA,T	NA,C	NA,1	NA,-inf	NA,inf	NA,0.754905	0.000224275	0.000224275
1	chr18:23133232:C:T	23133232	NA,T	NA,C	NA,1	NA,inf	NA,inf	NA,1.02705	0.000224129	0.000224129
1	chr18:23216330:T:C	23216330	NA,C	NA,T	NA,1	NA,-inf	NA,inf	NA,0.950275	0.000224113	0.000224113
1	chr18:24024130:A:G	24024130	NA,G	NA,A	NA,1	NA,-inf	NA,inf	NA,0.867708	0.000224051	0.000224051
1	chr18:24281999:C:T	24281999	NA,T	NA,C	NA,1	NA,inf	NA,inf	NA,0.77236	0.000223972	0.000223972
1	chr18:23541800:T:C	23541800	NA,C	NA,T	NA,1	NA,inf	NA,inf	NA,0.672492	0.000223972	0.000223972
1	chr18:23361593:C:T	23361593	T,T	C,C	1,1	inf,inf	inf,inf	3.14635,0.214062	0.00022344	0.00022344
1	chr18:23247719:C:T	23247719	NA,T	NA,C	NA,1	NA,inf	NA,inf	NA,0.664135	0.000222875	0.000222875
1	chr18:23569870:A:G	23569870	NA,G	NA,A	NA,1	NA,-inf	NA,inf	NA,0.93572	0.000222589	0.000222589
1	chr18:23726092:C:T	23726092	NA,T	NA,C	NA,1	NA,-inf	NA,inf	NA,0.708361	0.000222505	0.000222505
1	chr18:23211125:A:G	23211125	G,G	A,A	1,1	-inf,-inf	inf,inf	3.48222,0.591305	0.000222163	0.000222163
1	chr18:24205782:T:C	24205782	NA,C	NA,T	NA,1	NA,inf	NA,inf	NA,0.737849	0.000222126	0.000222126
1	chr18:24316817:T:C	24316817	NA,C	NA,T	NA,1	NA,-inf	NA,inf	NA,0.77433	0.000222019	0.000222019
1	chr18:22755562:T:C	22755562	NA,C	NA,T	NA,1	NA,inf	NA,inf	NA,0.768668	0.000221733	0.000221733
1	chr18:22728761:G:C	22728761	NA,C	NA,G	NA,1	NA,inf	NA,inf	NA,0.642613	0.000221702	0.000221702
1	chr18:22691754:A:T	22691754	NA,T	NA,A	NA,1	NA,inf	NA,inf	NA,0.820261	0.000221566	0.000221566
1	chr18:23795028:T:TA	23795028	NA,TA	NA,T	NA,1	NA,-inf	NA,inf	NA,0.748293	0.000220841	0.000220841
1	chr18:23804578:T:C	23804578	NA,C	NA,T	NA,1	NA,-inf	NA,inf	NA,0.746021	0.000220637	0.000220637
1	chr18:23600265:A:G	23600265	NA,G	NA,A	NA,1	NA,-inf	NA,inf	NA,0.640202	0.000220329	0.000220329
1	chr18:22821546:A:C	22821546	NA,C	NA,A	NA,1	NA,inf	NA,inf	NA,0.709452	0.00022015	0.00022015
1	chr18:23753554:T:C	23753554	C,C	T,T	1,1	-inf,inf	inf,inf	1.81825,0.624523	0.000219995	0.000219995
1	chr18:22789846:A:G	22789846	NA,G	NA,A	NA,1	NA,-inf	NA,inf	NA,0.713178	0.000219915	0.000219915
1	chr18:23267046:C:T	23267046	NA,T	NA,C	NA,1	NA,inf	NA,inf	NA,0.714207	0.000219837	0.000219837
1	chr18:23707682:G:A	23707682	NA,A	NA,G	NA,1	NA,-inf	NA,inf	NA,0.70073	0.000219761	0.000219761
1	chr18:23563539:A:G	23563539	NA,G	NA,A	NA,1	NA,inf	NA,inf	NA,0.660884	0.000219702	0.000219702
1	chr18:23533891:G:A	23533891	NA,A	NA,G	NA,1	NA,inf	NA,inf	NA,0.651707	0.000219598	0.000219598
1	chr18:24207891:G:A	24207891	NA,A	NA,G	NA,1	NA,inf	NA,inf	NA,0.706679	0.000219533	0.000219533
1	chr18:22829034:G:A	22829034	NA,A	NA,G	NA,1	NA,-inf	NA,inf	NA,0.756899	0.000219387	0.000219387
1	chr18:23562980:T:C	23562980	NA,C	NA,T	NA,1	NA,inf	NA,inf	NA,0.659963	0.000219362	0.000219362
1	chr18:24045734:A:G	24045734	NA,G	NA,A	NA,1	NA,inf	NA,inf	NA,0.738809	0.000219291	0.000219291
1	chr18:23292825:T:C	23292825	NA,C	NA,T	NA,1	NA,-inf	NA,inf	NA,0.857705	0.000219217	0.000219217
1	chr18:23042838:T:A	23042838	NA,A	NA,T	NA,1	NA,-inf	NA,inf	NA,0.973076	0.000219209	0.000219209
1	chr18:22952927:AT:A	22952927	NA,A	NA,AT	NA,1	NA,-inf	NA,inf	NA,0.830977	0.00021909	0.00021909
1	chr18:22834399:G:A	22834399	NA,A	NA,G	NA,1	NA,-inf	NA,inf	NA,0.709387	0.000219029	0.000219029
1	chr18:23576121:G:A	23576121	NA,A	NA,G	NA,1	NA,inf	NA,inf	NA,0.700795	0.000218934	0.000218934
1	chr18:22830060:A:G	22830060	NA,G	NA,A	NA,1	NA,-inf	NA,inf	NA,0.707649	0.00021842	0.00021842
1	chr18:23874093:T:C	23874093	NA,C	NA,T	NA,1	NA,-inf	NA,inf	NA,0.718994	0.000218279	0.000218279
1	chr18:23556064:TCAA:T	23556064	NA,T	NA,TCAA	NA,1	NA,inf	NA,inf	NA,0.696495	0.000218194	0.000218194
1	chr18:24352000:T:C	24352000	NA,C	NA,T	NA,1	NA,-inf	NA,inf	NA,0.782322	0.00021812	0.00021812
1	chr18:22952991:G:T	22952991	NA,T	NA,G	NA,1	NA,-inf	NA,inf	NA,0.808048	0.000218114	0.000218114
1	chr18:23358537:T:C	23358537	NA,C	NA,T	NA,1	NA,inf	NA,inf	NA,0.661652	0.000217782	0.000217782
1	chr18:23725040:A:C	23725040	NA,C	NA,A	NA,1	NA,inf	NA,inf	NA,0.85984	0.000217576	0.000217576
1	chr18:23489345:A:G	23489345	NA,G	NA,A	NA,1	NA,inf	NA,inf	NA,0.66557	0.000217482	0.000217482
1	chr18:22819302:TTC:T	22819302	NA,T	NA,TTC	NA,1	NA,inf	NA,inf	NA,0.672318	0.000217277	0.000217277
1	chr18:23729562:C:T	23729562	NA,T	NA,C	NA,1	NA,-inf	NA,inf	NA,0.695043	0.000217231	0.000217231
1	chr18:23495685:T:C	23495685	C,C	T,T	1,1	-inf,inf	inf,inf	0.232526,1.48843	0.000217175	0.000217175
1	chr18:23806321:A:C	23806321	NA,C	NA,A	NA,1	NA,-inf	NA,inf	NA,0.737189	0.000217088	0.000217088
1	chr18:24105746:C:T	24105746	NA,T	NA,C	NA,1	NA,-inf	NA,inf	NA,0.735634	0.000217002	0.000217002
1	chr18:23287304:A:G	23287304	NA,G	NA,A	NA,1	NA,inf	NA,inf	NA,0.691392	0.000216993	0.000216993
1	chr18:22709711:G:T	22709711	NA,T	NA,G	NA,1	NA,inf	NA,inf	NA,0.770425	0.00021651	0.00021651
1	chr18:23242526:G:A	23242526	NA,A	NA,G	NA,1	NA,inf	NA,inf	NA,0.614793	0.000216509	0.000216509
1	chr18:22961104:C:G	22961104	NA,G	NA,C	NA,1	NA,-inf	NA,inf	NA,0.920294	0.000216398	0.000216398
1	chr18:24307406:G:A	24307406	NA,A	NA,G	NA,1	NA,inf	NA,inf	NA,0.74883	0.000216284	0.000216284
1	chr18:23042822:G:A	23042822	NA,A	NA,G	NA,1	NA,inf	NA,inf	NA,0.621259	0.000216132	0.000216132
1	chr18:23228870:G:A	23228870	NA,A	NA,G	NA,1	NA,-inf	NA,inf	NA,0.80722	0.000216131	0.000216131
1	chr18:23409938:C:G	23409938	NA,G	NA,C	NA,1	NA,inf	NA,inf	NA,0.646155	0.000216011	0.000216011
1	chr18:24299894:C:T	24299894	NA,T	NA,C	NA,1	NA,inf	NA,inf	NA,0.747902	0.000215784	0.000215784
1	chr18:23998567:A:G	23998567	NA,G	NA,A	NA,1	NA,-inf	NA,inf	NA,0.757088	0.000215778	0.000215778
1	chr18:23491397:C:T	23491397	NA,T	NA,C	NA,1	NA,inf	NA,inf	NA,0.659734	0.00021539	0.00021539
1	chr18:24020758:G:C	24020758	NA,C	NA,G	NA,1	NA,inf	NA,inf	NA,0.721676	0.000215174	0.000215174
1	chr18:24045730:T:C	24045730	NA,C	NA,T	NA,1	NA,inf	NA,inf	NA,0.72984	0.000215089	0.000215089
1	chr18:23434158:T:A	23434158	NA,A	NA,T	NA,1	NA,-inf	NA,inf	NA,0.732155	0.000214923	0.000214923
1	chr18:23429183:G:T	23429183	NA,T	NA,G	NA,1	NA,-inf	NA,inf	NA,0.820484	0.000214866	0.000214866
1	chr18:24364713:T:C	24364713	NA,C	NA,T	NA,1	NA,inf	NA,inf	NA,0.676586	0.000214725	0.000214725
1	chr18:23648390:C:T	23648390	NA,T	NA,C	NA,1	NA,inf	NA,inf	NA,0.686646	0.000214722	0.000214722
1	chr18:22971921:C:A	22971921	A,A	C,C	1,1	inf,-inf	inf,inf	1.66025,0.569282	0.000214707	0.000214707
1	chr18:23014467:G:C	23014467	C,C	G,G	1,1	-inf,-inf	inf,inf	0.953424,0.680297	0.000214687	0.000214687
1	chr18:23570337:T:C	23570337	NA,C	NA,T	NA,1	NA,inf	NA,inf	NA,0.687722	0.000214684	0.000214684
1	chr18:23538757:C:T	23538757	NA,T	NA,C	NA,1	NA,inf	NA,inf	NA,0.731306	0.000214545	0.000214545
1	chr18:23791852:G:A	23791852	NA,A	NA,G	NA,1	NA,inf	NA,inf	NA,0.778274	0.000214253	0.000214253
1	chr18:23528652:G:A	23528652	NA,A	NA,G	NA,1	NA,inf	NA,inf	NA,0.729626	0.0002142	0.0002142
1	chr18:22790182:T:C	22790182	NA,C	NA,T	NA,1	NA,-inf	NA,inf	NA,0.810044	0.000214081	0.000214081
1	chr18:23687382:TTTC:T	23687382	NA,T	NA,TTTC	NA,1	NA,-inf	NA,inf	NA,0.740786	0.000213996	0.000213996
1	chr18:22844711:TTATC:T	22844711	T,T	TTATC,TTATC	1,1	inf,-inf	inf,inf	1.59467,0.00343701	0.000213743	0.000213743
1	chr18:24046603:T:C	24046603	NA,C	NA,T	NA,1	NA,inf	NA,inf	NA,0.684003	0.000213677	0.000213677
1	chr18:23576769:C:T	23576769	NA,T	NA,C	NA,1	NA,inf	NA,inf	NA,0.684735	0.000213559	0.000213559
1	chr18:23563682:G:A	23563682	NA,A	NA,G	NA,1	NA,inf	NA,inf	NA,0.721436	0.00021333	0.00021333
1	chr18:22800900:G:T	22800900	NA,T	NA,G	NA,1	NA,-inf	NA,inf	NA,0.799106	0.00021331	0.00021331
1	chr18:23524793:A:T	23524793	NA,T	NA,A	NA,1	NA,-inf	NA,inf	NA,0.702482	0.000213065	0.000213065
1	chr18:23261863:A:G	23261863	NA,G	NA,A	NA,1	NA,-inf	NA,inf	NA,0.898585	0.000212666	0.000212666
1	chr18:23402402:G:A	23402402	NA,A	NA,G	NA,1	NA,inf	NA,inf	NA,0.637762	0.000212473	0.000212473
1	chr18:23451244:T:C	23451244	NA,C	NA,T	NA,1	NA,-inf	NA,inf	NA,0.77617	0.00021246	0.00021246
1	chr18:22726227:C:T	22726227	NA,T	NA,C	NA,1	NA,inf	NA,inf	NA,0.616548	0.000212316	0.000212316
1	chr18:23563113:C:T	23563113	NA,T	NA,C	NA,1	NA,inf	NA,inf	NA,0.717082	0.000211928	0.000211928
1	chr18:23240167:T:G	23240167	NA,G	NA,T	NA,1	NA,inf	NA,inf	NA,0.599247	0.000211734	0.000211734
1	chr18:22947897:T:TA	22947897	NA,TA	NA,T	NA,1	NA,inf	NA,inf	NA,0.775905	0.000211628	0.000211628
1	chr18:22732942:T:C	22732942	C,C	T,T	1,1	inf,inf	inf,inf	0.280874,1.82419	0.000211342	0.000211342
1	chr18:22957125:G:A	22957125	NA,A	NA,G	NA,1	NA,inf	NA,inf	NA,0.605741	0.000211269	0.000211269
1	chr18:22949288:A:G	22949288	NA,G	NA,A	NA,1	NA,inf	NA,inf	NA,0.774192	0.000211096	0.000211096
1	chr18:23183040:C:T	23183040	NA,T	NA,C	NA,1	NA,inf	NA,inf	NA,0.528194	0.000210939	0.000210939
1	chr18:24204066:C:T	24204066	NA,T	NA,C	NA,1	NA,-inf	NA,inf	NA,0.675171	0.000210919	0.000210919
1	chr18:23279306:A:C	23279306	NA,C	NA,A	NA,1	NA,inf	NA,inf	NA,0.671889	0.000210713	0.000210713
1	chr18:23897736:A:G	23897736	G,NA	A,NA	1,NA	-inf,NA	inf,NA	1.4922,NA	0.000210432	0.000210432
1	chr18:22960880:C:T	22960880	NA,T	NA,C	NA,1	NA,-inf	NA,inf	NA,0.51101	0.000209988	0.000209988
1	chr18:23107236:T:C	23107236	NA,C	NA,T	NA,1	NA,-inf	NA,inf	NA,0.464735	0.000209859	0.000209859
1	chr18:22857516:G:A	22857516	NA,A	NA,G	NA,1	NA,inf	NA,inf	NA,0.602208	0.000209851	0.000209851
1	chr18:23283948:A:C	23283948	C,C	A,A	1,1	-inf,-inf	inf,inf	2.63776,0.762175	0.000209777	0.000209777
1	chr18:24150694:A:G	24150694	NA,G	NA,A	NA,1	NA,-inf	NA,inf	NA,0.714324	0.00020961	0.00020961
1	chr18:23845926:C:T	23845926	NA,T	NA,C	NA,1	NA,inf	NA,inf	NA,0.658219	0.000209433	0.000209433
1	chr18:23272119:G:A	23272119	NA,A	NA,G	NA,1	NA,inf	NA,inf	NA,0.68169	0.000209368	0.000209368
1	chr18:22861882:A:T	22861882	NA,T	NA,A	NA,1	NA,inf	NA,inf	NA,0.600795	0.000209348	0.000209348
1	chr18:23996827:T:A	23996827	NA,A	NA,T	NA,1	NA,inf	NA,inf	NA,0.735539	0.000209323	0.000209323
1	chr18:23418728:C:A	23418728	NA,A	NA,C	NA,1	NA,-inf	NA,inf	NA,0.804316	0.000209142	0.000209142
1	chr18:22798666:G:A	22798666	NA,A	NA,G	NA,1	NA,inf	NA,inf	NA,0.600649	0.000208988	0.000208988
1	chr18:23185186:G:A	23185186	NA,A	NA,G	NA,1	NA,-inf	NA,inf	NA,0.907449	0.000208894	0.000208894
1	chr18:23745092:C:T	23745092	NA,T	NA,C	NA,1	NA,inf	NA,inf	NA,0.732929	0.00020878	0.00020878
1	chr18:23219368:A:G	23219368	NA,G	NA,A	NA,1	NA,-inf	NA,inf	NA,0.791931	0.000208707	0.000208707
1	chr18:23152521:A:G	23152521	NA,G	NA,A	NA,1	NA,inf	NA,inf	NA,0.63575	0.000208444	0.000208444
1	chr18:22830208:G:A	22830208	A,A	G,G	1,1	inf,-inf	inf,inf	1.57372,0.0353079	0.000208409	0.000208409
1	chr18:22831514:C:T	22831514	T,T	C,C	1,1	inf,-inf	inf,inf	1.57558,0.01949	0.000208334	0.000208334
1	chr18:23741359:C:A	23741359	NA,A	NA,C	NA,1	NA,inf	NA,inf	NA,0.712613	0.000208323	0.000208323
1	chr18:23224219:A:G	23224219	NA,G	NA,A	NA,1	NA,inf	NA,inf	NA,0.662358	0.000208317	0.000208317
1	chr18:24255447:C:T	24255447	NA,T	NA,C	NA,1	NA,inf	NA,inf	NA,0.677303	0.000208213	0.000208213
1	chr18:22902255:C:G	22902255	NA,G	NA,C	NA,1	NA,inf	NA,inf	NA,0.597513	0.000208203	0.000208203
1	chr18:22755552:T:C	22755552	C,C	T,T	1,1	inf,inf	inf,inf	2.41397,0.941683	0.000208138	0.000208138
1	chr18:23741361:G:T	23741361	NA,T	NA,G	NA,1	NA,inf	NA,inf	NA,0.711614	0.000208002	0.000208002
1	chr18:24336828:A:T	24336828	NA,T	NA,A	NA,1	NA,inf	NA,inf	NA,0.660617	0.000207797	0.000207797
1	chr18:23141862:TTC:T	23141862	NA,T	NA,TTC	NA,1	NA,inf	NA,inf	NA,0.63534	0.000207663	0.000207663
1	chr18:23317033:G:A	23317033	A,NA	G,NA	1,NA	-inf,NA	inf,NA	1.87419,NA	0.00020761	0.00020761
1	chr18:23741364:T:TA	23741364	NA,TA	NA,T	NA,1	NA,inf	NA,inf	NA,0.710176	0.00020754	0.00020754
1	chr18:23154743:G:A	23154743	NA,A	NA,G	NA,1	NA,inf	NA,inf	NA,0.643596	0.000207516	0.000207516
1	chr18:22816366:A:G	22816366	NA,G	NA,A	NA,1	NA,-inf	NA,inf	NA,0.799769	0.000207403	0.000207403
1	chr18:23286708:G:A	23286708	A,A	G,G	1,1	-inf,inf	inf,inf	1.43409,0.397929	0.000207369	0.000207369
1	chr18:22950803:C:G	22950803	NA,G	NA,C	NA,1	NA,-inf	NA,inf	NA,0.888356	0.000206772	0.000206772
1	chr18:23735856:C:T	23735856	NA,T	NA,C	NA,1	NA,-inf	NA,inf	NA,0.663091	0.0002067	0.0002067
1	chr18:23052860:C:A	23052860	NA,A	NA,C	NA,1	NA,inf	NA,inf	NA,0.650021	0.000206642	0.000206642
1	chr18:23416437:T:C	23416437	NA,C	NA,T	NA,1	NA,-inf	NA,inf	NA,0.796253	0.00020652	0.00020652
1	chr18:24285004:G:A	24285004	NA,A	NA,G	NA,1	NA,inf	NA,inf	NA,0.703698	0.000206304	0.000206304
1	chr18:22700562:T:G	22700562	NA,G	NA,T	NA,1	NA,inf	NA,inf	NA,0.60088	0.000205813	0.000205813
1	chr18:23180708:A:G	23180708	NA,G	NA,A	NA,1	NA,inf	NA,inf	NA,0.838675	0.000205689	0.000205689
1	chr18:24256299:T:C	24256299	NA,C	NA,T	NA,1	NA,inf	NA,inf	NA,0.65958	0.000205625	0.000205625
1	chr18:23014493:T:C	23014493	C,C	T,T	1,1	-inf,-inf	inf,inf	0.944409,0.666649	0.000205606	0.000205606
1	chr18:22743932:G:A	22743932	NA,A	NA,G	NA,1	NA,inf	NA,inf	NA,0.71479	0.000205398	0.000205398
1	chr18:23429443:A:G	23429443	NA,G	NA,A	NA,1	NA,-inf	NA,inf	NA,0.7921	0.000205383	0.000205383
1	chr18:23120187:C:T	23120187	NA,T	NA,C	NA,1	NA,-inf	NA,inf	NA,0.801177	0.000205367	0.000205367
1	chr18:23128607:T:C	23128607	NA,C	NA,T	NA,1	NA,inf	NA,inf	NA,1.06885	0.000205232	0.000205232
1	chr18:23426015:A:G	23426015	NA,G	NA,A	NA,1	NA,inf	NA,inf	NA,0.61473	0.000204971	0.000204971
1	chr18:24285291:C:A	24285291	NA,A	NA,C	NA,1	NA,inf	NA,inf	NA,0.699562	0.000204944	0.000204944
1	chr18:23373270:G:A	23373270	NA,A	NA,G	NA,1	NA,-inf	NA,inf	NA,0.643974	0.000204686	0.000204686
1	chr18:24045059:G:A	24045059	A,A	G,G	1,1	inf,-inf	inf,inf	1.73608,0.502342	0.000204628	0.000204628
1	chr18:23803180:A:G	23803180	NA,G	NA,A	NA,1	NA,-inf	NA,inf	NA,0.822289	0.000204384	0.000204384
1	chr18:24271375:G:C	24271375	NA,C	NA,G	NA,1	NA,-inf	NA,inf	NA,0.721141	0.000204146	0.000204146
1	chr18:24185744:C:A	24185744	A,A	C,C	1,1	-inf,-inf	inf,inf	1.10898,1.10099	0.000203888	0.000203888
1	chr18:23357081:T:C	23357081	NA,C	NA,T	NA,1	NA,-inf	NA,inf	NA,0.693281	0.000203761	0.000203761
1	chr18:23692708:A:G	23692708	NA,G	NA,A	NA,1	NA,-inf	NA,inf	NA,0.749894	0.000203631	0.000203631
1	chr18:22831167:G:A	22831167	A,A	G,G	1,1	inf,-inf	inf,inf	1.56132,0.0350333	0.000203559	0.000203559
1	chr18:23218797:T:C	23218797	C,C	T,T	1,1	-inf,-inf	inf,inf	3.90454,0.818664	0.000203513	0.000203513
1	chr18:22697975:C:T	22697975	NA,T	NA,C	NA,1	NA,-inf	NA,inf	NA,0.507256	0.000203461	0.000203461
1	chr18:22806561:G:C	22806561	NA,C	NA,G	NA,1	NA,inf	NA,inf	NA,0.58405	0.000203366	0.000203366
1	chr18:23180607:C:A	23180607	NA,A	NA,C	NA,1	NA,inf	NA,inf	NA,0.828967	0.000202839	0.000202839
1	chr18:24180106:A:C	24180106	NA,C	NA,A	NA,1	NA,inf	NA,inf	NA,0.632427	0.000202739	0.000202739
1	chr18:22954677:G:A	22954677	A,A	G,G	1,1	inf,-inf	inf,inf	1.52466,0.00890922	0.000202688	0.000202688
1	chr18:23829777:C:T	23829777	NA,T	NA,C	NA,1	NA,inf	NA,inf	NA,0.635444	0.000202499	0.000202499
1	chr18:22972821:A:T	22972821	NA,T	NA,A	NA,1	NA,inf	NA,inf	NA,0.64766	0.000202122	0.000202122
1	chr18:23506237:CACTT:C	23506237	NA,C	NA,CACTT	NA,1	NA,-inf	NA,inf	NA,0.769797	0.000202117	0.000202117
1	chr18:24143812:C:T	24143812	NA,T	NA,C	NA,1	NA,-inf	NA,inf	NA,0.690114	0.000201837	0.000201837
1	chr18:22806262:A:C	22806262	C,C	A,A	1,1	inf,-inf	inf,inf	2.19271,0.494718	0.000201538	0.000201538
1	chr18:22828620:C:T	22828620	T,T	C,C	1,1	inf,-inf	inf,inf	1.5541,0.0480793	0.000201529	0.000201529
1	chr18:23316545:C:T	23316545	NA,T	NA,C	NA,1	NA,-inf	NA,inf	NA,0.78121	0.0002011	0.0002011
1	chr18:23800695:T:C	23800695	NA,C	NA,T	NA,1	NA,inf	NA,inf	NA,0.703863	0.000201098	0.000201098
1	chr18:23098472:A:T	23098472	NA,T	NA,A	NA,1	NA,-inf	NA,inf	NA,0.853397	0.000201046	0.000201046
1	chr18:23284322:T:C	23284322	NA,C	NA,T	NA,1	NA,-inf	NA,inf	NA,0.85452	0.000200933	0.000200933
1	chr18:23799570:A:G	23799570	NA,G	NA,A	NA,1	NA,inf	NA,inf	NA,0.703495	0.000200928	0.000200928
1	chr18:24065913:AATTT:A	24065913	NA,A	NA,AATTT	NA,1	NA,inf	NA,inf	NA,0.65609	0.000200472	0.000200472
1	chr18:23709020:G:T	23709020	NA,T	NA,G	NA,1	NA,inf	NA,inf	NA,0.805428	0.000200232	0.000200232
1	chr18:24087450:T:C	24087450	NA,C	NA,T	NA,1	NA,inf	NA,inf	NA,0.6468	0.00019982	0.00019982
1	chr18:22836119:A:G	22836119	G,G	A,A	1,1	-inf,inf	inf,inf	1.39789,0.724346	0.000199773	0.000199773
1	chr18:23189748:G:A	23189748	NA,A	NA,G	NA,1	NA,-inf	NA,inf	NA,0.872861	0.000199568	0.000199568
1	chr18:22910113:C:CTAT	22910113	NA,CTAT	NA,C	NA,1	NA,inf	NA,inf	NA,0.739001	0.000199534	0.000199534
1	chr18:23275889:T:C	23275889	NA,C	NA,T	NA,1	NA,-inf	NA,inf	NA,0.856238	0.000199449	0.000199449
1	chr18:23187361:A:G	23187361	NA,G	NA,A	NA,1	NA,-inf	NA,inf	NA,0.872067	0.000199354	0.000199354
1	chr18:24348214:A:G	24348214	NA,G	NA,A	NA,1	NA,inf	NA,inf	NA,0.662858	0.000199347	0.000199347
1	chr18:23780776:A:G	23780776	NA,G	NA,A	NA,1	NA,inf	NA,inf	NA,0.72274	0.00019908	0.00019908
1	chr18:23553220:T:G	23553220	NA,G	NA,T	NA,1	NA,-inf	NA,inf	NA,0.664862	0.00019902	0.00019902
1	chr18:23083910:C:A	23083910	NA,A	NA,C	NA,1	NA,inf	NA,inf	NA,0.556431	0.000198732	0.000198732
1	chr18:23311105:T:C	23311105	NA,C	NA,T	NA,1	NA,-inf	NA,inf	NA,0.772651	0.000198634	0.000198634
1	chr18:23554090:C:T	23554090	NA,T	NA,C	NA,1	NA,inf	NA,inf	NA,0.636523	0.000198409	0.000198409
1	chr18:23385253:T:C	23385253	NA,C	NA,T	NA,1	NA,inf	NA,inf	NA,0.624337	0.000198334	0.000198334
1	chr18:23249219:T:C	23249219	NA,C	NA,T	NA,1	NA,inf	NA,inf	NA,0.75986	0.000198304	0.000198304
1	chr18:22952575:G:A	22952575	NA,A	NA,G	NA,1	NA,inf	NA,inf	NA,0.567633	0.000198207	0.000198207
1	chr18:23582131:T:A	23582131	NA,A	NA,T	NA,1	NA,-inf	NA,inf	NA,0.669873	0.000198115	0.000198115
1	chr18:24298580:C:T	24298580	NA,T	NA,C	NA,1	NA,inf	NA,inf	NA,0.688878	0.00019804	0.00019804
1	chr18:22669992:T:C	22669992	NA,C	NA,T	NA,1	NA,-inf	NA,inf	NA,0.574084	0.000197791	0.000197791
1	chr18:23300082:C:T	23300082	NA,T	NA,C	NA,1	NA,-inf	NA,inf	NA,0.581176	0.000197735	0.000197735
1	chr18:23233577:G:A	23233577	NA,A	NA,G	NA,1	NA,inf	NA,inf	NA,0.55821	0.000197674	0.000197674
1	chr18:22765498:T:G	22765498	NA,G	NA,T	NA,1	NA,-inf	NA,inf	NA,0.665095	0.000197642	0.000197642
1	chr18:22762981:T:C	22762981	NA,C	NA,T	NA,1	NA,-inf	NA,inf	NA,0.665095	0.000197642	0.000197642
1	chr18:24353043:C:A	24353043	NA,A	NA,C	NA,1	NA,inf	NA,inf	NA,0.622775	0.000197476	0.000197476
1	chr18:24091781:A:G	24091781	NA,G	NA,A	NA,1	NA,-inf	NA,inf	NA,0.657069	0.000197424	0.000197424
1	chr18:23685307:C:T	23685307	NA,T	NA,C	NA,1	NA,-inf	NA,inf	NA,0.632163	0.000197182	0.000197182
1	chr18:23763175:A:T	23763175	T,T	A,A	1,1	-inf,inf	inf,inf	1.7436,0.652337	0.000197128	0.000197128
1	chr18:22920531:C:A	22920531	NA,A	NA,C	NA,1	NA,inf	NA,inf	NA,0.564184	0.000197009	0.000197009
1	chr18:22690570:C:T	22690570	T,T	C,C	1,1	-inf,-inf	inf,inf	0.614904,2.0356	0.000196722	0.000196722
1	chr18:22802014:G:A	22802014	NA,A	NA,G	NA,1	NA,inf	NA,inf	NA,0.564604	0.000196701	0.000196701
1	chr18:23565607:G:C	23565607	NA,C	NA,G	NA,1	NA,-inf	NA,inf	NA,0.659397	0.000196159	0.000196159
1	chr18:24115811:G:T	24115811	NA,T	NA,G	NA,1	NA,inf	NA,inf	NA,0.646071	0.000196149	0.000196149
1	chr18:22664085:C:T	22664085	T,T	C,C	1,1	-inf,-inf	inf,inf	0.528144,1.98555	0.000195912	0.000195912
1	chr18:24175815:G:A	24175815	NA,A	NA,G	NA,1	NA,inf	NA,inf	NA,0.65103	0.000195864	0.000195864
1	chr18:24308590:C:T	24308590	NA,T	NA,C	NA,1	NA,-inf	NA,inf	NA,0.7089	0.000195797	0.000195797
1	chr18:24335994:C:T	24335994	NA,T	NA,C	NA,1	NA,inf	NA,inf	NA,0.611987	0.000195694	0.000195694
1	chr18:23190072:G:A	23190072	NA,A	NA,G	NA,1	NA,-inf	NA,inf	NA,0.856824	0.000195595	0.000195595
1	chr18:23281870:T:C	23281870	NA,C	NA,T	NA,1	NA,-inf	NA,inf	NA,0.785742	0.000195382	0.000195382
1	chr18:22790930:G:A	22790930	NA,A	NA,G	NA,1	NA,inf	NA,inf	NA,0.559065	0.000195369	0.000195369
1	chr18:22957799:T:C	22957799	NA,C	NA,T	NA,1	NA,-inf	NA,inf	NA,0.856237	0.000195149	0.000195149
1	chr18:22720711:G:T	22720711	NA,T	NA,G	NA,1	NA,inf	NA,inf	NA,0.55481	0.000194515	0.000194515
1	chr18:24283731:A:C	24283731	NA,C	NA,A	NA,1	NA,inf	NA,inf	NA,0.673729	0.000194494	0.000194494
1	chr18:23458631:G:A	23458631	NA,A	NA,G	NA,1	NA,-inf	NA,inf	NA,0.715909	0.000194455	0.000194455
1	chr18:22806055:A:G	22806055	G,G	A,A	1,1	inf,inf	inf,inf	1.42131,0.310699	0.000194411	0.000194411
1	chr18:24249000:C:T	24249000	NA,T	NA,C	NA,1	NA,inf	NA,inf	NA,0.635005	0.000194169	0.000194169
1	chr18:23178270:T:C	23178270	NA,C	NA,T	NA,1	NA,-inf	NA,inf	NA,0.853884	0.000194141	0.000194141
1	chr18:23299253:C:T	23299253	T,T	C,C	1,1	-inf,inf	inf,inf	2.14598,0.161284	0.000193917	0.000193917
1	chr18:22765655:A:G	22765655	NA,G	NA,A	NA,1	NA,inf	NA,inf	NA,0.561652	0.000193601	0.000193601
1	chr18:22875327:C:T	22875327	NA,T	NA,C	NA,1	NA,-inf	NA,inf	NA,0.673196	0.000193557	0.000193557
1	chr18:23415322:G:A	23415322	NA,A	NA,G	NA,1	NA,inf	NA,inf	NA,0.58764	0.000193394	0.000193394
1	chr18:23748189:A:G	23748189	NA,G	NA,A	NA,1	NA,inf	NA,inf	NA,0.648189	0.000193278	0.000193278
1	chr18:22847305:A:G	22847305	NA,G	NA,A	NA,1	NA,-inf	NA,inf	NA,0.670156	0.000193238	0.000193238
1	chr18:23611776:G:A	23611776	NA,A	NA,G	NA,1	NA,-inf	NA,inf	NA,0.642256	0.000193156	0.000193156
1	chr18:24161072:GGAAAACAGATTA:G	24161072	NA,G	NA,GGAAAACAGATTA	NA,1	NA,-inf	NA,inf	NA,0.704795	0.000193082	0.000193082
1	chr18:23791842:C:T	23791842	NA,T	NA,C	NA,1	NA,inf	NA,inf	NA,0.699125	0.000192879	0.000192879
1	chr18:23064067:A:G	23064067	NA,G	NA,A	NA,1	NA,-inf	NA,inf	NA,0.621877	0.000192853	0.000192853
1	chr18:23554431:C:T	23554431	NA,T	NA,C	NA,1	NA,-inf	NA,inf	NA,0.79675	0.000192807	0.000192807
1	chr18:23423066:A:G	23423066	NA,G	NA,A	NA,1	NA,inf	NA,inf	NA,0.570372	0.000192782	0.000192782
1	chr18:23065123:C:T	23065123	NA,T	NA,C	NA,1	NA,inf	NA,inf	NA,0.639929	0.000192694	0.000192694
1	chr18:22892994:T:C	22892994	C,C	T,T	1,1	-inf,-inf	inf,inf	0.438087,1.35678	0.00019258	0.00019258
1	chr18:23457655:A:T	23457655	NA,T	NA,A	NA,1	NA,-inf	NA,inf	NA,0.70916	0.000192577	0.000192577
1	chr18:22666354:A:G	22666354	NA,G	NA,A	NA,1	NA,inf	NA,inf	NA,0.576967	0.000192374	0.000192374
1	chr18:23190957:A:G	23190957	NA,G	NA,A	NA,1	NA,-inf	NA,inf	NA,0.844607	0.000192367	0.000192367
1	chr18:23567116:C:T	23567116	NA,T	NA,C	NA,1	NA,-inf	NA,inf	NA,0.645614	0.000192099	0.000192099
1	chr18:23615701:C:T	23615701	NA,T	NA,C	NA,1	NA,-inf	NA,inf	NA,0.635351	0.000192013	0.000192013
1	chr18:22992651:C:A	22992651	NA,A	NA,C	NA,1	NA,inf	NA,inf	NA,0.678565	0.000191982	0.000191982
1	chr18:23026633:T:C	23026633	C,C	T,T	1,1	-inf,-inf	inf,inf	0.931825,0.646633	0.000191978	0.000191978
1	chr18:23236453:T:C	23236453	NA,C	NA,T	NA,1	NA,-inf	NA,inf	NA,0.836961	0.000191956	0.000191956
1	chr18:24158958:C:T	24158958	NA,T	NA,C	NA,1	NA,-inf	NA,inf	NA,0.694251	0.00019189	0.00019189
1	chr18:24121226:A:G	24121226	NA,G	NA,A	NA,1	NA,inf	NA,inf	NA,0.582297	0.000191879	0.000191879
1	chr18:22859136:C:T	22859136	T,T	C,C	1,1	-inf,-inf	inf,inf	1.42067,0.275098	0.000191784	0.000191784
1	chr18:23106637:A:G	23106637	NA,G	NA,A	NA,1	NA,-inf	NA,inf	NA,0.415755	0.000191782	0.000191782
1	chr18:23741167:G:A	23741167	NA,A	NA,G	NA,1	NA,-inf	NA,inf	NA,0.638126	0.000191693	0.000191693
1	chr18:23392969:G:A	23392969	NA,A	NA,G	NA,1	NA,-inf	NA,inf	NA,0.607278	0.000191651	0.000191651
1	chr18:23772110:C:T	23772110	NA,T	NA,C	NA,1	NA,-inf	NA,inf	NA,0.651791	0.000191631	0.000191631
1	chr18:23242846:T:C	23242846	NA,C	NA,T	NA,1	NA,inf	NA,inf	NA,0.506037	0.000191401	0.000191401
1	chr18:24348689:G:A	24348689	NA,A	NA,G	NA,1	NA,inf	NA,inf	NA,0.657282	0.000191259	0.000191259
1	chr18:24143558:TA:T	24143558	T,T	TA,TA	1,1	-inf,inf	inf,inf	1.53645,0.503928	0.000191217	0.000191217
1	chr18:22720563:C:T	22720563	NA,T	NA,C	NA,1	NA,inf	NA,inf	NA,0.543679	0.00019095	0.00019095
1	chr18:23275972:C:A	23275972	NA,A	NA,C	NA,1	NA,-inf	NA,inf	NA,0.568932	0.000190755	0.000190755
1	chr18:24132715:C:T	24132715	NA,T	NA,C	NA,1	NA,-inf	NA,inf	NA,0.656994	0.000190633	0.000190633
1	chr18:23469530:C:G	23469530	NA,G	NA,C	NA,1	NA,-inf	NA,inf	NA,0.701845	0.000190523	0.000190523
1	chr18:22913413:A:C	22913413	NA,C	NA,A	NA,1	NA,inf	NA,inf	NA,0.54434	0.000190509	0.000190509
1	chr18:22896506:G:A	22896506	NA,A	NA,G	NA,1	NA,inf	NA,inf	NA,0.54436	0.000190506	0.000190506
1	chr18:23092472:G:A	23092472	NA,A	NA,G	NA,1	NA,-inf	NA,inf	NA,0.830603	0.000190441	0.000190441
1	chr18:24242344:AAAAAG:A	24242344	NA,A	NA,AAAAAG	NA,1	NA,inf	NA,inf	NA,0.663314	0.000190319	0.000190319
1	chr18:23519032:C:T	23519032	NA,T	NA,C	NA,1	NA,-inf	NA,inf	NA,0.807013	0.000190187	0.000190187
1	chr18:23386887:G:T	23386887	NA,T	NA,G	NA,1	NA,-inf	NA,inf	NA,0.598035	0.000190089	0.000190089
1	chr18:22781506:T:G	22781506	G,G	T,T	1,1	-inf,inf	inf,inf	1.49981,0.621295	0.000189774	0.000189774
1	chr18:23579444:G:C	23579444	NA,C	NA,G	NA,1	NA,-inf	NA,inf	NA,0.633878	0.00018974	0.00018974
1	chr18:23519031:G:C	23519031	NA,C	NA,G	NA,1	NA,-inf	NA,inf	NA,0.805138	0.000189685	0.000189685
1	chr18:23220518:C:T	23220518	NA,T	NA,C	NA,1	NA,inf	NA,inf	NA,0.594739	0.000189462	0.000189462
1	chr18:23584995:T:A	23584995	NA,A	NA,T	NA,1	NA,inf	NA,inf	NA,0.640462	0.000189384	0.000189384
1	chr18:23255242:C:T	23255242	NA,T	NA,C	NA,1	NA,inf	NA,inf	NA,0.5533	0.00018925	0.00018925
1	chr18:22849419:G:C	22849419	NA,C	NA,G	NA,1	NA,inf	NA,inf	NA,0.706556	0.000189054	0.000189054
1	chr18:24297272:T:G	24297272	NA,G	NA,T	NA,1	NA,inf	NA,inf	NA,0.658466	0.000189025	0.000189025
1	chr18:23375886:G:A	23375886	NA,A	NA,G	NA,1	NA,-inf	NA,inf	NA,0.732119	0.000189021	0.000189021
1	chr18:24188642:C:T	24188642	T,T	C,C	1,1	inf,inf	inf,inf	0.654383,1.7426	0.000188852	0.000188852
1	chr18:23331366:T:C	23331366	NA,C	NA,T	NA,1	NA,inf	NA,inf	NA,0.539768	0.000188763	0.000188763
1	chr18:24260691:G:A	24260691	NA,A	NA,G	NA,1	NA,-inf	NA,inf	NA,0.657764	0.000188493	0.000188493
1	chr18:24261690:G:A	24261690	NA,A	NA,G	NA,1	NA,-inf	NA,inf	NA,0.646554	0.000188445	0.000188445
1	chr18:22865428:T:C	22865428	NA,C	NA,T	NA,1	NA,-inf	NA,inf	NA,0.657618	0.000188335	0.000188335
1	chr18:24201339:A:G	24201339	NA,G	NA,A	NA,1	NA,-inf	NA,inf	NA,0.662246	0.000187744	0.000187744
1	chr18:23047278:A:G	23047278	G,G	A,A	1,1	inf,-inf	inf,inf	1.72203,0.357901	0.000187736	0.000187736
1	chr18:22845057:CT:C	22845057	C,C	CT,CT	1,1	inf,inf	inf,inf	1.53297,0.00873744	0.000187708	0.000187708
1	chr18:23264578:G:A	23264578	NA,A	NA,G	NA,1	NA,-inf	NA,inf	NA,0.806675	0.000187417	0.000187417
1	chr18:23756371:AT:A	23756371	NA,A	NA,AT	NA,1	NA,inf	NA,inf	NA,0.623151	0.000187265	0.000187265
1	chr18:23367219:G:A	23367219	NA,A	NA,G	NA,1	NA,-inf	NA,inf	NA,0.585539	0.000187252	0.000187252
1	chr18:22764660:G:C	22764660	C,C	G,G	1,1	inf,inf	inf,inf	2.41595,0.874969	0.000187221	0.000187221
1	chr18:23301931:C:T	23301931	T,T	C,C	1,1	-inf,inf	inf,inf	2.07011,0.149426	0.000187208	0.000187208
1	chr18:24204270:G:T	24204270	NA,T	NA,G	NA,1	NA,-inf	NA,inf	NA,0.673275	0.000187105	0.000187105
1	chr18:23469839:A:C	23469839	NA,C	NA,A	NA,1	NA,-inf	NA,inf	NA,0.689679	0.000187099	0.000187099
1	chr18:23191598:G:A	23191598	NA,A	NA,G	NA,1	NA,-inf	NA,inf	NA,0.823251	0.000186949	0.000186949
1	chr18:23791002:T:C	23791002	NA,C	NA,T	NA,1	NA,inf	NA,inf	NA,0.678468	0.000186693	0.000186693
1	chr18:23560679:C:T	23560679	NA,T	NA,C	NA,1	NA,-inf	NA,inf	NA,0.623219	0.000186649	0.000186649
1	chr18:23276156:C:T	23276156	NA,T	NA,C	NA,1	NA,-inf	NA,inf	NA,0.772358	0.000186492	0.000186492
1	chr18:23334358:G:A	23334358	NA,A	NA,G	NA,1	NA,-inf	NA,inf	NA,0.635813	0.000186485	0.000186485
1	chr18:24302908:G:T	24302908	NA,T	NA,G	NA,1	NA,-inf	NA,inf	NA,0.646484	0.000186284	0.000186284
1	chr18:22988271:ACT:A	22988271	NA,A	NA,ACT	NA,1	NA,inf	NA,inf	NA,0.556316	0.000186134	0.000186134
1	chr18:22862771:G:A	22862771	NA,A	NA,G	NA,1	NA,inf	NA,inf	NA,0.528072	0.000185631	0.000185631
1	chr18:23584853:T:G	23584853	NA,G	NA,T	NA,1	NA,inf	NA,inf	NA,0.557195	0.000185453	0.000185453
1	chr18:23430905:C:T	23430905	NA,T	NA,C	NA,1	NA,-inf	NA,inf	NA,0.71995	0.000185274	0.000185274
1	chr18:24158019:A:G	24158019	NA,G	NA,A	NA,1	NA,-inf	NA,inf	NA,0.667045	0.000184967	0.000184967
1	chr18:23443964:G:A	23443964	NA,A	NA,G	NA,1	NA,inf	NA,inf	NA,0.545176	0.000184808	0.000184808
1	chr18:23713820:T:TGTTTG	23713820	NA,TGTTTG	NA,T	NA,1	NA,-inf	NA,inf	NA,0.627033	0.000184794	0.000184794
1	chr18:24386573:C:T	24386573	NA,T	NA,C	NA,1	NA,inf	NA,inf	NA,0.625201	0.000184723	0.000184723
1	chr18:23462338:A:G	23462338	NA,G	NA,A	NA,1	NA,-inf	NA,inf	NA,0.678822	0.000184417	0.000184417
1	chr18:23027980:C:T	23027980	NA,T	NA,C	NA,1	NA,inf	NA,inf	NA,0.523433	0.000184242	0.000184242
1	chr18:23803619:C:T	23803619	NA,T	NA,C	NA,1	NA,-inf	NA,inf	NA,0.629533	0.000184237	0.000184237
1	chr18:23235751:C:A	23235751	NA,A	NA,C	NA,1	NA,-inf	NA,inf	NA,0.806666	0.00018422	0.00018422
1	chr18:22918001:A:G	22918001	NA,G	NA,A	NA,1	NA,inf	NA,inf	NA,0.684257	0.000184075	0.000184075
1	chr18:22712654:G:A	22712654	A,NA	G,NA	1,NA	-inf,NA	inf,NA	0.171157,NA	0.000183824	0.000183824
1	chr18:24131836:G:A	24131836	NA,A	NA,G	NA,1	NA,-inf	NA,inf	NA,0.631342	0.000183706	0.000183706
1	chr18:22943888:A:G	22943888	NA,G	NA,A	NA,1	NA,inf	NA,inf	NA,0.67516	0.000183664	0.000183664
1	chr18:23196687:G:A	23196687	NA,A	NA,G	NA,1	NA,-inf	NA,inf	NA,0.426123	0.000183414	0.000183414
1	chr18:22939521:C:T	22939521	NA,T	NA,C	NA,1	NA,inf	NA,inf	NA,0.542457	0.000183328	0.000183328
1	chr18:24399563:C:T	24399563	NA,T	NA,C	NA,1	NA,inf	NA,inf	NA,0.623637	0.000183203	0.000183203
1	chr18:23747744:A:G	23747744	NA,G	NA,A	NA,1	NA,inf	NA,inf	NA,0.639003	0.000182955	0.000182955
1	chr18:23558572:A:G	23558572	NA,G	NA,A	NA,1	NA,-inf	NA,inf	NA,0.609212	0.000182728	0.000182728
1	chr18:23389535:T:C	23389535	NA,C	NA,T	NA,1	NA,inf	NA,inf	NA,0.553087	0.000182693	0.000182693
1	chr18:23252524:A:G	23252524	NA,G	NA,A	NA,1	NA,inf	NA,inf	NA,0.506888	0.000182601	0.000182601
1	chr18:22954771:A:G	22954771	G,G	A,A	1,1	-inf,inf	inf,inf	1.60643,0.284715	0.000182467	0.000182467
1	chr18:24093800:A:G	24093800	NA,G	NA,A	NA,1	NA,inf	NA,inf	NA,0.575001	0.000182441	0.000182441
1	chr18:22695529:T:C	22695529	NA,C	NA,T	NA,1	NA,inf	NA,inf	NA,0.616017	0.000182278	0.000182278
1	chr18:22650573:A:T	22650573	T,T	A,A	1,1	-inf,-inf	inf,inf	0.565856,1.94675	0.00018223	0.00018223
1	chr18:22876735:A:G	22876735	NA,G	NA,A	NA,1	NA,inf	NA,inf	NA,0.680761	0.000182212	0.000182212
1	chr18:22968077:T:A	22968077	NA,A	NA,T	NA,1	NA,-inf	NA,inf	NA,0.704918	0.00018206	0.00018206
1	chr18:23325943:C:T	23325943	NA,T	NA,C	NA,1	NA,inf	NA,inf	NA,0.518924	0.000182057	0.000182057
1	chr18:23351269:T:C	23351269	NA,C	NA,T	NA,1	NA,inf	NA,inf	NA,0.516132	0.000181931	0.000181931
1	chr18:23224847:G:A	23224847	NA,A	NA,G	NA,1	NA,inf	NA,inf	NA,0.535651	0.000181709	0.000181709
1	chr18:23676713:T:C	23676713	NA,C	NA,T	NA,1	NA,inf	NA,inf	NA,0.735516	0.000181538	0.000181538
1	chr18:23159855:G:A	23159855	NA,A	NA,G	NA,1	NA,-inf	NA,inf	NA,0.880281	0.000181433	0.000181433
1	chr18:24111575:A:C	24111575	NA,C	NA,A	NA,1	NA,-inf	NA,inf	NA,0.62944	0.000181411	0.000181411
1	chr18:22650569:T:C	22650569	C,C	T,T	1,1	-inf,-inf	inf,inf	0.503594,1.94195	0.000181376	0.000181376
1	chr18:23199054:T:G	23199054	NA,G	NA,T	NA,1	NA,-inf	NA,inf	NA,0.800673	0.000181371	0.000181371
1	chr18:23241455:C:T	23241455	NA,T	NA,C	NA,1	NA,-inf	NA,inf	NA,0.793407	0.000181312	0.000181312
1	chr18:23090637:C:T	23090637	NA,T	NA,C	NA,1	NA,-inf	NA,inf	NA,0.794117	0.000181282	0.000181282
1	chr18:23153185:T:C	23153185	NA,C	NA,T	NA,1	NA,inf	NA,inf	NA,0.553914	0.000181246	0.000181246
1	chr18:23335864:C:T	23335864	NA,T	NA,C	NA,1	NA,-inf	NA,inf	NA,0.616234	0.000181132	0.000181132
1	chr18:23430504:C:T	23430504	NA,T	NA,C	NA,1	NA,inf	NA,inf	NA,0.532474	0.000181062	0.000181062
1	chr18:23218851:G:A	23218851	NA,A	NA,G	NA,1	NA,-inf	NA,inf	NA,0.791968	0.0001809	0.0001809
1	chr18:24236678:T:C	24236678	NA,C	NA,T	NA,1	NA,inf	NA,inf	NA,0.628486	0.000180889	0.000180889
1	chr18:23136796:G:A	23136796	NA,A	NA,G	NA,1	NA,inf	NA,inf	NA,0.385367	0.000180823	0.000180823
1	chr18:22843879:C:T	22843879	NA,T	NA,C	NA,1	NA,-inf	NA,inf	NA,0.800106	0.000180706	0.000180706
1	chr18:23682503:T:C	23682503	NA,C	NA,T	NA,1	NA,inf	NA,inf	NA,0.731804	0.000180681	0.000180681
1	chr18:23383412:T:C	23383412	NA,C	NA,T	NA,1	NA,inf	NA,inf	NA,0.733281	0.000180598	0.000180598
1	chr18:22847809:G:A	22847809	A,NA	G,NA	1,NA	inf,NA	inf,NA	2.3374,NA	0.000180583	0.000180583
1	chr18:23646607:A:T	23646607	NA,T	NA,A	NA,1	NA,inf	NA,inf	NA,0.588056	0.000180329	0.000180329
1	chr18:22987382:A:G	22987382	NA,G	NA,A	NA,1	NA,inf	NA,inf	NA,0.509525	0.000180228	0.000180228
1	chr18:23472658:C:T	23472658	NA,T	NA,C	NA,1	NA,inf	NA,inf	NA,0.525798	0.000180186	0.000180186
1	chr18:24201163:A:G	24201163	NA,G	NA,A	NA,1	NA,-inf	NA,inf	NA,0.657213	0.000180165	0.000180165
1	chr18:24123230:T:C	24123230	NA,C	NA,T	NA,1	NA,-inf	NA,inf	NA,0.623484	0.000179859	0.000179859
1	chr18:24116371:C:T	24116371	NA,T	NA,C	NA,1	NA,-inf	NA,inf	NA,0.634267	0.000179779	0.000179779
1	chr18:22896651:G:A	22896651	NA,A	NA,G	NA,1	NA,inf	NA,inf	NA,0.555095	0.000179622	0.000179622
1	chr18:23677439:T:C	23677439	NA,C	NA,T	NA,1	NA,inf	NA,inf	NA,0.664648	0.00017942	0.00017942
1	chr18:23441557:G:A	23441557	NA,A	NA,G	NA,1	NA,inf	NA,inf	NA,0.525501	0.000179304	0.000179304
1	chr18:23347090:CTTT:C	23347090	NA,C	NA,CTTT	NA,1	NA,inf	NA,inf	NA,0.574131	0.000179138	0.000179138
1	chr18:24385131:T:C	24385131	C,C	T,T	1,1	-inf,inf	inf,inf	0.959282,0.84566	0.000179053	0.000179053
1	chr18:24261685:G:C	24261685	NA,C	NA,G	NA,1	NA,-inf	NA,inf	NA,0.623007	0.000178717	0.000178717
1	chr18:22826406:T:C	22826406	C,C	T,T	1,1	inf,-inf	inf,inf	1.48134,0.0217619	0.00017866	0.00017866
1	chr18:23173548:G:C	23173548	C,C	G,G	1,1	inf,-inf	inf,inf	0.735124,1.30571	0.000178486	0.000178486
1	chr18:24261572:C:G	24261572	NA,G	NA,C	NA,1	NA,-inf	NA,inf	NA,0.621758	0.000178379	0.000178379
1	chr18:24344159:G:A	24344159	NA,A	NA,G	NA,1	NA,inf	NA,inf	NA,0.600204	0.000178223	0.000178223
1	chr18:22765781:A:T	22765781	NA,T	NA,A	NA,1	NA,inf	NA,inf	NA,0.607904	0.000178124	0.000178124
1	chr18:22937486:T:C	22937486	C,C	T,T	1,1	inf,inf	inf,inf	1.34003,0.0877796	0.000178121	0.000178121
1	chr18:23523834:G:A	23523834	NA,A	NA,G	NA,1	NA,-inf	NA,inf	NA,0.756474	0.000178057	0.000178057
1	chr18:22888204:C:T	22888204	NA,T	NA,C	NA,1	NA,-inf	NA,inf	NA,0.610086	0.000177912	0.000177912
1	chr18:24066219:A:G	24066219	NA,G	NA,A	NA,1	NA,-inf	NA,inf	NA,0.621262	0.000177497	0.000177497
1	chr18:24058775:A:G	24058775	NA,G	NA,A	NA,1	NA,inf	NA,inf	NA,0.556228	0.000177482	0.000177482
1	chr18:23595396:A:G	23595396	NA,G	NA,A	NA,1	NA,inf	NA,inf	NA,0.564019	0.000177426	0.000177426
1	chr18:23740840:G:C	23740840	NA,C	NA,G	NA,1	NA,inf	NA,inf	NA,0.58948	0.0001772	0.0001772
1	chr18:23181875:T:A	23181875	NA,A	NA,T	NA,1	NA,inf	NA,inf	NA,0.732888	0.000177073	0.000177073
1	chr18:23207556:T:C	23207556	NA,C	NA,T	NA,1	NA,-inf	NA,inf	NA,0.782213	0.000176851	0.000176851
1	chr18:23694408:G:C	23694408	NA,C	NA,G	NA,1	NA,-inf	NA,inf	NA,0.601806	0.000176625	0.000176625
1	chr18:23558974:T:C	23558974	NA,C	NA,T	NA,1	NA,-inf	NA,inf	NA,0.586479	0.000176538	0.000176538
1	chr18:23300887:T:C	23300887	NA,C	NA,T	NA,1	NA,-inf	NA,inf	NA,0.691887	0.000176509	0.000176509
1	chr18:24253547:G:A	24253547	NA,A	NA,G	NA,1	NA,-inf	NA,inf	NA,0.595361	0.000176462	0.000176462
1	chr18:22854728:A:T	22854728	NA,T	NA,A	NA,1	NA,-inf	NA,inf	NA,0.606983	0.000176388	0.000176388
1	chr18:24277228:C:A	24277228	NA,A	NA,C	NA,1	NA,inf	NA,inf	NA,0.598652	0.000176333	0.000176333
1	chr18:23304250:C:G	23304250	NA,G	NA,C	NA,1	NA,-inf	NA,inf	NA,0.692907	0.000176293	0.000176293
1	chr18:23493534:T:G	23493534	NA,G	NA,T	NA,1	NA,inf	NA,inf	NA,0.515294	0.000176253	0.000176253
1	chr18:23897408:A:G	23897408	NA,G	NA,A	NA,1	NA,inf	NA,inf	NA,0.566858	0.000176211	0.000176211
1	chr18:22896612:G:C	22896612	NA,C	NA,G	NA,1	NA,-inf	NA,inf	NA,0.743789	0.000176091	0.000176091
1	chr18:23744711:G:A	23744711	NA,A	NA,G	NA,1	NA,-inf	NA,inf	NA,0.598986	0.000176083	0.000176083
1	chr18:23152553:C:T	23152553	NA,T	NA,C	NA,1	NA,inf	NA,inf	NA,0.685764	0.000176006	0.000176006
1	chr18:22906172:A:G	22906172	NA,G	NA,A	NA,1	NA,-inf	NA,inf	NA,0.603336	0.000175965	0.000175965
1	chr18:24125712:T:C	24125712	NA,C	NA,T	NA,1	NA,inf	NA,inf	NA,0.527238	0.000175881	0.000175881
1	chr18:23283304:C:A	23283304	NA,A	NA,C	NA,1	NA,-inf	NA,inf	NA,0.711245	0.000175743	0.000175743
1	chr18:24136428:C:T	24136428	NA,T	NA,C	NA,1	NA,inf	NA,inf	NA,0.613067	0.000175708	0.000175708
1	chr18:23334776:G:A	23334776	NA,A	NA,G	NA,1	NA,inf	NA,inf	NA,0.562338	0.000175554	0.000175554
1	chr18:23349392:G:A	23349392	NA,A	NA,G	NA,1	NA,inf	NA,inf	NA,0.560802	0.000175533	0.000175533
1	chr18:23795722:A:T	23795722	T,T	A,A	1,1	-inf,inf	inf,inf	1.83944,0.631205	0.0001754	0.0001754
1	chr18:23452426:A:G	23452426	NA,G	NA,A	NA,1	NA,inf	NA,inf	NA,0.508864	0.000175394	0.000175394
1	chr18:24336115:G:T	24336115	NA,T	NA,G	NA,1	NA,inf	NA,inf	NA,0.549974	0.000175393	0.000175393
1	chr18:23285428:G:T	23285428	T,T	G,G	1,1	-inf,-inf	inf,inf	2.62856,0.631434	0.00017535	0.00017535
1	chr18:23190033:T:C	23190033	NA,C	NA,T	NA,1	NA,-inf	NA,inf	NA,0.405051	0.000175213	0.000175213
1	chr18:23237099:G:A	23237099	NA,A	NA,G	NA,1	NA,-inf	NA,inf	NA,0.769337	0.000175202	0.000175202
1	chr18:22841054:T:C	22841054	NA,C	NA,T	NA,1	NA,-inf	NA,inf	NA,0.601332	0.000175143	0.000175143
1	chr18:23954887:G:A	23954887	A,NA	G,NA	1,NA	inf,NA	inf,NA	0.636602,NA	0.00017504	0.00017504
1	chr18:23017662:A:T	23017662	NA,T	NA,A	NA,1	NA,-inf	NA,inf	NA,0.766901	0.000174956	0.000174956
1	chr18:23861738:T:C	23861738	C,NA	T,NA	1,NA	-inf,NA	inf,NA	1.25805,NA	0.000174813	0.000174813
1	chr18:23697880:A:G	23697880	NA,G	NA,A	NA,1	NA,-inf	NA,inf	NA,0.553527	0.000174783	0.000174783
1	chr18:23035015:C:T	23035015	NA,T	NA,C	NA,1	NA,inf	NA,inf	NA,0.641613	0.000174716	0.000174716
1	chr18:23485902:C:T	23485902	T,T	C,C	1,1	-inf,-inf	inf,inf	1.52161,0.660394	0.000174521	0.000174521
1	chr18:23691710:T:C	23691710	NA,C	NA,T	NA,1	NA,-inf	NA,inf	NA,0.590884	0.000174518	0.000174518
1	chr18:22879615:C:T	22879615	NA,T	NA,C	NA,1	NA,-inf	NA,inf	NA,0.597852	0.000174292	0.000174292
1	chr18:22866444:A:G	22866444	NA,G	NA,A	NA,1	NA,-inf	NA,inf	NA,0.597852	0.000174292	0.000174292
1	chr18:22870617:G:A	22870617	NA,A	NA,G	NA,1	NA,-inf	NA,inf	NA,0.597852	0.000174292	0.000174292
1	chr18:23185382:A:G	23185382	NA,G	NA,A	NA,1	NA,-inf	NA,inf	NA,0.388667	0.000174154	0.000174154
1	chr18:23576168:G:A	23576168	NA,A	NA,G	NA,1	NA,-inf	NA,inf	NA,0.576172	0.000174089	0.000174089
1	chr18:23876307:G:T	23876307	NA,T	NA,G	NA,1	NA,inf	NA,inf	NA,0.558074	0.000174057	0.000174057
1	chr18:22692204:T:G	22692204	NA,G	NA,T	NA,1	NA,inf	NA,inf	NA,0.5854	0.000174002	0.000174002
1	chr18:23281360:T:C	23281360	NA,C	NA,T	NA,1	NA,inf	NA,inf	NA,0.520109	0.000173861	0.000173861
1	chr18:23208509:G:C	23208509	NA,C	NA,G	NA,1	NA,-inf	NA,inf	NA,0.768966	0.000173796	0.000173796
1	chr18:23598767:T:C	23598767	NA,C	NA,T	NA,1	NA,inf	NA,inf	NA,0.55172	0.000173751	0.000173751
1	chr18:23200714:G:C	23200714	NA,C	NA,G	NA,1	NA,-inf	NA,inf	NA,0.766888	0.00017345	0.00017345
1	chr18:23296522:T:G	23296522	G,G	T,T	1,1	-inf,inf	inf,inf	2.07679,0.163661	0.000173387	0.000173387
1	chr18:24337870:C:T	24337870	NA,T	NA,C	NA,1	NA,inf	NA,inf	NA,0.525807	0.000173037	0.000173037
1	chr18:22967876:T:C	22967876	C,C	T,T	1,1	-inf,inf	inf,inf	1.54158,0.385456	0.00017296	0.00017296
1	chr18:23007208:A:G	23007208	G,NA	A,NA	1,NA	inf,NA	inf,NA	2.32235,NA	0.000172957	0.000172957
1	chr18:23205722:G:A	23205722	NA,A	NA,G	NA,1	NA,-inf	NA,inf	NA,0.765216	0.000172949	0.000172949
1	chr18:24077156:G:A	24077156	NA,A	NA,G	NA,1	NA,inf	NA,inf	NA,0.543719	0.000172754	0.000172754
1	chr18:22893019:G:A	22893019	NA,A	NA,G	NA,1	NA,inf	NA,inf	NA,0.643116	0.000172639	0.000172639
1	chr18:24376730:A:T	24376730	NA,T	NA,A	NA,1	NA,inf	NA,inf	NA,0.594358	0.000172549	0.000172549
1	chr18:24067823:A:G	24067823	NA,G	NA,A	NA,1	NA,-inf	NA,inf	NA,0.594512	0.000172465	0.000172465
1	chr18:23296877:A:G	23296877	NA,G	NA,A	NA,1	NA,-inf	NA,inf	NA,0.67593	0.00017234	0.00017234
1	chr18:23102092:A:G	23102092	NA,G	NA,A	NA,1	NA,inf	NA,inf	NA,0.594985	0.00017232	0.00017232
1	chr18:23319506:C:T	23319506	NA,T	NA,C	NA,1	NA,inf	NA,inf	NA,0.484638	0.000172314	0.000172314
1	chr18:23237081:C:A	23237081	NA,A	NA,C	NA,1	NA,-inf	NA,inf	NA,0.757012	0.000172305	0.000172305
1	chr18:24236067:T:C	24236067	NA,C	NA,T	NA,1	NA,inf	NA,inf	NA,0.594547	0.000172073	0.000172073
1	chr18:23832366:C:G	23832366	NA,G	NA,C	NA,1	NA,-inf	NA,inf	NA,0.583737	0.000172069	0.000172069
1	chr18:24225207:G:A	24225207	NA,A	NA,G	NA,1	NA,-inf	NA,inf	NA,0.571449	0.000171807	0.000171807
1	chr18:23421436:G:A	23421436	NA,A	NA,G	NA,1	NA,-inf	NA,inf	NA,0.671853	0.000171805	0.000171805
1	chr18:23706522:G:T	23706522	NA,T	NA,G	NA,1	NA,-inf	NA,inf	NA,0.538216	0.000171581	0.000171581
1	chr18:23695479:T:A	23695479	NA,A	NA,T	NA,1	NA,-inf	NA,inf	NA,0.581998	0.000171576	0.000171576
1	chr18:24248493:C:T	24248493	NA,T	NA,C	NA,1	NA,inf	NA,inf	NA,0.542544	0.000171456	0.000171456
1	chr18:22756136:G:A	22756136	NA,A	NA,G	NA,1	NA,inf	NA,inf	NA,0.582149	0.000171449	0.000171449
1	chr18:24130638:T:C	24130638	NA,C	NA,T	NA,1	NA,inf	NA,inf	NA,0.532334	0.000171345	0.000171345
1	chr18:23591607:G:A	23591607	NA,A	NA,G	NA,1	NA,-inf	NA,inf	NA,0.567994	0.000171084	0.000171084
1	chr18:22941914:T:A	22941914	A,A	T,T	1,1	-inf,inf	inf,inf	1.52087,0.393835	0.000171083	0.000171083
1	chr18:22953260:C:T	22953260	T,T	C,C	1,1	-inf,inf	inf,inf	1.55829,0.431428	0.000171004	0.000171004
1	chr18:23101611:C:T	23101611	NA,T	NA,C	NA,1	NA,inf	NA,inf	NA,0.650602	0.000170866	0.000170866
1	chr18:24124594:A:T	24124594	NA,T	NA,A	NA,1	NA,-inf	NA,inf	NA,0.584651	0.000170772	0.000170772
1	chr18:23408996:ATGG:A	23408996	NA,A	NA,ATGG	NA,1	NA,-inf	NA,inf	NA,0.607764	0.000170735	0.000170735
1	chr18:23251198:A:G	23251198	G,G	A,A	1,1	-inf,-inf	inf,inf	0.840849,0.119089	0.000170668	0.000170668
1	chr18:22886947:C:T	22886947	NA,T	NA,C	NA,1	NA,-inf	NA,inf	NA,0.585735	0.000170666	0.000170666
1	chr18:22815141:G:T	22815141	T,T	G,G	1,1	-inf,-inf	inf,inf	0.449651,1.27309	0.000170658	0.000170658
1	chr18:24392982:G:A	24392982	NA,A	NA,G	NA,1	NA,-inf	NA,inf	NA,0.567066	0.000170632	0.000170632
1	chr18:22707648:G:A	22707648	NA,A	NA,G	NA,1	NA,inf	NA,inf	NA,0.545841	0.000170631	0.000170631
1	chr18:24119634:C:G	24119634	NA,G	NA,C	NA,1	NA,inf	NA,inf	NA,0.506171	0.000170502	0.000170502
1	chr18:24390532:T:G	24390532	NA,G	NA,T	NA,1	NA,-inf	NA,inf	NA,0.612817	0.000170495	0.000170495
1	chr18:23020395:T:C	23020395	C,C	T,T	1,1	-inf,inf	inf,inf	1.48532,0.578893	0.000170294	0.000170294
1	chr18:22713865:CT:C	22713865	NA,C	NA,CT	NA,1	NA,inf	NA,inf	NA,0.512462	0.00017021	0.00017021
1	chr18:24044383:A:C	24044383	NA,C	NA,A	NA,1	NA,-inf	NA,inf	NA,0.678047	0.000170097	0.000170097
1	chr18:23752396:A:G	23752396	NA,G	NA,A	NA,1	NA,inf	NA,inf	NA,0.591712	0.000170084	0.000170084
1	chr18:23770748:G:A	23770748	A,A	G,G	1,1	inf,inf	inf,inf	0.418261,1.82818	0.000170059	0.000170059
1	chr18:23007452:C:T	23007452	NA,T	NA,C	NA,1	NA,-inf	NA,inf	NA,0.681889	0.000170013	0.000170013
1	chr18:23751365:C:T	23751365	NA,T	NA,C	NA,1	NA,inf	NA,inf	NA,0.591397	0.000170008	0.000170008
1	chr18:23745940:T:C	23745940	NA,C	NA,T	NA,1	NA,inf	NA,inf	NA,0.591397	0.000170008	0.000170008
1	chr18:24385190:A:G	24385190	NA,G	NA,A	NA,1	NA,inf	NA,inf	NA,0.572038	0.00017	0.00017
1	chr18:24066125:T:C	24066125	NA,C	NA,T	NA,1	NA,-inf	NA,inf	NA,0.590144	0.000169895	0.000169895
1	chr18:23769007:C:T	23769007	T,T	C,C	1,1	inf,inf	inf,inf	0.879735,1.62081	0.000169895	0.000169895
1	chr18:23297331:C:G	23297331	G,G	C,C	1,1	-inf,inf	inf,inf	2.07993,0.143706	0.000169762	0.000169762
1	chr18:24218886:G:A	24218886	A,A	G,G	1,1	-inf,inf	inf,inf	0.732531,1.10103	0.000169699	0.000169699
1	chr18:23355129:G:A	23355129	NA,A	NA,G	NA,1	NA,inf	NA,inf	NA,0.471909	0.000169617	0.000169617
1	chr18:22721082:T:A	22721082	A,A	T,T	1,1	inf,inf	inf,inf	1.16158,1.54292	0.000169533	0.000169533
1	chr18:23357055:A:G	23357055	NA,G	NA,A	NA,1	NA,-inf	NA,inf	NA,0.695224	0.000169466	0.000169466
1	chr18:23803280:A:G	23803280	NA,G	NA,A	NA,1	NA,inf	NA,inf	NA,0.620032	0.000169429	0.000169429
1	chr18:22647729:G:C	22647729	NA,C	NA,G	NA,1	NA,-inf	NA,inf	NA,0.475282	0.000169388	0.000169388
1	chr18:24157654:G:C	24157654	NA,C	NA,G	NA,1	NA,inf	NA,inf	NA,0.51576	0.000169282	0.000169282
1	chr18:22959915:A:G	22959915	G,G	A,A	1,1	-inf,inf	inf,inf	1.57412,0.388984	0.000168688	0.000168688
1	chr18:23191857:A:G	23191857	NA,G	NA,A	NA,1	NA,inf	NA,inf	NA,0.776532	0.00016866	0.00016866
1	chr18:24371469:C:G	24371469	NA,G	NA,C	NA,1	NA,inf	NA,inf	NA,0.541227	0.000168656	0.000168656
1	chr18:23791458:A:G	23791458	NA,G	NA,A	NA,1	NA,inf	NA,inf	NA,0.60984	0.000168605	0.000168605
1	chr18:24154802:T:C	24154802	NA,C	NA,T	NA,1	NA,inf	NA,inf	NA,0.514188	0.000168521	0.000168521
1	chr18:23267094:T:G	23267094	NA,G	NA,T	NA,1	NA,-inf	NA,inf	NA,0.620607	0.000168466	0.000168466
1	chr18:23066001:G:T	23066001	NA,T	NA,G	NA,1	NA,-inf	NA,inf	NA,0.494028	0.000168386	0.000168386
1	chr18:23693058:A:T	23693058	NA,T	NA,A	NA,1	NA,-inf	NA,inf	NA,0.629022	0.000168266	0.000168266
1	chr18:23289750:G:T	23289750	NA,T	NA,G	NA,1	NA,-inf	NA,inf	NA,0.708334	0.000168237	0.000168237
1	chr18:22718825:A:T	22718825	T,T	A,A	1,1	inf,inf	inf,inf	1.15565,1.54089	0.000168195	0.000168195
1	chr18:23429439:C:A	23429439	NA,A	NA,C	NA,1	NA,-inf	NA,inf	NA,0.634365	0.000167867	0.000167867
1	chr18:23773404:A:G	23773404	NA,G	NA,A	NA,1	NA,inf	NA,inf	NA,0.531589	0.00016772	0.00016772
1	chr18:22899721:A:C	22899721	C,C	A,A	1,1	-inf,-inf	inf,inf	0.494212,1.19299	0.000167685	0.000167685
1	chr18:23307963:A:AC	23307963	NA,AC	NA,A	NA,1	NA,inf	NA,inf	NA,0.53712	0.000167675	0.000167675
1	chr18:23741721:G:A	23741721	NA,A	NA,G	NA,1	NA,-inf	NA,inf	NA,0.549011	0.000167672	0.000167672
1	chr18:23525248:A:G	23525248	NA,G	NA,A	NA,1	NA,-inf	NA,inf	NA,0.712301	0.000167669	0.000167669
1	chr18:22909068:C:G	22909068	NA,G	NA,C	NA,1	NA,-inf	NA,inf	NA,0.570849	0.000167532	0.000167532
1	chr18:22701334:A:G	22701334	G,G	A,A	1,1	-inf,inf	inf,inf	0.187009,1.47391	0.0001674	0.0001674
1	chr18:23367764:T:C	23367764	C,C	T,T	1,1	inf,inf	inf,inf	2.85329,0.196254	0.000167127	0.000167127
1	chr18:23779434:G:A	23779434	NA,A	NA,G	NA,1	NA,inf	NA,inf	NA,0.529347	0.000167046	0.000167046
1	chr18:23283607:C:T	23283607	NA,T	NA,C	NA,1	NA,-inf	NA,inf	NA,0.718484	0.0001669	0.0001669
1	chr18:24155269:T:C	24155269	NA,C	NA,T	NA,1	NA,inf	NA,inf	NA,0.581678	0.000166726	0.000166726
1	chr18:22915495:T:C	22915495	NA,C	NA,T	NA,1	NA,inf	NA,inf	NA,0.487019	0.000166589	0.000166589
1	chr18:23201695:CAT:C	23201695	NA,C	NA,CAT	NA,1	NA,-inf	NA,inf	NA,0.738097	0.000166552	0.000166552
1	chr18:23470119:C:T	23470119	NA,T	NA,C	NA,1	NA,inf	NA,inf	NA,0.475865	0.000166537	0.000166537
1	chr18:23303141:C:T	23303141	NA,T	NA,C	NA,1	NA,inf	NA,inf	NA,0.460834	0.00016638	0.00016638
1	chr18:22961652:T:G	22961652	NA,G	NA,T	NA,1	NA,inf	NA,inf	NA,0.687571	0.000166337	0.000166337
1	chr18:24296516:C:T	24296516	NA,T	NA,C	NA,1	NA,inf	NA,inf	NA,0.572388	0.000166327	0.000166327
1	chr18:23070904:G:A	23070904	NA,A	NA,G	NA,1	NA,-inf	NA,inf	NA,0.707911	0.000166316	0.000166316
1	chr18:24018128:G:A	24018128	A,NA	G,NA	1,NA	inf,NA	inf,NA	1.50971,NA	0.000166292	0.000166292
1	chr18:24192640:G:A	24192640	NA,A	NA,G	NA,1	NA,inf	NA,inf	NA,0.506269	0.000166215	0.000166215
1	chr18:22805039:A:G	22805039	G,G	A,A	1,1	inf,-inf	inf,inf	2.13284,0.424635	0.000165769	0.000165769
1	chr18:22733304:G:A	22733304	NA,A	NA,G	NA,1	NA,inf	NA,inf	NA,0.46745	0.000165706	0.000165706
1	chr18:22747154:A:T	22747154	NA,T	NA,A	NA,1	NA,inf	NA,inf	NA,0.502804	0.000165298	0.000165298
1	chr18:22972082:G:A	22972082	NA,A	NA,G	NA,1	NA,inf	NA,inf	NA,0.493818	0.000165134	0.000165134
1	chr18:22905772:T:C	22905772	NA,C	NA,T	NA,1	NA,-inf	NA,inf	NA,0.697107	0.000165064	0.000165064
1	chr18:23570277:T:C	23570277	NA,C	NA,T	NA,1	NA,-inf	NA,inf	NA,0.696875	0.000165051	0.000165051
1	chr18:22831403:T:G	22831403	G,G	T,T	1,1	inf,inf	inf,inf	1.44431,0.0179519	0.000164858	0.000164858
1	chr18:23828184:G:C	23828184	NA,C	NA,G	NA,1	NA,inf	NA,inf	NA,0.521517	0.000164821	0.000164821
1	chr18:23689762:C:A	23689762	NA,A	NA,C	NA,1	NA,inf	NA,inf	NA,0.524718	0.000164743	0.000164743
1	chr18:24270178:A:G	24270178	NA,G	NA,A	NA,1	NA,-inf	NA,inf	NA,0.576765	0.000164738	0.000164738
1	chr18:23615579:T:G	23615579	G,G	T,T	1,1	inf,inf	inf,inf	0.267176,1.6155	0.000164711	0.000164711
1	chr18:24018637:T:A	24018637	NA,A	NA,T	NA,1	NA,inf	NA,inf	NA,0.556405	0.000164634	0.000164634
1	chr18:23735988:G:C	23735988	NA,C	NA,G	NA,1	NA,inf	NA,inf	NA,0.48167	0.000164588	0.000164588
1	chr18:22806559:A:G	22806559	G,G	A,A	1,1	inf,inf	inf,inf	1.44486,0.0586096	0.000164463	0.000164463
1	chr18:23151458:T:G	23151458	NA,G	NA,T	NA,1	NA,inf	NA,inf	NA,0.489526	0.000164164	0.000164164
1	chr18:22893480:T:C	22893480	NA,C	NA,T	NA,1	NA,inf	NA,inf	NA,0.476835	0.000164015	0.000164015
1	chr18:23210512:T:G	23210512	G,G	T,T	1,1	inf,-inf	inf,inf	0.4484,1.65485	0.000163901	0.000163901
1	chr18:24296515:T:C	24296515	NA,C	NA,T	NA,1	NA,inf	NA,inf	NA,0.561962	0.000163876	0.000163876
1	chr18:22889126:C:T	22889126	NA,T	NA,C	NA,1	NA,-inf	NA,inf	NA,0.69044	0.000163796	0.000163796
1	chr18:24376965:C:T	24376965	NA,T	NA,C	NA,1	NA,inf	NA,inf	NA,0.557861	0.000163738	0.000163738
1	chr18:23470161:G:A	23470161	NA,A	NA,G	NA,1	NA,inf	NA,inf	NA,0.482797	0.000163652	0.000163652
1	chr18:23167219:A:T	23167219	NA,T	NA,A	NA,1	NA,-inf	NA,inf	NA,0.878415	0.000163629	0.000163629
1	chr18:23054348:G:A	23054348	NA,A	NA,G	NA,1	NA,-inf	NA,inf	NA,0.379689	0.000163617	0.000163617
1	chr18:23745326:T:C	23745326	NA,C	NA,T	NA,1	NA,-inf	NA,inf	NA,0.516928	0.000163586	0.000163586
1	chr18:23517736:T:C	23517736	NA,C	NA,T	NA,1	NA,-inf	NA,inf	NA,0.535766	0.000163504	0.000163504
1	chr18:23471808:T:C	23471808	NA,C	NA,T	NA,1	NA,inf	NA,inf	NA,0.462652	0.000163257	0.000163257
1	chr18:23747123:T:G	23747123	NA,G	NA,T	NA,1	NA,-inf	NA,inf	NA,0.602858	0.00016315	0.00016315
1	chr18:22840446:A:G	22840446	G,G	A,A	1,1	-inf,-inf	inf,inf	0.526655,1.20149	0.000163135	0.000163135
1	chr18:23139350:C:G	23139350	NA,G	NA,C	NA,1	NA,inf	NA,inf	NA,0.466957	0.000163134	0.000163134
1	chr18:23042352:A:G	23042352	NA,G	NA,A	NA,1	NA,inf	NA,inf	NA,0.66348	0.000163056	0.000163056
1	chr18:22826596:T:G	22826596	G,G	T,T	1,1	inf,inf	inf,inf	1.43903,0.0189531	0.000162871	0.000162871
1	chr18:23039030:T:C	23039030	NA,C	NA,T	NA,1	NA,-inf	NA,inf	NA,0.633048	0.000162716	0.000162716
1	chr18:23803686:C:A	23803686	NA,A	NA,C	NA,1	NA,inf	NA,inf	NA,0.563305	0.000162703	0.000162703
1	chr18:23754352:T:C	23754352	NA,C	NA,T	NA,1	NA,inf	NA,inf	NA,0.563947	0.000162631	0.000162631
1	chr18:23019545:A:G	23019545	NA,G	NA,A	NA,1	NA,inf	NA,inf	NA,0.577867	0.000162628	0.000162628
1	chr18:23159244:C:T	23159244	NA,T	NA,C	NA,1	NA,-inf	NA,inf	NA,0.0971956	0.000162571	0.000162571
1	chr18:22704670:A:T	22704670	NA,T	NA,A	NA,1	NA,inf	NA,inf	NA,0.538415	0.000162563	0.000162563
1	chr18:24109563:G:A	24109563	NA,A	NA,G	NA,1	NA,inf	NA,inf	NA,0.488241	0.000162444	0.000162444
1	chr18:22714654:T:C	22714654	NA,C	NA,T	NA,1	NA,-inf	NA,inf	NA,0.630846	0.000162354	0.000162354
1	chr18:22714146:C:G	22714146	NA,G	NA,C	NA,1	NA,inf	NA,inf	NA,0.48351	0.000162337	0.000162337
1	chr18:23480644:G:A	23480644	NA,A	NA,G	NA,1	NA,inf	NA,inf	NA,0.458134	0.000162276	0.000162276
1	chr18:24144380:G:A	24144380	NA,A	NA,G	NA,1	NA,inf	NA,inf	NA,0.487949	0.00016211	0.00016211
1	chr18:24144381:A:G	24144381	NA,G	NA,A	NA,1	NA,inf	NA,inf	NA,0.487949	0.00016211	0.00016211
1	chr18:23208494:C:T	23208494	NA,T	NA,C	NA,1	NA,-inf	NA,inf	NA,0.311226	0.00016205	0.00016205
1	chr18:23410421:T:C	23410421	NA,C	NA,T	NA,1	NA,-inf	NA,inf	NA,0.621258	0.000162032	0.000162032
1	chr18:23743843:T:A	23743843	NA,A	NA,T	NA,1	NA,inf	NA,inf	NA,0.553167	0.000161916	0.000161916
1	chr18:23779970:C:T	23779970	NA,T	NA,C	NA,1	NA,-inf	NA,inf	NA,0.542552	0.000161901	0.000161901
1	chr18:22921904:C:T	22921904	NA,T	NA,C	NA,1	NA,-inf	NA,inf	NA,0.546719	0.000161845	0.000161845
1	chr18:22990191:A:G	22990191	NA,G	NA,A	NA,1	NA,-inf	NA,inf	NA,0.538828	0.000161629	0.000161629
1	chr18:22756446:C:T	22756446	NA,T	NA,C	NA,1	NA,inf	NA,inf	NA,0.542825	0.000161469	0.000161469
1	chr18:23367740:C:T	23367740	NA,T	NA,C	NA,1	NA,inf	NA,inf	NA,0.454633	0.000161448	0.000161448
1	chr18:22768732:G:T	22768732	NA,T	NA,G	NA,1	NA,inf	NA,inf	NA,0.640759	0.000161444	0.000161444
1	chr18:23637944:T:C	23637944	NA,C	NA,T	NA,1	NA,inf	NA,inf	NA,0.537551	0.000161413	0.000161413
1	chr18:22751180:T:C	22751180	NA,C	NA,T	NA,1	NA,inf	NA,inf	NA,0.542594	0.000161406	0.000161406
1	chr18:24105673:A:G	24105673	NA,G	NA,A	NA,1	NA,inf	NA,inf	NA,0.479385	0.000161387	0.000161387
1	chr18:23716527:C:A	23716527	NA,A	NA,C	NA,1	NA,-inf	NA,inf	NA,0.537046	0.000161353	0.000161353
1	chr18:22840421:G:C	22840421	C,C	G,G	1,1	-inf,-inf	inf,inf	0.465854,1.21778	0.000161345	0.000161345
1	chr18:23754686:A:G	23754686	NA,G	NA,A	NA,1	NA,-inf	NA,inf	NA,0.506278	0.000161264	0.000161264
1	chr18:23352152:C:T	23352152	NA,T	NA,C	NA,1	NA,-inf	NA,inf	NA,0.486321	0.000161223	0.000161223
1	chr18:23202082:T:G	23202082	NA,G	NA,T	NA,1	NA,-inf	NA,inf	NA,0.361301	0.000161207	0.000161207
1	chr18:23463443:CTT:C	23463443	NA,C	NA,CTT	NA,1	NA,-inf	NA,inf	NA,0.538569	0.000161121	0.000161121
1	chr18:23811660:G:A	23811660	NA,A	NA,G	NA,1	NA,inf	NA,inf	NA,0.548598	0.000161116	0.000161116
1	chr18:23180265:G:A	23180265	NA,A	NA,G	NA,1	NA,-inf	NA,inf	NA,0.297673	0.000161113	0.000161113
1	chr18:22642593:G:C	22642593	NA,C	NA,G	NA,1	NA,-inf	NA,inf	NA,0.454557	0.000160955	0.000160955
1	chr18:23064786:G:A	23064786	NA,A	NA,G	NA,1	NA,-inf	NA,inf	NA,0.466682	0.000160865	0.000160865
1	chr18:24342564:C:G	24342564	NA,G	NA,C	NA,1	NA,inf	NA,inf	NA,0.510183	0.00016086	0.00016086
1	chr18:24231193:T:C	24231193	NA,C	NA,T	NA,1	NA,inf	NA,inf	NA,0.506207	0.000160837	0.000160837
1	chr18:23568633:C:T	23568633	NA,T	NA,C	NA,1	NA,-inf	NA,inf	NA,0.467148	0.000160475	0.000160475
1	chr18:23191175:C:T	23191175	NA,T	NA,C	NA,1	NA,-inf	NA,inf	NA,0.296007	0.000160427	0.000160427
1	chr18:22807886:T:A	22807886	A,A	T,T	1,1	inf,inf	inf,inf	1.43258,0.0642117	0.000160337	0.000160337
1	chr18:23333106:A:G	23333106	NA,G	NA,A	NA,1	NA,-inf	NA,inf	NA,0.633286	0.000160329	0.000160329
1	chr18:23769867:T:C	23769867	NA,C	NA,T	NA,1	NA,inf	NA,inf	NA,0.565931	0.000160289	0.000160289
1	chr18:24243697:A:G	24243697	NA,G	NA,A	NA,1	NA,-inf	NA,inf	NA,0.561052	0.000160287	0.000160287
1	chr18:22722532:G:A	22722532	A,A	G,G	1,1	inf,inf	inf,inf	1.15169,1.51662	0.000160242	0.000160242
1	chr18:23608278:C:A	23608278	NA,A	NA,C	NA,1	NA,-inf	NA,inf	NA,0.484981	0.000160127	0.000160127
1	chr18:24064094:G:A	24064094	NA,A	NA,G	NA,1	NA,-inf	NA,inf	NA,0.539372	0.000160026	0.000160026
1	chr18:22850204:A:T	22850204	NA,T	NA,A	NA,1	NA,-inf	NA,inf	NA,0.705309	0.000160018	0.000160018
1	chr18:23521951:G:A	23521951	NA,A	NA,G	NA,1	NA,-inf	NA,inf	NA,0.515513	0.000159863	0.000159863
1	chr18:23052489:C:T	23052489	NA,T	NA,C	NA,1	NA,-inf	NA,inf	NA,0.659683	0.000159808	0.000159808
1	chr18:23514959:T:G	23514959	NA,G	NA,T	NA,1	NA,inf	NA,inf	NA,0.595731	0.000159796	0.000159796
1	chr18:22985463:A:G	22985463	G,G	A,A	1,1	inf,inf	inf,inf	1.01754,0.752026	0.000159733	0.000159733
1	chr18:22650181:T:C	22650181	NA,C	NA,T	NA,1	NA,-inf	NA,inf	NA,0.449531	0.000159728	0.000159728
1	chr18:24264208:CAGAA:C	24264208	NA,C	NA,CAGAA	NA,1	NA,inf	NA,inf	NA,0.494512	0.000159683	0.000159683
1	chr18:22828934:G:A	22828934	NA,A	NA,G	NA,1	NA,-inf	NA,inf	NA,0.614744	0.000159683	0.000159683
1	chr18:23437712:T:C	23437712	NA,C	NA,T	NA,1	NA,inf	NA,inf	NA,0.447133	0.000159669	0.000159669
1	chr18:24389507:A:G	24389507	NA,G	NA,A	NA,1	NA,-inf	NA,inf	NA,0.573535	0.000159599	0.000159599
1	chr18:23019299:G:A	23019299	NA,A	NA,G	NA,1	NA,-inf	NA,inf	NA,0.409295	0.000159464	0.000159464
1	chr18:23650431:A:T	23650431	T,NA	A,NA	1,NA	-inf,NA	inf,NA	0.660003,NA	0.000159432	0.000159432
1	chr18:23322867:A:G	23322867	NA,G	NA,A	NA,1	NA,-inf	NA,inf	NA,0.489325	0.000159428	0.000159428
1	chr18:23710115:T:G	23710115	NA,G	NA,T	NA,1	NA,-inf	NA,inf	NA,0.48879	0.000159421	0.000159421
1	chr18:24235550:T:C	24235550	NA,C	NA,T	NA,1	NA,inf	NA,inf	NA,0.492993	0.000159406	0.000159406
1	chr18:23285205:C:A	23285205	NA,A	NA,C	NA,1	NA,-inf	NA,inf	NA,0.477542	0.000159355	0.000159355
1	chr18:24215138:T:C	24215138	C,C	T,T	1,1	-inf,inf	inf,inf	0.630477,1.08779	0.000159285	0.000159285
1	chr18:23747680:CATA:C	23747680	NA,C	NA,CATA	NA,1	NA,-inf	NA,inf	NA,0.585108	0.000159225	0.000159225
1	chr18:23886293:G:A	23886293	NA,A	NA,G	NA,1	NA,inf	NA,inf	NA,0.50949	0.000159206	0.000159206
1	chr18:23777748:G:T	23777748	NA,T	NA,G	NA,1	NA,inf	NA,inf	NA,0.547827	0.000159198	0.000159198
1	chr18:22850034:C:G	22850034	G,G	C,C	1,1	-inf,-inf	inf,inf	0.522847,1.14974	0.000158968	0.000158968
1	chr18:23299087:T:C	23299087	NA,C	NA,T	NA,1	NA,inf	NA,inf	NA,0.43706	0.000158928	0.000158928
1	chr18:24347308:C:T	24347308	NA,T	NA,C	NA,1	NA,inf	NA,inf	NA,0.513478	0.000158882	0.000158882
1	chr18:23947291:G:T	23947291	NA,T	NA,G	NA,1	NA,inf	NA,inf	NA,0.499337	0.000158853	0.000158853
1	chr18:23195747:C:G	23195747	NA,G	NA,C	NA,1	NA,inf	NA,inf	NA,0.680744	0.000158816	0.000158816
1	chr18:23431674:A:G	23431674	NA,G	NA,A	NA,1	NA,inf	NA,inf	NA,0.443768	0.000158775	0.000158775
1	chr18:24379681:C:T	24379681	NA,T	NA,C	NA,1	NA,inf	NA,inf	NA,0.496364	0.000158775	0.000158775
1	chr18:24363642:TTCTA:T	24363642	NA,T	NA,TTCTA	NA,1	NA,inf	NA,inf	NA,0.494014	0.000158765	0.000158765
1	chr18:24243798:G:A	24243798	NA,A	NA,G	NA,1	NA,inf	NA,inf	NA,0.560609	0.000158751	0.000158751
1	chr18:22818950:TG:T	22818950	T,T	TG,TG	1,1	inf,-inf	inf,inf	1.42574,0.00996623	0.00015872	0.00015872
1	chr18:24154215:T:C	24154215	NA,C	NA,T	NA,1	NA,inf	NA,inf	NA,0.531744	0.000158704	0.000158704
1	chr18:23190518:T:C	23190518	NA,C	NA,T	NA,1	NA,-inf	NA,inf	NA,0.344736	0.000158642	0.000158642
1	chr18:23480618:C:A	23480618	NA,A	NA,C	NA,1	NA,inf	NA,inf	NA,0.441365	0.00015863	0.00015863
1	chr18:23356184:G:A	23356184	NA,A	NA,G	NA,1	NA,-inf	NA,inf	NA,0.53176	0.000158598	0.000158598
1	chr18:22971724:C:T	22971724	NA,T	NA,C	NA,1	NA,inf	NA,inf	NA,0.645473	0.000158527	0.000158527
1	chr18:24022835:G:A	24022835	NA,A	NA,G	NA,1	NA,inf	NA,inf	NA,0.504755	0.000158523	0.000158523
1	chr18:23505260:C:T	23505260	NA,T	NA,C	NA,1	NA,-inf	NA,inf	NA,0.498439	0.000158493	0.000158493
1	chr18:22833393:G:A	22833393	A,A	G,G	1,1	inf,inf	inf,inf	1.44628,0.0209734	0.000158382	0.000158382
1	chr18:23064646:A:T	23064646	NA,T	NA,A	NA,1	NA,-inf	NA,inf	NA,0.452952	0.000158246	0.000158246
1	chr18:23202300:G:T	23202300	NA,T	NA,G	NA,1	NA,-inf	NA,inf	NA,0.331437	0.00015823	0.00015823
1	chr18:23373056:G:A	23373056	NA,A	NA,G	NA,1	NA,-inf	NA,inf	NA,0.601883	0.000158188	0.000158188
1	chr18:23459698:T:C	23459698	NA,C	NA,T	NA,1	NA,inf	NA,inf	NA,0.461857	0.000158174	0.000158174
1	chr18:23534502:T:C	23534502	NA,C	NA,T	NA,1	NA,-inf	NA,inf	NA,0.618148	0.000157874	0.000157874
1	chr18:24176374:C:G	24176374	NA,G	NA,C	NA,1	NA,-inf	NA,inf	NA,0.554882	0.00015784	0.00015784
1	chr18:24111237:C:T	24111237	NA,T	NA,C	NA,1	NA,inf	NA,inf	NA,0.479155	0.000157719	0.000157719
1	chr18:23051140:C:T	23051140	NA,T	NA,C	NA,1	NA,-inf	NA,inf	NA,0.676607	0.000157671	0.000157671
1	chr18:24372895:C:T	24372895	NA,T	NA,C	NA,1	NA,-inf	NA,inf	NA,0.503387	0.000157653	0.000157653
1	chr18:23320139:C:T	23320139	NA,T	NA,C	NA,1	NA,inf	NA,inf	NA,0.491201	0.000157646	0.000157646
1	chr18:23297200:G:A	23297200	NA,A	NA,G	NA,1	NA,-inf	NA,inf	NA,0.442	0.000157608	0.000157608
1	chr18:22867978:C:T	22867978	NA,T	NA,C	NA,1	NA,-inf	NA,inf	NA,0.660225	0.000157589	0.000157589
1	chr18:24212212:C:T	24212212	NA,T	NA,C	NA,1	NA,inf	NA,inf	NA,0.503602	0.000157557	0.000157557
1	chr18:23097643:A:G	23097643	NA,G	NA,A	NA,1	NA,inf	NA,inf	NA,0.582126	0.000157417	0.000157417
1	chr18:23452812:C:A	23452812	NA,A	NA,C	NA,1	NA,inf	NA,inf	NA,0.459197	0.00015741	0.00015741
1	chr18:22788606:A:T	22788606	NA,T	NA,A	NA,1	NA,-inf	NA,inf	NA,0.656318	0.000157209	0.000157209
1	chr18:24338360:A:G	24338360	G,G	A,A	1,1	-inf,inf	inf,inf	0.345169,1.44824	0.000157142	0.000157142
1	chr18:22885642:C:T	22885642	T,NA	C,NA	1,NA	inf,NA	inf,NA	2.17637,NA	0.000157134	0.000157134
1	chr18:24096957:C:CTGAAGAAAAAT	24096957	NA,CTGAAGAAAAAT	NA,C	NA,1	NA,inf	NA,inf	NA,0.498982	0.000157118	0.000157118
1	chr18:23052044:T:C	23052044	C,C	T,T	1,1	-inf,-inf	inf,inf	0.242053,1.56518	0.00015704	0.00015704
1	chr18:24084796:G:T	24084796	NA,T	NA,G	NA,1	NA,-inf	NA,inf	NA,0.532568	0.000156984	0.000156984
1	chr18:24204371:G:A	24204371	NA,A	NA,G	NA,1	NA,-inf	NA,inf	NA,0.556023	0.000156974	0.000156974
1	chr18:23775620:C:T	23775620	NA,T	NA,C	NA,1	NA,-inf	NA,inf	NA,0.509742	0.000156924	0.000156924
1	chr18:22784751:A:G	22784751	NA,G	NA,A	NA,1	NA,inf	NA,inf	NA,0.620142	0.000156881	0.000156881
1	chr18:23833340:G:A	23833340	NA,A	NA,G	NA,1	NA,-inf	NA,inf	NA,0.572216	0.000156825	0.000156825
1	chr18:23321850:G:T	23321850	NA,T	NA,G	NA,1	NA,inf	NA,inf	NA,0.422678	0.00015678	0.00015678
1	chr18:24018072:T:C	24018072	NA,C	NA,T	NA,1	NA,inf	NA,inf	NA,0.583534	0.000156701	0.000156701
1	chr18:22810973:T:A	22810973	A,A	T,T	1,1	inf,-inf	inf,inf	1.45073,0.103133	0.000156656	0.000156656
1	chr18:23375124:AT:A	23375124	NA,A	NA,AT	NA,1	NA,inf	NA,inf	NA,0.432188	0.000156162	0.000156162
1	chr18:23559154:G:A	23559154	A,A	G,G	1,1	-inf,inf	inf,inf	0.050053,1.67806	0.000156	0.000156
1	chr18:24384266:T:C	24384266	NA,C	NA,T	NA,1	NA,-inf	NA,inf	NA,0.56622	0.000155768	0.000155768
1	chr18:23981750:A:C	23981750	NA,C	NA,A	NA,1	NA,-inf	NA,inf	NA,0.398385	0.000155706	0.000155706
1	chr18:24046713:T:C	24046713	NA,C	NA,T	NA,1	NA,inf	NA,inf	NA,0.48745	0.000155664	0.000155664
1	chr18:23513078:T:C	23513078	NA,C	NA,T	NA,1	NA,-inf	NA,inf	NA,0.498715	0.000155488	0.000155488
1	chr18:24042039:A:T	24042039	T,T	A,A	1,1	-inf,-inf	inf,inf	0.26065,1.43729	0.000155459	0.000155459
1	chr18:23672339:C:T	23672339	NA,T	NA,C	NA,1	NA,inf	NA,inf	NA,0.667382	0.000155457	0.000155457
1	chr18:23164217:A:G	23164217	NA,G	NA,A	NA,1	NA,-inf	NA,inf	NA,0.0663865	0.000155358	0.000155358
1	chr18:23732356:C:T	23732356	NA,T	NA,C	NA,1	NA,inf	NA,inf	NA,0.610246	0.000155302	0.000155302
1	chr18:23760149:A:G	23760149	NA,G	NA,A	NA,1	NA,inf	NA,inf	NA,0.554831	0.000155262	0.000155262
1	chr18:23587230:G:A	23587230	NA,A	NA,G	NA,1	NA,inf	NA,inf	NA,0.441168	0.000155188	0.000155188
1	chr18:24259959:C:T	24259959	NA,T	NA,C	NA,1	NA,inf	NA,inf	NA,0.480039	0.000155135	0.000155135
1	chr18:22684213:G:A	22684213	NA,A	NA,G	NA,1	NA,-inf	NA,inf	NA,0.569826	0.000155133	0.000155133
1	chr18:23304590:A:G	23304590	NA,G	NA,A	NA,1	NA,inf	NA,inf	NA,0.415177	0.000155126	0.000155126
1	chr18:23419841:A:G	23419841	NA,G	NA,A	NA,1	NA,inf	NA,inf	NA,0.427325	0.000154885	0.000154885
1	chr18:23785457:C:T	23785457	T,T	C,C	1,1	inf,inf	inf,inf	0.44007,1.77053	0.00015487	0.00015487
1	chr18:23257820:A:G	23257820	NA,G	NA,A	NA,1	NA,-inf	NA,inf	NA,0.509402	0.000154719	0.000154719
1	chr18:24019174:C:T	24019174	NA,T	NA,C	NA,1	NA,-inf	NA,inf	NA,0.623604	0.000154672	0.000154672
1	chr18:24103128:T:C	24103128	NA,C	NA,T	NA,1	NA,inf	NA,inf	NA,0.520317	0.000154615	0.000154615
1	chr18:22899734:A:G	22899734	NA,G	NA,A	NA,1	NA,-inf	NA,inf	NA,0.645241	0.000154479	0.000154479
1	chr18:24274193:C:T	24274193	NA,T	NA,C	NA,1	NA,inf	NA,inf	NA,0.506596	0.0001544	0.0001544
1	chr18:24162251:G:A	24162251	NA,A	NA,G	NA,1	NA,-inf	NA,inf	NA,0.523018	0.00015438	0.00015438
1	chr18:23722490:T:C	23722490	NA,C	NA,T	NA,1	NA,-inf	NA,inf	NA,0.465993	0.000154366	0.000154366
1	chr18:22777939:AAC:A	22777939	A,A	AAC,AAC	1,1	inf,inf	inf,inf	2.43966,0.685767	0.000154317	0.000154317
1	chr18:24222908:A:C	24222908	NA,C	NA,A	NA,1	NA,inf	NA,inf	NA,0.471432	0.000154254	0.000154254
1	chr18:22859072:T:C	22859072	NA,C	NA,T	NA,1	NA,-inf	NA,inf	NA,0.643854	0.000154229	0.000154229
1	chr18:22886109:G:A	22886109	NA,A	NA,G	NA,1	NA,-inf	NA,inf	NA,0.643865	0.000154227	0.000154227
1	chr18:22872880:T:C	22872880	NA,C	NA,T	NA,1	NA,-inf	NA,inf	NA,0.643637	0.000154185	0.000154185
1	chr18:22882821:A:G	22882821	NA,G	NA,A	NA,1	NA,-inf	NA,inf	NA,0.643637	0.000154185	0.000154185
1	chr18:24215485:C:G	24215485	NA,G	NA,C	NA,1	NA,inf	NA,inf	NA,0.517099	0.000154181	0.000154181
1	chr18:23563533:C:T	23563533	NA,T	NA,C	NA,1	NA,-inf	NA,inf	NA,0.586077	0.000154176	0.000154176
1	chr18:24037940:A:G	24037940	NA,G	NA,A	NA,1	NA,-inf	NA,inf	NA,0.423072	0.000154078	0.000154078
1	chr18:22688382:G:A	22688382	NA,A	NA,G	NA,1	NA,-inf	NA,inf	NA,0.565673	0.00015407	0.00015407
1	chr18:23992431:T:C	23992431	NA,C	NA,T	NA,1	NA,inf	NA,inf	NA,0.479715	0.00015405	0.00015405
1	chr18:22850493:C:G	22850493	NA,G	NA,C	NA,1	NA,-inf	NA,inf	NA,0.642962	0.000154046	0.000154046
1	chr18:22886887:T:C	22886887	NA,C	NA,T	NA,1	NA,-inf	NA,inf	NA,0.642954	0.000154045	0.000154045
1	chr18:23018404:A:G	23018404	G,G	A,A	1,1	-inf,inf	inf,inf	1.49849,0.384117	0.000154026	0.000154026
1	chr18:23512789:T:G	23512789	NA,G	NA,T	NA,1	NA,-inf	NA,inf	NA,0.496304	0.000154019	0.000154019
1	chr18:22858048:G:A	22858048	A,A	G,G	1,1	inf,-inf	inf,inf	1.43416,0.121939	0.000153968	0.000153968
1	chr18:22884620:T:C	22884620	NA,C	NA,T	NA,1	NA,-inf	NA,inf	NA,0.642156	0.000153897	0.000153897
1	chr18:22849742:T:G	22849742	NA,G	NA,T	NA,1	NA,-inf	NA,inf	NA,0.642007	0.000153869	0.000153869
1	chr18:22912146:T:C	22912146	NA,C	NA,T	NA,1	NA,-inf	NA,inf	NA,0.642079	0.000153844	0.000153844
1	chr18:22873567:C:G	22873567	NA,G	NA,C	NA,1	NA,-inf	NA,inf	NA,0.641789	0.000153824	0.000153824
1	chr18:22870234:T:C	22870234	NA,C	NA,T	NA,1	NA,-inf	NA,inf	NA,0.641814	0.000153816	0.000153816
1	chr18:23224360:T:A	23224360	NA,A	NA,T	NA,1	NA,inf	NA,inf	NA,0.503555	0.000153742	0.000153742
1	chr18:22751815:C:G	22751815	NA,G	NA,C	NA,1	NA,inf	NA,inf	NA,0.410853	0.000153719	0.000153719
1	chr18:22905716:A:G	22905716	NA,G	NA,A	NA,1	NA,-inf	NA,inf	NA,0.640995	0.000153632	0.000153632
1	chr18:22927529:C:T	22927529	NA,T	NA,C	NA,1	NA,-inf	NA,inf	NA,0.64045	0.000153631	0.000153631
1	chr18:22917826:C:T	22917826	NA,T	NA,C	NA,1	NA,-inf	NA,inf	NA,0.64084	0.000153604	0.000153604
1	chr18:23367297:AGC:A	23367297	NA,A	NA,AGC	NA,1	NA,inf	NA,inf	NA,0.603574	0.000153534	0.000153534
1	chr18:23119006:C:T	23119006	NA,T	NA,C	NA,1	NA,-inf	NA,inf	NA,0.391409	0.000153502	0.000153502
1	chr18:22854938:C:T	22854938	NA,T	NA,C	NA,1	NA,-inf	NA,inf	NA,0.640065	0.000153485	0.000153485
1	chr18:23647880:G:A	23647880	NA,A	NA,G	NA,1	NA,inf	NA,inf	NA,0.447578	0.000153439	0.000153439
1	chr18:23338341:A:G	23338341	NA,G	NA,A	NA,1	NA,-inf	NA,inf	NA,0.505966	0.000153427	0.000153427
1	chr18:23807164:A:G	23807164	NA,G	NA,A	NA,1	NA,inf	NA,inf	NA,0.521345	0.000153403	0.000153403
1	chr18:22788707:G:A	22788707	NA,A	NA,G	NA,1	NA,-inf	NA,inf	NA,0.636413	0.000153321	0.000153321
1	chr18:23477635:C:T	23477635	T,T	C,C	1,1	inf,inf	inf,inf	0.820878,1.51192	0.000153273	0.000153273
1	chr18:23455301:C:T	23455301	NA,T	NA,C	NA,1	NA,-inf	NA,inf	NA,0.511377	0.000153225	0.000153225
1	chr18:23305499:C:T	23305499	NA,T	NA,C	NA,1	NA,inf	NA,inf	NA,0.407128	0.000153185	0.000153185
1	chr18:23339610:A:C	23339610	C,C	A,A	1,1	inf,inf	inf,inf	2.59303,0.541662	0.000153053	0.000153053
1	chr18:23219914:A:AT	23219914	NA,AT	NA,A	NA,1	NA,-inf	NA,inf	NA,0.660937	0.000153014	0.000153014
1	chr18:22976393:G:C	22976393	C,C	G,G	1,1	-inf,inf	inf,inf	1.54013,0.358969	0.000152852	0.000152852
1	chr18:23515505:GGATCTTCT:G	23515505	NA,G	NA,GGATCTTCT	NA,1	NA,-inf	NA,inf	NA,0.494763	0.000152632	0.000152632
1	chr18:22846073:G:A	22846073	NA,A	NA,G	NA,1	NA,-inf	NA,inf	NA,0.633891	0.000152454	0.000152454
1	chr18:23683926:C:T	23683926	NA,T	NA,C	NA,1	NA,inf	NA,inf	NA,0.509095	0.000152429	0.000152429
1	chr18:23222528:CTCTG:C	23222528	NA,C	NA,CTCTG	NA,1	NA,inf	NA,inf	NA,0.455406	0.000152394	0.000152394
1	chr18:23302403:A:G	23302403	NA,G	NA,A	NA,1	NA,inf	NA,inf	NA,0.404579	0.000152326	0.000152326
1	chr18:24393149:C:A	24393149	NA,A	NA,C	NA,1	NA,-inf	NA,inf	NA,0.510003	0.000152287	0.000152287
1	chr18:22946205:A:G	22946205	NA,G	NA,A	NA,1	NA,inf	NA,inf	NA,0.542322	0.000152212	0.000152212
1	chr18:23847089:C:A	23847089	NA,A	NA,C	NA,1	NA,-inf	NA,inf	NA,0.497418	0.000152154	0.000152154
1	chr18:22985259:T:C	22985259	NA,C	NA,T	NA,1	NA,inf	NA,inf	NA,0.606498	0.000152009	0.000152009
1	chr18:23791895:G:T	23791895	NA,T	NA,G	NA,1	NA,inf	NA,inf	NA,0.508513	0.000152002	0.000152002
1	chr18:23498228:A:T	23498228	NA,T	NA,A	NA,1	NA,-inf	NA,inf	NA,0.605895	0.000151921	0.000151921
1	chr18:23161993:C:G	23161993	NA,G	NA,C	NA,1	NA,inf	NA,inf	NA,0.428882	0.000151901	0.000151901
1	chr18:23188858:G:A	23188858	NA,A	NA,G	NA,1	NA,inf	NA,inf	NA,0.733979	0.000151699	0.000151699
1	chr18:22872288:T:C	22872288	C,C	T,T	1,1	-inf,-inf	inf,inf	0.516236,1.13423	0.000151682	0.000151682
1	chr18:23519515:C:A	23519515	NA,A	NA,C	NA,1	NA,-inf	NA,inf	NA,0.485196	0.000151664	0.000151664
1	chr18:22867925:T:C	22867925	C,C	T,T	1,1	-inf,-inf	inf,inf	0.510506,1.1359	0.000151619	0.000151619
1	chr18:24384324:G:A	24384324	NA,A	NA,G	NA,1	NA,inf	NA,inf	NA,0.467216	0.000151568	0.000151568
1	chr18:22652532:T:C	22652532	NA,C	NA,T	NA,1	NA,-inf	NA,inf	NA,0.587981	0.000151519	0.000151519
1	chr18:23505817:A:G	23505817	NA,G	NA,A	NA,1	NA,-inf	NA,inf	NA,0.48316	0.000151438	0.000151438
1	chr18:24326639:G:T	24326639	NA,T	NA,G	NA,1	NA,inf	NA,inf	NA,0.462101	0.000151387	0.000151387
1	chr18:23309707:G:A	23309707	NA,A	NA,G	NA,1	NA,inf	NA,inf	NA,0.39895	0.000151358	0.000151358
1	chr18:23320433:T:C	23320433	NA,C	NA,T	NA,1	NA,-inf	NA,inf	NA,0.453068	0.000151292	0.000151292
1	chr18:23804360:G:A	23804360	NA,A	NA,G	NA,1	NA,inf	NA,inf	NA,0.527522	0.000151284	0.000151284
1	chr18:23242707:C:CT	23242707	NA,CT	NA,C	NA,1	NA,-inf	NA,inf	NA,0.488769	0.000151245	0.000151245
1	chr18:24008335:A:C	24008335	NA,C	NA,A	NA,1	NA,-inf	NA,inf	NA,0.570673	0.000151196	0.000151196
1	chr18:24014604:C:T	24014604	NA,T	NA,C	NA,1	NA,inf	NA,inf	NA,0.484305	0.000151174	0.000151174
1	chr18:22681923:A:T	22681923	T,T	A,A	1,1	-inf,-inf	inf,inf	1.75443,1.69652	0.000151093	0.000151093
1	chr18:23910399:C:T	23910399	NA,T	NA,C	NA,1	NA,-inf	NA,inf	NA,0.484128	0.000150916	0.000150916
1	chr18:24147932:T:G	24147932	NA,G	NA,T	NA,1	NA,inf	NA,inf	NA,0.500262	0.000150854	0.000150854
1	chr18:23341772:G:A	23341772	NA,A	NA,G	NA,1	NA,-inf	NA,inf	NA,0.587794	0.000150786	0.000150786
1	chr18:23902088:C:CT	23902088	NA,CT	NA,C	NA,1	NA,inf	NA,inf	NA,0.464668	0.000150682	0.000150682
1	chr18:23097642:C:T	23097642	NA,T	NA,C	NA,1	NA,inf	NA,inf	NA,0.549104	0.000150652	0.000150652
1	chr18:24084441:C:T	24084441	NA,T	NA,C	NA,1	NA,-inf	NA,inf	NA,0.522464	0.000150595	0.000150595
1	chr18:23179160:C:T	23179160	NA,T	NA,C	NA,1	NA,-inf	NA,inf	NA,0.683853	0.000150531	0.000150531
1	chr18:22849585:G:C	22849585	C,C	G,G	1,1	-inf,-inf	inf,inf	0.499937,1.14481	0.000150507	0.000150507
1	chr18:23541566:G:A	23541566	NA,A	NA,G	NA,1	NA,inf	NA,inf	NA,0.475447	0.000150363	0.000150363
1	chr18:23468987:T:C	23468987	NA,C	NA,T	NA,1	NA,-inf	NA,inf	NA,0.52792	0.000150351	0.000150351
1	chr18:23143644:A:G	23143644	NA,G	NA,A	NA,1	NA,inf	NA,inf	NA,0.467727	0.000150345	0.000150345
1	chr18:22794634:GTT:G	22794634	G,G	GTT,GTT	1,1	inf,inf	inf,inf	2.40896,0.712378	0.000150324	0.000150324
1	chr18:23505575:A:G	23505575	NA,G	NA,A	NA,1	NA,-inf	NA,inf	NA,0.478212	0.000150316	0.000150316
1	chr18:22872957:C:T	22872957	NA,T	NA,C	NA,1	NA,-inf	NA,inf	NA,0.622734	0.000150178	0.000150178
1	chr18:24396551:T:C	24396551	NA,C	NA,T	NA,1	NA,inf	NA,inf	NA,0.45093	0.000150149	0.000150149
1	chr18:23644381:C:T	23644381	NA,T	NA,C	NA,1	NA,inf	NA,inf	NA,0.423705	0.00015003	0.00015003
1	chr18:24205979:C:G	24205979	NA,G	NA,C	NA,1	NA,inf	NA,inf	NA,0.490979	0.000149969	0.000149969
1	chr18:24111370:A:G	24111370	NA,G	NA,A	NA,1	NA,inf	NA,inf	NA,0.431937	0.000149966	0.000149966
1	chr18:22888278:G:A	22888278	NA,A	NA,G	NA,1	NA,-inf	NA,inf	NA,0.49009	0.000149706	0.000149706
1	chr18:23112336:T:C	23112336	NA,C	NA,T	NA,1	NA,inf	NA,inf	NA,0.328917	0.000149689	0.000149689
1	chr18:23243842:G:A	23243842	NA,A	NA,G	NA,1	NA,inf	NA,inf	NA,0.512274	0.000149513	0.000149513
1	chr18:23508767:A:G	23508767	NA,G	NA,A	NA,1	NA,-inf	NA,inf	NA,0.47944	0.000149485	0.000149485
1	chr18:23724815:G:A	23724815	NA,A	NA,G	NA,1	NA,-inf	NA,inf	NA,0.483244	0.000149425	0.000149425
1	chr18:22983191:T:C	22983191	NA,C	NA,T	NA,1	NA,inf	NA,inf	NA,0.424053	0.000149277	0.000149277
1	chr18:24044996:C:T	24044996	T,T	C,C	1,1	inf,-inf	inf,inf	1.7019,0.0130028	0.000149232	0.000149232
1	chr18:22945115:T:C	22945115	NA,C	NA,T	NA,1	NA,inf	NA,inf	NA,0.525672	0.000148963	0.000148963
1	chr18:22715656:C:T	22715656	T,NA	C,NA	1,NA	-inf,NA	inf,NA	0.144594,NA	0.000148872	0.000148872
1	chr18:23777726:G:A	23777726	NA,A	NA,G	NA,1	NA,inf	NA,inf	NA,0.500981	0.000148743	0.000148743
1	chr18:24062886:A:G	24062886	NA,G	NA,A	NA,1	NA,-inf	NA,inf	NA,0.479802	0.000148687	0.000148687
1	chr18:24059248:G:A	24059248	NA,A	NA,G	NA,1	NA,inf	NA,inf	NA,0.445137	0.000148617	0.000148617
1	chr18:23204136:A:C	23204136	NA,C	NA,A	NA,1	NA,inf	NA,inf	NA,0.661338	0.000148586	0.000148586
1	chr18:23347651:T:C	23347651	NA,C	NA,T	NA,1	NA,inf	NA,inf	NA,0.576056	0.000148376	0.000148376
1	chr18:23006018:C:G	23006018	NA,G	NA,C	NA,1	NA,-inf	NA,inf	NA,0.676098	0.000148366	0.000148366
1	chr18:22881667:G:C	22881667	NA,C	NA,G	NA,1	NA,-inf	NA,inf	NA,0.362716	0.000148328	0.000148328
1	chr18:22881666:A:C	22881666	NA,C	NA,A	NA,1	NA,-inf	NA,inf	NA,0.36259	0.000148295	0.000148295
1	chr18:23592577:G:A	23592577	NA,A	NA,G	NA,1	NA,-inf	NA,inf	NA,0.459549	0.000148281	0.000148281
1	chr18:24350918:C:G	24350918	NA,G	NA,C	NA,1	NA,inf	NA,inf	NA,0.475217	0.000148207	0.000148207
1	chr18:23722047:C:T	23722047	NA,T	NA,C	NA,1	NA,inf	NA,inf	NA,0.448494	0.000148073	0.000148073
1	chr18:23285463:C:T	23285463	NA,T	NA,C	NA,1	NA,-inf	NA,inf	NA,0.602338	0.000147993	0.000147993
1	chr18:22830985:G:C	22830985	NA,C	NA,G	NA,1	NA,-inf	NA,inf	NA,0.608891	0.000147879	0.000147879
1	chr18:24180764:C:T	24180764	NA,T	NA,C	NA,1	NA,-inf	NA,inf	NA,0.544808	0.000147869	0.000147869
1	chr18:23788959:T:C	23788959	NA,C	NA,T	NA,1	NA,-inf	NA,inf	NA,0.566263	0.000147834	0.000147834
1	chr18:23287935:A:G	23287935	NA,G	NA,A	NA,1	NA,inf	NA,inf	NA,0.406197	0.000147596	0.000147596
1	chr18:22884044:G:C	22884044	C,C	G,G	1,1	-inf,-inf	inf,inf	0.467982,1.15513	0.000147481	0.000147481
1	chr18:22719150:A:G	22719150	G,G	A,A	1,1	inf,inf	inf,inf	0.987493,1.52281	0.000147453	0.000147453
1	chr18:24377029:C:G	24377029	G,NA	C,NA	1,NA	-inf,NA	inf,NA	0.841291,NA	0.00014741	0.00014741
1	chr18:24227885:A:C	24227885	NA,C	NA,A	NA,1	NA,inf	NA,inf	NA,0.485809	0.000147395	0.000147395
1	chr18:22777743:T:C	22777743	NA,C	NA,T	NA,1	NA,inf	NA,inf	NA,0.406271	0.000147326	0.000147326
1	chr18:23263151:T:G	23263151	NA,G	NA,T	NA,1	NA,-inf	NA,inf	NA,0.436606	0.000147255	0.000147255
1	chr18:23839237:C:A	23839237	NA,A	NA,C	NA,1	NA,-inf	NA,inf	NA,0.438488	0.000147152	0.000147152
1	chr18:23350191:G:A	23350191	NA,A	NA,G	NA,1	NA,-inf	NA,inf	NA,0.433062	0.000147112	0.000147112
1	chr18:24253736:G:A	24253736	NA,A	NA,G	NA,1	NA,inf	NA,inf	NA,0.43997	0.000147082	0.000147082
1	chr18:24220921:C:T	24220921	NA,T	NA,C	NA,1	NA,inf	NA,inf	NA,0.431466	0.00014699	0.00014699
1	chr18:23507879:C:T	23507879	NA,T	NA,C	NA,1	NA,-inf	NA,inf	NA,0.547363	0.000146971	0.000146971
1	chr18:24253560:A:G	24253560	NA,G	NA,A	NA,1	NA,inf	NA,inf	NA,0.439088	0.000146896	0.000146896
1	chr18:23318278:C:T	23318278	NA,T	NA,C	NA,1	NA,-inf	NA,inf	NA,0.56783	0.000146834	0.000146834
1	chr18:22673310:C:T	22673310	T,T	C,C	1,1	-inf,-inf	inf,inf	1.82971,1.66405	0.000146813	0.000146813
1	chr18:23263098:AACATC:A	23263098	NA,A	NA,AACATC	NA,1	NA,inf	NA,inf	NA,0.376026	0.000146791	0.000146791
1	chr18:23526799:A:G	23526799	NA,G	NA,A	NA,1	NA,inf	NA,inf	NA,0.43892	0.000146441	0.000146441
1	chr18:23325392:G:A	23325392	NA,A	NA,G	NA,1	NA,-inf	NA,inf	NA,0.56573	0.000146439	0.000146439
1	chr18:22745303:C:A	22745303	NA,A	NA,C	NA,1	NA,inf	NA,inf	NA,0.366783	0.000146354	0.000146354
1	chr18:22848447:T:C	22848447	NA,C	NA,T	NA,1	NA,inf	NA,inf	NA,0.377821	0.00014626	0.00014626
1	chr18:23777254:A:C	23777254	NA,C	NA,A	NA,1	NA,inf	NA,inf	NA,0.488529	0.000146184	0.000146184
1	chr18:24145926:T:A	24145926	NA,A	NA,T	NA,1	NA,-inf	NA,inf	NA,0.468569	0.000146184	0.000146184
1	chr18:23762743:G:A	23762743	NA,A	NA,G	NA,1	NA,-inf	NA,inf	NA,0.443847	0.00014618	0.00014618
1	chr18:23333436:T:C	23333436	NA,C	NA,T	NA,1	NA,-inf	NA,inf	NA,0.56382	0.000146165	0.000146165
1	chr18:23202858:G:A	23202858	NA,A	NA,G	NA,1	NA,-inf	NA,inf	NA,0.272154	0.000146146	0.000146146
1	chr18:24102554:T:C	24102554	NA,C	NA,T	NA,1	NA,inf	NA,inf	NA,0.459709	0.000146127	0.000146127
1	chr18:23162603:G:A	23162603	NA,A	NA,G	NA,1	NA,inf	NA,inf	NA,0.411299	0.000146105	0.000146105
1	chr18:24341933:G:A	24341933	NA,A	NA,G	NA,1	NA,inf	NA,inf	NA,0.467919	0.000145931	0.000145931
1	chr18:23403826:A:C	23403826	NA,C	NA,A	NA,1	NA,inf	NA,inf	NA,0.387561	0.00014593	0.00014593
1	chr18:23805185:T:C	23805185	NA,C	NA,T	NA,1	NA,inf	NA,inf	NA,0.487254	0.000145909	0.000145909
1	chr18:23260810:TGA:T	23260810	NA,T	NA,TGA	NA,1	NA,inf	NA,inf	NA,0.434499	0.000145866	0.000145866
1	chr18:23777134:T:C	23777134	NA,C	NA,T	NA,1	NA,inf	NA,inf	NA,0.48663	0.000145771	0.000145771
1	chr18:22899343:T:C	22899343	NA,C	NA,T	NA,1	NA,-inf	NA,inf	NA,0.544082	0.00014576	0.00014576
1	chr18:24152662:C:T	24152662	NA,T	NA,C	NA,1	NA,-inf	NA,inf	NA,0.518771	0.000145663	0.000145663
1	chr18:23204219:G:A	23204219	NA,A	NA,G	NA,1	NA,-inf	NA,inf	NA,0.269695	0.000145568	0.000145568
1	chr18:24403298:C:T	24403298	NA,T	NA,C	NA,1	NA,-inf	NA,inf	NA,0.516889	0.000145542	0.000145542
1	chr18:23759974:A:G	23759974	NA,G	NA,A	NA,1	NA,inf	NA,inf	NA,0.485337	0.000145532	0.000145532
1	chr18:23757306:G:C	23757306	NA,C	NA,G	NA,1	NA,inf	NA,inf	NA,0.456089	0.000145327	0.000145327
1	chr18:22997826:T:C	22997826	C,C	T,T	1,1	-inf,inf	inf,inf	1.44758,0.506375	0.000145109	0.000145109
1	chr18:22898714:T:C	22898714	C,C	T,T	1,1	-inf,-inf	inf,inf	0.43116,1.18989	0.000145101	0.000145101
1	chr18:22652417:T:C	22652417	NA,C	NA,T	NA,1	NA,-inf	NA,inf	NA,0.404427	0.000145081	0.000145081
1	chr18:24332232:G:T	24332232	NA,T	NA,G	NA,1	NA,-inf	NA,inf	NA,0.476941	0.000145074	0.000145074
1	chr18:22946639:G:A	22946639	NA,A	NA,G	NA,1	NA,inf	NA,inf	NA,0.50129	0.000145009	0.000145009
1	chr18:23687475:G:C	23687475	NA,C	NA,G	NA,1	NA,-inf	NA,inf	NA,0.464871	0.000144971	0.000144971
1	chr18:22897883:T:C	22897883	NA,C	NA,T	NA,1	NA,-inf	NA,inf	NA,0.539168	0.000144861	0.000144861
1	chr18:22995079:T:G	22995079	G,G	T,T	1,1	-inf,inf	inf,inf	1.5981,0.324212	0.000144798	0.000144798
1	chr18:22931852:A:T	22931852	NA,T	NA,A	NA,1	NA,-inf	NA,inf	NA,0.593347	0.000144755	0.000144755
1	chr18:23263270:G:A	23263270	NA,A	NA,G	NA,1	NA,inf	NA,inf	NA,0.455965	0.000144732	0.000144732
1	chr18:23205302:T:C	23205302	NA,C	NA,T	NA,1	NA,-inf	NA,inf	NA,0.409755	0.000144694	0.000144694
1	chr18:23356074:A:G	23356074	NA,G	NA,A	NA,1	NA,-inf	NA,inf	NA,0.456557	0.000144508	0.000144508
1	chr18:22866044:G:A	22866044	NA,A	NA,G	NA,1	NA,-inf	NA,inf	NA,0.465229	0.00014447	0.00014447
1	chr18:23213072:C:T	23213072	NA,T	NA,C	NA,1	NA,inf	NA,inf	NA,0.240795	0.000144385	0.000144385
1	chr18:24217151:C:T	24217151	NA,T	NA,C	NA,1	NA,-inf	NA,inf	NA,0.466263	0.000144375	0.000144375
1	chr18:23077169:G:A	23077169	NA,A	NA,G	NA,1	NA,-inf	NA,inf	NA,0.359619	0.000144308	0.000144308
1	chr18:23263006:A:G	23263006	NA,G	NA,A	NA,1	NA,-inf	NA,inf	NA,0.420647	0.000144083	0.000144083
1	chr18:23100495:C:T	23100495	NA,T	NA,C	NA,1	NA,-inf	NA,inf	NA,0.689531	0.000144065	0.000144065
1	chr18:23711548:A:G	23711548	NA,G	NA,A	NA,1	NA,-inf	NA,inf	NA,0.604661	0.000143952	0.000143952
1	chr18:23371521:T:A	23371521	NA,A	NA,T	NA,1	NA,inf	NA,inf	NA,0.377611	0.000143869	0.000143869
1	chr18:23390059:CTT:C	23390059	NA,C	NA,CTT	NA,1	NA,inf	NA,inf	NA,0.377384	0.000143865	0.000143865
1	chr18:23424686:C:A	23424686	NA,A	NA,C	NA,1	NA,inf	NA,inf	NA,0.376625	0.000143798	0.000143798
1	chr18:22777008:C:T	22777008	NA,T	NA,C	NA,1	NA,-inf	NA,inf	NA,0.584561	0.000143668	0.000143668
1	chr18:22771763:G:C	22771763	NA,C	NA,G	NA,1	NA,-inf	NA,inf	NA,0.460273	0.00014362	0.00014362
1	chr18:24326809:T:C	24326809	NA,C	NA,T	NA,1	NA,inf	NA,inf	NA,0.424952	0.000143564	0.000143564
1	chr18:24326821:A:G	24326821	NA,G	NA,A	NA,1	NA,inf	NA,inf	NA,0.424952	0.000143564	0.000143564
1	chr18:24326783:C:CT	24326783	NA,CT	NA,C	NA,1	NA,inf	NA,inf	NA,0.424952	0.000143564	0.000143564
1	chr18:24326559:C:A	24326559	NA,A	NA,C	NA,1	NA,inf	NA,inf	NA,0.424952	0.000143564	0.000143564
1	chr18:24022610:T:C	24022610	NA,C	NA,T	NA,1	NA,-inf	NA,inf	NA,0.491785	0.000143505	0.000143505
1	chr18:23374690:A:G	23374690	NA,G	NA,A	NA,1	NA,inf	NA,inf	NA,0.374766	0.000143374	0.000143374
1	chr18:23748124:G:T	23748124	T,T	G,G	1,1	-inf,inf	inf,inf	1.721,0.41121	0.000143283	0.000143283
1	chr18:23243646:G:T	23243646	NA,T	NA,G	NA,1	NA,inf	NA,inf	NA,0.346832	0.000143171	0.000143171
1	chr18:24284773:C:CTGAA	24284773	NA,CTGAA	NA,C	NA,1	NA,inf	NA,inf	NA,0.447125	0.000143111	0.000143111
1	chr18:22866880:T:C	22866880	C,C	T,T	1,1	-inf,-inf	inf,inf	0.483388,1.13541	0.000143015	0.000143015
1	chr18:23034883:A:G	23034883	NA,G	NA,A	NA,1	NA,inf	NA,inf	NA,0.489648	0.000142838	0.000142838
1	chr18:24119027:T:C	24119027	NA,C	NA,T	NA,1	NA,inf	NA,inf	NA,0.423705	0.000142809	0.000142809
1	chr18:22985129:T:C	22985129	NA,C	NA,T	NA,1	NA,inf	NA,inf	NA,0.556245	0.000142748	0.000142748
1	chr18:23539945:C:T	23539945	NA,T	NA,C	NA,1	NA,inf	NA,inf	NA,0.374674	0.000142669	0.000142669
1	chr18:24002442:C:G	24002442	NA,G	NA,C	NA,1	NA,-inf	NA,inf	NA,0.486495	0.000142661	0.000142661
1	chr18:23104338:C:T	23104338	NA,T	NA,C	NA,1	NA,inf	NA,inf	NA,0.298695	0.000142568	0.000142568
1	chr18:22727088:T:G	22727088	G,G	T,T	1,1	inf,inf	inf,inf	1.18894,1.43872	0.000142542	0.000142542
1	chr18:22866817:T:C	22866817	C,C	T,T	1,1	inf,-inf	inf,inf	1.38704,0.13236	0.000142411	0.000142411
1	chr18:23336548:A:G	23336548	NA,G	NA,A	NA,1	NA,-inf	NA,inf	NA,0.541136	0.000142141	0.000142141
1	chr18:23103734:G:C	23103734	NA,C	NA,G	NA,1	NA,inf	NA,inf	NA,0.296642	0.00014206	0.00014206
1	chr18:23523957:C:G	23523957	NA,G	NA,C	NA,1	NA,-inf	NA,inf	NA,0.58617	0.000142036	0.000142036
1	chr18:23340040:T:C	23340040	NA,C	NA,T	NA,1	NA,-inf	NA,inf	NA,0.540268	0.000141988	0.000141988
1	chr18:23682861:T:C	23682861	NA,C	NA,T	NA,1	NA,inf	NA,inf	NA,0.414137	0.000141872	0.000141872
1	chr18:24342243:T:A	24342243	NA,A	NA,T	NA,1	NA,inf	NA,inf	NA,0.446442	0.000141859	0.000141859
1	chr18:22897971:G:C	22897971	C,C	G,G	1,1	-inf,-inf	inf,inf	0.575726,1.31879	0.000141808	0.000141808
1	chr18:24188494:C:A	24188494	A,A	C,C	1,1	inf,inf	inf,inf	0.712829,1.5501	0.000141634	0.000141634
1	chr18:23663791:G:A	23663791	NA,A	NA,G	NA,1	NA,inf	NA,inf	NA,0.403254	0.000141623	0.000141623
1	chr18:22960084:G:A	22960084	NA,A	NA,G	NA,1	NA,inf	NA,inf	NA,0.554986	0.000141593	0.000141593
1	chr18:24148685:G:A	24148685	NA,A	NA,G	NA,1	NA,-inf	NA,inf	NA,0.484378	0.00014157	0.00014157
1	chr18:23235348:C:T	23235348	NA,T	NA,C	NA,1	NA,inf	NA,inf	NA,0.496214	0.000141522	0.000141522
1	chr18:22716357:A:T	22716357	T,T	A,A	1,1	inf,inf	inf,inf	1.02596,1.4905	0.000141501	0.000141501
1	chr18:24029750:G:A	24029750	NA,A	NA,G	NA,1	NA,inf	NA,inf	NA,0.454392	0.000141447	0.000141447
1	chr18:22835780:C:T	22835780	NA,T	NA,C	NA,1	NA,-inf	NA,inf	NA,0.572179	0.000141277	0.000141277
1	chr18:22827098:C:T	22827098	NA,T	NA,C	NA,1	NA,inf	NA,inf	NA,0.531867	0.000141274	0.000141274
1	chr18:23144868:C:T	23144868	NA,T	NA,C	NA,1	NA,inf	NA,inf	NA,0.359337	0.000141258	0.000141258
1	chr18:22847251:A:G	22847251	NA,G	NA,A	NA,1	NA,-inf	NA,inf	NA,0.571465	0.000141154	0.000141154
1	chr18:22685570:G:A	22685570	NA,A	NA,G	NA,1	NA,-inf	NA,inf	NA,0.377796	0.000141144	0.000141144
1	chr18:22832142:T:C	22832142	NA,C	NA,T	NA,1	NA,-inf	NA,inf	NA,0.571125	0.000141108	0.000141108
1	chr18:22835841:G:A	22835841	NA,A	NA,G	NA,1	NA,-inf	NA,inf	NA,0.571113	0.000141094	0.000141094
1	chr18:22826063:TAAC:T	22826063	NA,T	NA,TAAC	NA,1	NA,-inf	NA,inf	NA,0.571113	0.000141094	0.000141094
1	chr18:22833617:C:T	22833617	NA,T	NA,C	NA,1	NA,-inf	NA,inf	NA,0.571113	0.000141094	0.000141094
1	chr18:23606643:C:G	23606643	NA,G	NA,C	NA,1	NA,-inf	NA,inf	NA,0.428767	0.000141087	0.000141087
1	chr18:23529757:A:T	23529757	NA,T	NA,A	NA,1	NA,-inf	NA,inf	NA,0.425578	0.000141081	0.000141081
1	chr18:22809256:A:C	22809256	NA,C	NA,A	NA,1	NA,-inf	NA,inf	NA,0.571017	0.000141079	0.000141079
1	chr18:22968035:T:C	22968035	NA,C	NA,T	NA,1	NA,inf	NA,inf	NA,0.552414	0.000141064	0.000141064
1	chr18:24028781:G:A	24028781	NA,A	NA,G	NA,1	NA,-inf	NA,inf	NA,0.450946	0.000141042	0.000141042
1	chr18:23370463:C:T	23370463	NA,T	NA,C	NA,1	NA,-inf	NA,inf	NA,0.51188	0.000141023	0.000141023
1	chr18:23552486:C:T	23552486	NA,T	NA,C	NA,1	NA,inf	NA,inf	NA,0.426563	0.000141007	0.000141007
1	chr18:23843636:G:A	23843636	NA,A	NA,G	NA,1	NA,inf	NA,inf	NA,0.416239	0.000140955	0.000140955
1	chr18:23174666:A:G	23174666	NA,G	NA,A	NA,1	NA,-inf	NA,inf	NA,0.651959	0.00014091	0.00014091
1	chr18:24161725:T:C	24161725	NA,C	NA,T	NA,1	NA,-inf	NA,inf	NA,0.484277	0.000140885	0.000140885
1	chr18:23902167:T:A	23902167	NA,A	NA,T	NA,1	NA,inf	NA,inf	NA,0.476548	0.000140801	0.000140801
1	chr18:22787572:G:A	22787572	NA,A	NA,G	NA,1	NA,-inf	NA,inf	NA,0.445346	0.000140764	0.000140764
1	chr18:22928638:A:G	22928638	G,G	A,A	1,1	inf,inf	inf,inf	1.35971,0.0153099	0.000140761	0.000140761
1	chr18:23049255:C:T	23049255	NA,T	NA,C	NA,1	NA,inf	NA,inf	NA,0.593615	0.000140665	0.000140665
1	chr18:23367510:C:T	23367510	NA,T	NA,C	NA,1	NA,inf	NA,inf	NA,0.362872	0.000140517	0.000140517
1	chr18:24271101:C:T	24271101	NA,T	NA,C	NA,1	NA,inf	NA,inf	NA,0.408451	0.000140469	0.000140469
1	chr18:23881078:T:G	23881078	NA,G	NA,T	NA,1	NA,-inf	NA,inf	NA,0.436117	0.000140352	0.000140352
1	chr18:23454470:T:C	23454470	NA,C	NA,T	NA,1	NA,inf	NA,inf	NA,0.361808	0.000140328	0.000140328
1	chr18:23714058:T:C	23714058	NA,C	NA,T	NA,1	NA,-inf	NA,inf	NA,0.436149	0.00014016	0.00014016
1	chr18:22985996:C:A	22985996	NA,A	NA,C	NA,1	NA,inf	NA,inf	NA,0.588619	0.000140154	0.000140154
1	chr18:23494375:T:C	23494375	NA,C	NA,T	NA,1	NA,-inf	NA,inf	NA,0.450261	0.00014015	0.00014015
1	chr18:23337262:A:G	23337262	NA,G	NA,A	NA,1	NA,-inf	NA,inf	NA,0.530318	0.000140113	0.000140113
1	chr18:23502496:A:G	23502496	NA,G	NA,A	NA,1	NA,inf	NA,inf	NA,0.40921	0.000140049	0.000140049
1	chr18:24164580:C:G	24164580	NA,G	NA,C	NA,1	NA,inf	NA,inf	NA,0.408291	0.00013994	0.00013994
1	chr18:23514626:A:G	23514626	NA,G	NA,A	NA,1	NA,-inf	NA,inf	NA,0.425215	0.000139907	0.000139907
1	chr18:23077743:G:A	23077743	NA,A	NA,G	NA,1	NA,inf	NA,inf	NA,0.573713	0.000139818	0.000139818
1	chr18:23867650:G:T	23867650	NA,T	NA,G	NA,1	NA,-inf	NA,inf	NA,0.44282	0.000139757	0.000139757
1	chr18:23533725:C:T	23533725	NA,T	NA,C	NA,1	NA,inf	NA,inf	NA,0.485082	0.000139705	0.000139705
1	chr18:23175726:G:T	23175726	NA,T	NA,G	NA,1	NA,inf	NA,inf	NA,0.762155	0.000139702	0.000139702
1	chr18:22875866:T:C	22875866	NA,C	NA,T	NA,1	NA,-inf	NA,inf	NA,0.511634	0.000139702	0.000139702
1	chr18:23269710:A:G	23269710	NA,G	NA,A	NA,1	NA,inf	NA,inf	NA,0.439773	0.000139644	0.000139644
1	chr18:23205321:A:G	23205321	NA,G	NA,A	NA,1	NA,-inf	NA,inf	NA,0.25811	0.000139599	0.000139599
1	chr18:23854780:G:A	23854780	NA,A	NA,G	NA,1	NA,-inf	NA,inf	NA,0.400514	0.000139573	0.000139573
1	chr18:23117006:C:T	23117006	NA,T	NA,C	NA,1	NA,inf	NA,inf	NA,0.314068	0.000139529	0.000139529
1	chr18:24110696:T:G	24110696	NA,G	NA,T	NA,1	NA,-inf	NA,inf	NA,0.499042	0.000139496	0.000139496
1	chr18:23706711:G:A	23706711	NA,A	NA,G	NA,1	NA,inf	NA,inf	NA,0.40222	0.000139383	0.000139383
1	chr18:23801871:C:T	23801871	T,T	C,C	1,1	-inf,inf	inf,inf	1.49569,0.607985	0.000139275	0.000139275
1	chr18:22831882:A:C	22831882	NA,C	NA,A	NA,1	NA,-inf	NA,inf	NA,0.437284	0.000139266	0.000139266
1	chr18:23515216:G:A	23515216	NA,A	NA,G	NA,1	NA,-inf	NA,inf	NA,0.416796	0.000139167	0.000139167
1	chr18:22851428:T:C	22851428	C,C	T,T	1,1	-inf,-inf	inf,inf	0.516237,1.07538	0.000139103	0.000139103
1	chr18:24396529:T:C	24396529	NA,C	NA,T	NA,1	NA,inf	NA,inf	NA,0.398453	0.000138985	0.000138985
1	chr18:23605312:C:T	23605312	NA,T	NA,C	NA,1	NA,-inf	NA,inf	NA,0.391587	0.000138984	0.000138984
1	chr18:23336986:C:T	23336986	T,T	C,C	1,1	inf,inf	inf,inf	0.114924,1.56033	0.000138855	0.000138855
1	chr18:23614309:A:C	23614309	NA,C	NA,A	NA,1	NA,inf	NA,inf	NA,0.381956	0.000138848	0.000138848
1	chr18:22923312:G:A	22923312	A,NA	G,NA	1,NA	-inf,NA	inf,NA	2.065,NA	0.000138685	0.000138685
1	chr18:23101492:A:C	23101492	NA,C	NA,A	NA,1	NA,inf	NA,inf	NA,0.529636	0.000138659	0.000138659
1	chr18:22702397:T:C	22702397	C,C	T,T	1,1	-inf,inf	inf,inf	0.340046,1.3014	0.000138658	0.000138658
1	chr18:23781060:A:G	23781060	NA,G	NA,A	NA,1	NA,inf	NA,inf	NA,0.448404	0.000138584	0.000138584
1	chr18:23708557:G:T	23708557	NA,T	NA,G	NA,1	NA,inf	NA,inf	NA,0.401219	0.000138583	0.000138583
1	chr18:24091016:A:G	24091016	NA,G	NA,A	NA,1	NA,inf	NA,inf	NA,0.381345	0.000138477	0.000138477
1	chr18:23420968:G:A	23420968	NA,A	NA,G	NA,1	NA,inf	NA,inf	NA,0.349913	0.000138455	0.000138455
1	chr18:22904100:C:T	22904100	NA,T	NA,C	NA,1	NA,inf	NA,inf	NA,0.542463	0.000138434	0.000138434
1	chr18:23181318:AC:A	23181318	NA,A	NA,AC	NA,1	NA,-inf	NA,inf	NA,0.283944	0.000138362	0.000138362
1	chr18:23142901:G:T	23142901	NA,T	NA,G	NA,1	NA,inf	NA,inf	NA,0.705617	0.000138351	0.000138351
1	chr18:24181570:C:A	24181570	NA,A	NA,C	NA,1	NA,-inf	NA,inf	NA,0.472416	0.000138325	0.000138325
1	chr18:24398390:GA:G	24398390	NA,G	NA,GA	NA,1	NA,-inf	NA,inf	NA,0.493568	0.000138266	0.000138266
1	chr18:24400868:TC:T	24400868	NA,T	NA,TC	NA,1	NA,-inf	NA,inf	NA,0.490994	0.00013826	0.00013826
1	chr18:23619219:A:C	23619219	NA,C	NA,A	NA,1	NA,inf	NA,inf	NA,0.370488	0.000138181	0.000138181
1	chr18:22895554:T:C	22895554	C,C	T,T	1,1	inf,inf	inf,inf	1.34709,0.0362805	0.000138171	0.000138171
1	chr18:23373583:A:C	23373583	NA,C	NA,A	NA,1	NA,inf	NA,inf	NA,0.348381	0.000138087	0.000138087
1	chr18:23484467:T:C	23484467	NA,C	NA,T	NA,1	NA,inf	NA,inf	NA,0.348491	0.000138056	0.000138056
1	chr18:23664027:C:T	23664027	NA,T	NA,C	NA,1	NA,inf	NA,inf	NA,0.46298	0.000138019	0.000138019
1	chr18:23048643:C:T	23048643	NA,T	NA,C	NA,1	NA,inf	NA,inf	NA,0.431258	0.000137995	0.000137995
1	chr18:23416298:G:A	23416298	NA,A	NA,G	NA,1	NA,-inf	NA,inf	NA,0.510241	0.000137982	0.000137982
1	chr18:23924027:C:G	23924027	NA,G	NA,C	NA,1	NA,inf	NA,inf	NA,0.404368	0.000137878	0.000137878
1	chr18:24123795:T:C	24123795	NA,C	NA,T	NA,1	NA,inf	NA,inf	NA,0.397876	0.000137868	0.000137868
1	chr18:23699325:AC:A	23699325	NA,A	NA,AC	NA,1	NA,inf	NA,inf	NA,0.397951	0.000137829	0.000137829
1	chr18:23819421:C:T	23819421	NA,T	NA,C	NA,1	NA,-inf	NA,inf	NA,0.410969	0.000137788	0.000137788
1	chr18:24284912:C:T	24284912	NA,T	NA,C	NA,1	NA,inf	NA,inf	NA,0.41707	0.000137642	0.000137642
1	chr18:22968520:T:C	22968520	NA,C	NA,T	NA,1	NA,inf	NA,inf	NA,0.530726	0.000137417	0.000137417
1	chr18:23866271:C:T	23866271	NA,T	NA,C	NA,1	NA,-inf	NA,inf	NA,0.388595	0.000137332	0.000137332
1	chr18:23523682:A:G	23523682	NA,G	NA,A	NA,1	NA,inf	NA,inf	NA,0.34671	0.000137323	0.000137323
1	chr18:23022922:A:G	23022922	NA,G	NA,A	NA,1	NA,-inf	NA,inf	NA,0.554003	0.000137318	0.000137318
1	chr18:23319124:G:A	23319124	NA,A	NA,G	NA,1	NA,inf	NA,inf	NA,0.311654	0.000137287	0.000137287
1	chr18:23592157:T:C	23592157	NA,C	NA,T	NA,1	NA,-inf	NA,inf	NA,0.406364	0.000137269	0.000137269
1	chr18:23431746:T:C	23431746	NA,C	NA,T	NA,1	NA,-inf	NA,inf	NA,0.506253	0.000137251	0.000137251
1	chr18:23375555:T:G	23375555	NA,G	NA,T	NA,1	NA,inf	NA,inf	NA,0.46089	0.000137243	0.000137243
1	chr18:22983172:G:C	22983172	C,C	G,G	1,1	-inf,inf	inf,inf	1.4577,0.408635	0.000137224	0.000137224
1	chr18:23450164:T:A	23450164	NA,A	NA,T	NA,1	NA,-inf	NA,inf	NA,0.414983	0.000137182	0.000137182
1	chr18:22824140:A:G	22824140	NA,G	NA,A	NA,1	NA,-inf	NA,inf	NA,0.495799	0.000137181	0.000137181
1	chr18:22653959:C:T	22653959	NA,T	NA,C	NA,1	NA,-inf	NA,inf	NA,0.347859	0.000137176	0.000137176
1	chr18:24396242:GAC:G	24396242	NA,G	NA,GAC	NA,1	NA,inf	NA,inf	NA,0.38859	0.000137175	0.000137175
1	chr18:23303101:C:T	23303101	NA,T	NA,C	NA,1	NA,-inf	NA,inf	NA,0.514832	0.000136987	0.000136987
1	chr18:22888095:C:T	22888095	NA,T	NA,C	NA,1	NA,inf	NA,inf	NA,0.506923	0.000136926	0.000136926
1	chr18:23234577:C:T	23234577	NA,T	NA,C	NA,1	NA,inf	NA,inf	NA,0.315581	0.000136897	0.000136897
1	chr18:24100233:A:G	24100233	NA,G	NA,A	NA,1	NA,inf	NA,inf	NA,0.385545	0.000136792	0.000136792
1	chr18:22788239:A:C	22788239	NA,C	NA,A	NA,1	NA,-inf	NA,inf	NA,0.483377	0.000136756	0.000136756
1	chr18:23348282:G:A	23348282	NA,A	NA,G	NA,1	NA,inf	NA,inf	NA,0.510988	0.000136738	0.000136738
1	chr18:22764093:C:T	22764093	NA,T	NA,C	NA,1	NA,-inf	NA,inf	NA,0.483175	0.000136721	0.000136721
1	chr18:23922173:A:G	23922173	NA,G	NA,A	NA,1	NA,-inf	NA,inf	NA,0.408155	0.000136692	0.000136692
1	chr18:22958194:T:C	22958194	NA,C	NA,T	NA,1	NA,inf	NA,inf	NA,0.569345	0.000136678	0.000136678
1	chr18:23427278:C:T	23427278	NA,T	NA,C	NA,1	NA,inf	NA,inf	NA,0.341246	0.000136667	0.000136667
1	chr18:23036690:T:C	23036690	NA,C	NA,T	NA,1	NA,-inf	NA,inf	NA,0.550427	0.000136635	0.000136635
1	chr18:23203759:A:G	23203759	NA,G	NA,A	NA,1	NA,-inf	NA,inf	NA,0.370021	0.000136628	0.000136628
1	chr18:23456245:C:T	23456245	NA,T	NA,C	NA,1	NA,inf	NA,inf	NA,0.342684	0.000136546	0.000136546
1	chr18:24251573:A:G	24251573	NA,G	NA,A	NA,1	NA,inf	NA,inf	NA,0.386366	0.00013646	0.00013646
1	chr18:23911681:A:T	23911681	NA,T	NA,A	NA,1	NA,-inf	NA,inf	NA,0.406744	0.000136439	0.000136439
1	chr18:23026783:C:T	23026783	NA,T	NA,C	NA,1	NA,-inf	NA,inf	NA,0.512919	0.000136412	0.000136412
1	chr18:23800696:G:A	23800696	NA,A	NA,G	NA,1	NA,inf	NA,inf	NA,0.429232	0.000136221	0.000136221
1	chr18:24222496:T:C	24222496	NA,C	NA,T	NA,1	NA,inf	NA,inf	NA,0.374099	0.000136188	0.000136188
1	chr18:23639055:C:T	23639055	NA,T	NA,C	NA,1	NA,inf	NA,inf	NA,0.444442	0.000136067	0.000136067
1	chr18:22794640:AC:A	22794640	A,A	AC,AC	1,1	inf,inf	inf,inf	2.33825,0.70712	0.000136057	0.000136057
1	chr18:23856442:A:G	23856442	NA,G	NA,A	NA,1	NA,-inf	NA,inf	NA,0.419331	0.000135963	0.000135963
1	chr18:24085288:TTC:T	24085288	NA,T	NA,TTC	NA,1	NA,-inf	NA,inf	NA,0.425636	0.000135958	0.000135958
1	chr18:24054814:T:C	24054814	NA,C	NA,T	NA,1	NA,inf	NA,inf	NA,0.391372	0.000135941	0.000135941
1	chr18:22848569:T:C	22848569	C,C	T,T	1,1	inf,-inf	inf,inf	1.36846,0.00780362	0.000135898	0.000135898
1	chr18:23927639:T:C	23927639	NA,C	NA,T	NA,1	NA,inf	NA,inf	NA,0.396819	0.000135872	0.000135872
1	chr18:22736542:AC:A	22736542	NA,A	NA,AC	NA,1	NA,inf	NA,inf	NA,0.322525	0.000135856	0.000135856
1	chr18:22708764:C:T	22708764	NA,T	NA,C	NA,1	NA,inf	NA,inf	NA,0.391052	0.000135853	0.000135853
1	chr18:24179567:T:C	24179567	NA,C	NA,T	NA,1	NA,-inf	NA,inf	NA,0.4486	0.00013563	0.00013563
1	chr18:23315885:A:C	23315885	NA,C	NA,A	NA,1	NA,-inf	NA,inf	NA,0.503363	0.000135626	0.000135626
1	chr18:23182565:G:A	23182565	NA,A	NA,G	NA,1	NA,inf	NA,inf	NA,0.61751	0.000135589	0.000135589
1	chr18:23391723:A:G	23391723	NA,G	NA,A	NA,1	NA,inf	NA,inf	NA,0.335138	0.000135529	0.000135529
1	chr18:23885775:C:T	23885775	NA,T	NA,C	NA,1	NA,-inf	NA,inf	NA,0.376443	0.000135335	0.000135335
1	chr18:23360760:C:A	23360760	NA,A	NA,C	NA,1	NA,inf	NA,inf	NA,0.333605	0.000135255	0.000135255
1	chr18:24136619:T:A	24136619	NA,A	NA,T	NA,1	NA,inf	NA,inf	NA,0.346085	0.000135231	0.000135231
1	chr18:23306034:T:C	23306034	NA,C	NA,T	NA,1	NA,-inf	NA,inf	NA,0.39057	0.000135225	0.000135225
1	chr18:24092560:T:G	24092560	NA,G	NA,T	NA,1	NA,inf	NA,inf	NA,0.380936	0.000135178	0.000135178
1	chr18:22672959:C:A	22672959	NA,A	NA,C	NA,1	NA,-inf	NA,inf	NA,0.349056	0.000135177	0.000135177
1	chr18:23582760:G:A	23582760	NA,A	NA,G	NA,1	NA,-inf	NA,inf	NA,0.424732	0.000135137	0.000135137
1	chr18:22644877:C:T	22644877	NA,T	NA,C	NA,1	NA,-inf	NA,inf	NA,0.485642	0.000135067	0.000135067
1	chr18:22824144:T:C	22824144	C,C	T,T	1,1	inf,inf	inf,inf	1.3467,0.0146855	0.000135055	0.000135055
1	chr18:22926227:A:T	22926227	T,T	A,A	1,1	inf,inf	inf,inf	1.3388,0.00123524	0.000135049	0.000135049
1	chr18:24147084:G:A	24147084	NA,A	NA,G	NA,1	NA,-inf	NA,inf	NA,0.444989	0.000134992	0.000134992
1	chr18:22933413:G:A	22933413	NA,A	NA,G	NA,1	NA,inf	NA,inf	NA,0.416369	0.000134977	0.000134977
1	chr18:23807981:G:A	23807981	NA,A	NA,G	NA,1	NA,inf	NA,inf	NA,0.427691	0.000134968	0.000134968
1	chr18:24241608:T:C	24241608	NA,C	NA,T	NA,1	NA,inf	NA,inf	NA,0.414591	0.000134965	0.000134965
1	chr18:22748579:C:G	22748579	NA,G	NA,C	NA,1	NA,-inf	NA,inf	NA,0.28831	0.000134839	0.000134839
1	chr18:22928678:T:C	22928678	NA,C	NA,T	NA,1	NA,inf	NA,inf	NA,0.516995	0.000134755	0.000134755
1	chr18:23465064:G:A	23465064	NA,A	NA,G	NA,1	NA,-inf	NA,inf	NA,0.472168	0.000134726	0.000134726
1	chr18:23520050:G:C	23520050	NA,C	NA,G	NA,1	NA,-inf	NA,inf	NA,0.416909	0.000134695	0.000134695
1	chr18:23363107:T:C	23363107	NA,C	NA,T	NA,1	NA,inf	NA,inf	NA,0.330616	0.000134685	0.000134685
1	chr18:23404623:A:G	23404623	G,G	A,A	1,1	-inf,inf	inf,inf	0.0688765,1.44305	0.000134668	0.000134668
1	chr18:23665807:A:G	23665807	NA,G	NA,A	NA,1	NA,inf	NA,inf	NA,0.37608	0.000134646	0.000134646
1	chr18:23004464:T:C	23004464	NA,C	NA,T	NA,1	NA,-inf	NA,inf	NA,0.534625	0.000134611	0.000134611
1	chr18:23698832:C:T	23698832	NA,T	NA,C	NA,1	NA,inf	NA,inf	NA,0.51457	0.000134564	0.000134564
1	chr18:24220225:C:T	24220225	NA,T	NA,C	NA,1	NA,inf	NA,inf	NA,0.410301	0.000134487	0.000134487
1	chr18:22856455:A:G	22856455	NA,G	NA,A	NA,1	NA,-inf	NA,inf	NA,0.480218	0.000134484	0.000134484
1	chr18:24091949:CAG:C	24091949	NA,C	NA,CAG	NA,1	NA,inf	NA,inf	NA,0.360428	0.000134448	0.000134448
1	chr18:23500266:C:T	23500266	NA,T	NA,C	NA,1	NA,inf	NA,inf	NA,0.327204	0.000134342	0.000134342
1	chr18:24262174:A:G	24262174	NA,G	NA,A	NA,1	NA,-inf	NA,inf	NA,0.422427	0.000134314	0.000134314
1	chr18:24367773:A:G	24367773	NA,G	NA,A	NA,1	NA,inf	NA,inf	NA,0.387981	0.000134279	0.000134279
1	chr18:23610567:G:A	23610567	NA,A	NA,G	NA,1	NA,-inf	NA,inf	NA,0.358175	0.000134247	0.000134247
1	chr18:23693997:CT:C	23693997	NA,C	NA,CT	NA,1	NA,-inf	NA,inf	NA,0.445976	0.000134169	0.000134169
1	chr18:23381446:C:T	23381446	NA,T	NA,C	NA,1	NA,inf	NA,inf	NA,0.327646	0.000134163	0.000134163
1	chr18:23377920:T:C	23377920	NA,C	NA,T	NA,1	NA,inf	NA,inf	NA,0.327651	0.000134163	0.000134163
1	chr18:22956077:A:G	22956077	NA,G	NA,A	NA,1	NA,-inf	NA,inf	NA,0.479547	0.000134155	0.000134155
1	chr18:23419109:C:T	23419109	T,T	C,C	1,1	-inf,inf	inf,inf	0.140297,1.65477	0.000134145	0.000134145
1	chr18:22939304:C:T	22939304	NA,T	NA,C	NA,1	NA,-inf	NA,inf	NA,0.500403	0.00013414	0.00013414
1	chr18:23160124:G:A	23160124	NA,A	NA,G	NA,1	NA,inf	NA,inf	NA,0.502019	0.000134057	0.000134057
1	chr18:23553837:A:C	23553837	NA,C	NA,A	NA,1	NA,-inf	NA,inf	NA,0.414402	0.000134044	0.000134044
1	chr18:23759505:C:T	23759505	NA,T	NA,C	NA,1	NA,-inf	NA,inf	NA,0.363939	0.000134029	0.000134029
1	chr18:23668637:C:T	23668637	NA,T	NA,C	NA,1	NA,-inf	NA,inf	NA,0.329951	0.000133999	0.000133999
1	chr18:23199166:G:A	23199166	NA,A	NA,G	NA,1	NA,-inf	NA,inf	NA,0.560892	0.000133877	0.000133877
1	chr18:22803435:G:A	22803435	NA,A	NA,G	NA,1	NA,-inf	NA,inf	NA,0.526072	0.000133834	0.000133834
1	chr18:22856655:T:C	22856655	C,C	T,T	1,1	inf,-inf	inf,inf	1.35192,0.083573	0.000133775	0.000133775
1	chr18:22792384:C:T	22792384	NA,T	NA,C	NA,1	NA,-inf	NA,inf	NA,0.526286	0.00013377	0.00013377
1	chr18:24353238:C:T	24353238	NA,T	NA,C	NA,1	NA,inf	NA,inf	NA,0.389883	0.000133728	0.000133728
1	chr18:22790856:C:T	22790856	NA,T	NA,C	NA,1	NA,-inf	NA,inf	NA,0.525422	0.000133716	0.000133716
1	chr18:24271140:C:T	24271140	NA,T	NA,C	NA,1	NA,inf	NA,inf	NA,0.36718	0.0001337	0.0001337
1	chr18:24379578:G:A	24379578	NA,A	NA,G	NA,1	NA,inf	NA,inf	NA,0.363135	0.000133691	0.000133691
1	chr18:23180579:C:T	23180579	NA,T	NA,C	NA,1	NA,-inf	NA,inf	NA,0.295322	0.000133584	0.000133584
1	chr18:24091810:G:C	24091810	NA,C	NA,G	NA,1	NA,inf	NA,inf	NA,0.355622	0.000133581	0.000133581
1	chr18:23964466:G:A	23964466	NA,A	NA,G	NA,1	NA,inf	NA,inf	NA,0.377749	0.000133558	0.000133558
1	chr18:22864272:A:G	22864272	NA,G	NA,A	NA,1	NA,inf	NA,inf	NA,0.412304	0.000133516	0.000133516
1	chr18:23206172:C:T	23206172	NA,T	NA,C	NA,1	NA,inf	NA,inf	NA,0.638772	0.0001335	0.0001335
1	chr18:23222654:A:G	23222654	NA,G	NA,A	NA,1	NA,-inf	NA,inf	NA,0.261139	0.000133485	0.000133485
1	chr18:23031098:G:A	23031098	NA,A	NA,G	NA,1	NA,-inf	NA,inf	NA,0.527778	0.000133425	0.000133425
1	chr18:24352882:G:T	24352882	NA,T	NA,G	NA,1	NA,inf	NA,inf	NA,0.386424	0.000133398	0.000133398
1	chr18:24357131:A:T	24357131	NA,T	NA,A	NA,1	NA,-inf	NA,inf	NA,0.411581	0.000133392	0.000133392
1	chr18:23124395:C:T	23124395	NA,T	NA,C	NA,1	NA,inf	NA,inf	NA,0.042837	0.000133378	0.000133378
1	chr18:24360610:C:T	24360610	NA,T	NA,C	NA,1	NA,inf	NA,inf	NA,0.39675	0.000133369	0.000133369
1	chr18:23033650:G:A	23033650	NA,A	NA,G	NA,1	NA,-inf	NA,inf	NA,0.527265	0.00013335	0.00013335
1	chr18:24379645:A:C	24379645	NA,C	NA,A	NA,1	NA,inf	NA,inf	NA,0.385469	0.000133341	0.000133341
1	chr18:24027247:G:A	24027247	NA,A	NA,G	NA,1	NA,inf	NA,inf	NA,0.41036	0.000133317	0.000133317
1	chr18:22751010:T:C	22751010	NA,C	NA,T	NA,1	NA,-inf	NA,inf	NA,0.523272	0.00013331	0.00013331
1	chr18:23659391:C:T	23659391	NA,T	NA,C	NA,1	NA,inf	NA,inf	NA,0.309827	0.00013327	0.00013327
1	chr18:23250433:A:G	23250433	NA,G	NA,A	NA,1	NA,inf	NA,inf	NA,0.345809	0.00013327	0.00013327
1	chr18:24383717:G:A	24383717	NA,A	NA,G	NA,1	NA,inf	NA,inf	NA,0.360016	0.000133265	0.000133265
1	chr18:23777210:A:G	23777210	NA,G	NA,A	NA,1	NA,-inf	NA,inf	NA,0.361064	0.000133228	0.000133228
1	chr18:24198372:C:T	24198372	NA,T	NA,C	NA,1	NA,-inf	NA,inf	NA,0.411823	0.000133215	0.000133215
1	chr18:23923394:A:G	23923394	NA,G	NA,A	NA,1	NA,inf	NA,inf	NA,0.378688	0.00013318	0.00013318
1	chr18:23692590:A:G	23692590	NA,G	NA,A	NA,1	NA,inf	NA,inf	NA,0.371722	0.000133155	0.000133155
1	chr18:24326993:T:G	24326993	NA,G	NA,T	NA,1	NA,-inf	NA,inf	NA,0.426212	0.000133115	0.000133115
1	chr18:23697161:C:A	23697161	NA,A	NA,C	NA,1	NA,-inf	NA,inf	NA,0.438471	0.000133011	0.000133011
1	chr18:24269051:A:T	24269051	NA,T	NA,A	NA,1	NA,inf	NA,inf	NA,0.371536	0.000133002	0.000133002
1	chr18:24385105:C:T	24385105	NA,T	NA,C	NA,1	NA,inf	NA,inf	NA,0.366399	0.00013297	0.00013297
1	chr18:23662927:C:T	23662927	NA,T	NA,C	NA,1	NA,inf	NA,inf	NA,0.359055	0.000132943	0.000132943
1	chr18:23102587:G:A	23102587	NA,A	NA,G	NA,1	NA,-inf	NA,inf	NA,0.243554	0.000132936	0.000132936
1	chr18:22642613:T:A	22642613	NA,A	NA,T	NA,1	NA,-inf	NA,inf	NA,0.347748	0.000132935	0.000132935
1	chr18:23495676:T:C	23495676	NA,C	NA,T	NA,1	NA,-inf	NA,inf	NA,0.408551	0.000132895	0.000132895
1	chr18:22814253:A:AC	22814253	AC,AC	A,A	1,1	inf,-inf	inf,inf	1.35723,0.0869871	0.000132855	0.000132855
1	chr18:23036601:T:C	23036601	C,NA	T,NA	1,NA	-inf,NA	inf,NA	0.78445,NA	0.000132782	0.000132782
1	chr18:24327387:C:T	24327387	NA,T	NA,C	NA,1	NA,-inf	NA,inf	NA,0.425412	0.000132728	0.000132728
1	chr18:23250496:C:G	23250496	NA,G	NA,C	NA,1	NA,inf	NA,inf	NA,0.342559	0.000132709	0.000132709
1	chr18:23535890:A:C	23535890	NA,C	NA,A	NA,1	NA,inf	NA,inf	NA,0.313976	0.000132684	0.000132684
1	chr18:23983617:C:T	23983617	NA,T	NA,C	NA,1	NA,inf	NA,inf	NA,0.368191	0.00013267	0.00013267
1	chr18:22998492:G:A	22998492	A,A	G,G	1,1	-inf,inf	inf,inf	1.448,0.420879	0.000132645	0.000132645
1	chr18:23022061:G:A	23022061	NA,A	NA,G	NA,1	NA,-inf	NA,inf	NA,0.522746	0.000132609	0.000132609
1	chr18:22748820:G:A	22748820	NA,A	NA,G	NA,1	NA,inf	NA,inf	NA,0.405866	0.000132452	0.000132452
1	chr18:22857656:C:T	22857656	NA,T	NA,C	NA,1	NA,inf	NA,inf	NA,0.505139	0.000132409	0.000132409
1	chr18:22928158:G:A	22928158	A,A	G,G	1,1	inf,-inf	inf,inf	1.34909,0.0823453	0.000132396	0.000132396
1	chr18:23541062:G:A	23541062	NA,A	NA,G	NA,1	NA,-inf	NA,inf	NA,0.403711	0.00013239	0.00013239
1	chr18:22914837:T:C	22914837	NA,C	NA,T	NA,1	NA,-inf	NA,inf	NA,0.51478	0.000132374	0.000132374
1	chr18:23795164:T:C	23795164	NA,C	NA,T	NA,1	NA,inf	NA,inf	NA,0.420615	0.000132365	0.000132365
1	chr18:22857866:T:C	22857866	C,C	T,T	1,1	inf,inf	inf,inf	1.35967,0.013872	0.000132313	0.000132313
1	chr18:23582943:T:C	23582943	NA,C	NA,T	NA,1	NA,-inf	NA,inf	NA,0.397647	0.000132296	0.000132296
1	chr18:24201543:A:G	24201543	NA,G	NA,A	NA,1	NA,-inf	NA,inf	NA,0.393672	0.000132291	0.000132291
1	chr18:24045508:T:C	24045508	NA,C	NA,T	NA,1	NA,inf	NA,inf	NA,0.339152	0.000132273	0.000132273
1	chr18:22901147:T:C	22901147	NA,C	NA,T	NA,1	NA,inf	NA,inf	NA,0.501426	0.000132249	0.000132249
1	chr18:23031401:A:G	23031401	NA,G	NA,A	NA,1	NA,inf	NA,inf	NA,0.49781	0.000132156	0.000132156
1	chr18:23751546:C:A	23751546	A,A	C,C	1,1	-inf,inf	inf,inf	1.65,0.594443	0.00013212	0.00013212
1	chr18:22817051:C:T	22817051	NA,T	NA,C	NA,1	NA,inf	NA,inf	NA,0.503039	0.00013211	0.00013211
1	chr18:24161465:C:T	24161465	NA,T	NA,C	NA,1	NA,inf	NA,inf	NA,0.354786	0.000132067	0.000132067
1	chr18:24001348:C:T	24001348	NA,T	NA,C	NA,1	NA,-inf	NA,inf	NA,0.417036	0.000132046	0.000132046
1	chr18:23365067:C:T	23365067	NA,T	NA,C	NA,1	NA,inf	NA,inf	NA,0.315619	0.000131985	0.000131985
1	chr18:22849150:A:G	22849150	NA,G	NA,A	NA,1	NA,inf	NA,inf	NA,0.502868	0.000131963	0.000131963
1	chr18:23629798:G:A	23629798	NA,A	NA,G	NA,1	NA,inf	NA,inf	NA,0.376406	0.000131907	0.000131907
1	chr18:24206162:A:C	24206162	NA,C	NA,A	NA,1	NA,inf	NA,inf	NA,0.349798	0.000131896	0.000131896
1	chr18:22851857:T:G	22851857	G,G	T,T	1,1	-inf,-inf	inf,inf	0.469024,1.10374	0.000131895	0.000131895
1	chr18:22823275:A:G	22823275	G,G	A,A	1,1	inf,-inf	inf,inf	1.34347,0.103609	0.000131894	0.000131894
1	chr18:23276754:T:G	23276754	G,G	T,T	1,1	-inf,-inf	inf,inf	2.07452,0.69451	0.000131891	0.000131891
1	chr18:22906406:A:C	22906406	C,C	A,A	1,1	inf,inf	inf,inf	1.3254,0.00601914	0.000131872	0.000131872
1	chr18:22781712:T:A	22781712	NA,A	NA,T	NA,1	NA,-inf	NA,inf	NA,0.254533	0.00013187	0.00013187
1	chr18:23364000:T:C	23364000	NA,C	NA,T	NA,1	NA,inf	NA,inf	NA,0.314816	0.000131842	0.000131842
1	chr18:22816733:T:C	22816733	NA,C	NA,T	NA,1	NA,-inf	NA,inf	NA,0.511459	0.000131769	0.000131769
1	chr18:24049923:C:T	24049923	T,T	C,C	1,1	inf,inf	inf,inf	0.19497,1.54066	0.000131766	0.000131766
1	chr18:23934017:G:A	23934017	NA,A	NA,G	NA,1	NA,inf	NA,inf	NA,0.374029	0.000131738	0.000131738
1	chr18:24181530:C:T	24181530	T,T	C,C	1,1	inf,inf	inf,inf	0.562315,1.41787	0.000131687	0.000131687
1	chr18:22806755:G:A	22806755	A,A	G,G	1,1	inf,-inf	inf,inf	1.3518,0.0878417	0.00013168	0.00013168
1	chr18:22816590:A:G	22816590	G,G	A,A	1,1	inf,-inf	inf,inf	1.35355,0.0847785	0.000131648	0.000131648
1	chr18:23075095:C:T	23075095	NA,T	NA,C	NA,1	NA,-inf	NA,inf	NA,0.514024	0.000131606	0.000131606
1	chr18:22787275:A:C	22787275	NA,C	NA,A	NA,1	NA,inf	NA,inf	NA,0.300362	0.000131592	0.000131592
1	chr18:23556674:G:A	23556674	NA,A	NA,G	NA,1	NA,-inf	NA,inf	NA,0.399817	0.000131529	0.000131529
1	chr18:22961926:G:A	22961926	NA,A	NA,G	NA,1	NA,-inf	NA,inf	NA,0.515267	0.000131491	0.000131491
1	chr18:23475507:T:C	23475507	NA,C	NA,T	NA,1	NA,inf	NA,inf	NA,0.301619	0.000131465	0.000131465
1	chr18:22818375:T:A	22818375	A,A	T,T	1,1	inf,-inf	inf,inf	1.35292,0.0849877	0.000131367	0.000131367
1	chr18:23027684:CTA:C	23027684	NA,C	NA,CTA	NA,1	NA,inf	NA,inf	NA,0.485296	0.000131361	0.000131361
1	chr18:24070558:T:C	24070558	C,NA	T,NA	1,NA	inf,NA	inf,NA	1.17781,NA	0.000131328	0.000131328
1	chr18:22911035:G:A	22911035	NA,A	NA,G	NA,1	NA,-inf	NA,inf	NA,0.509065	0.000131193	0.000131193
1	chr18:24050730:G:A	24050730	NA,A	NA,G	NA,1	NA,-inf	NA,inf	NA,0.38307	0.000131172	0.000131172
1	chr18:23398013:G:A	23398013	NA,A	NA,G	NA,1	NA,-inf	NA,inf	NA,0.423483	0.000131154	0.000131154
1	chr18:22970940:T:C	22970940	NA,C	NA,T	NA,1	NA,inf	NA,inf	NA,0.399099	0.000131087	0.000131087
1	chr18:24073929:A:G	24073929	NA,G	NA,A	NA,1	NA,-inf	NA,inf	NA,0.395354	0.000131056	0.000131056
1	chr18:23581481:AC:A	23581481	NA,A	NA,AC	NA,1	NA,-inf	NA,inf	NA,0.399142	0.000131025	0.000131025
1	chr18:22823853:C:T	22823853	NA,T	NA,C	NA,1	NA,inf	NA,inf	NA,0.501299	0.000130972	0.000130972
1	chr18:24183091:G:A	24183091	NA,A	NA,G	NA,1	NA,-inf	NA,inf	NA,0.383699	0.000130931	0.000130931
1	chr18:23495022:G:A	23495022	NA,A	NA,G	NA,1	NA,-inf	NA,inf	NA,0.379737	0.00013093	0.00013093
1	chr18:23968165:C:T	23968165	NA,T	NA,C	NA,1	NA,inf	NA,inf	NA,0.414529	0.000130922	0.000130922
1	chr18:23382081:A:T	23382081	NA,T	NA,A	NA,1	NA,inf	NA,inf	NA,0.309268	0.00013082	0.00013082
1	chr18:23959240:C:G	23959240	NA,G	NA,C	NA,1	NA,-inf	NA,inf	NA,0.33402	0.000130808	0.000130808
1	chr18:22881212:T:TC	22881212	NA,TC	NA,T	NA,1	NA,-inf	NA,inf	NA,0.491386	0.000130743	0.000130743
1	chr18:23527408:T:A	23527408	NA,A	NA,T	NA,1	NA,-inf	NA,inf	NA,0.408565	0.00013073	0.00013073
1	chr18:23219244:C:G	23219244	NA,G	NA,C	NA,1	NA,-inf	NA,inf	NA,0.352582	0.000130715	0.000130715
1	chr18:23130935:G:A	23130935	NA,A	NA,G	NA,1	NA,inf	NA,inf	NA,0.313391	0.000130588	0.000130588
1	chr18:22836280:G:A	22836280	NA,A	NA,G	NA,1	NA,inf	NA,inf	NA,0.492548	0.000130544	0.000130544
1	chr18:24059770:C:T	24059770	NA,T	NA,C	NA,1	NA,-inf	NA,inf	NA,0.399995	0.000130487	0.000130487
1	chr18:23367593:T:G	23367593	NA,G	NA,T	NA,1	NA,inf	NA,inf	NA,0.339381	0.000130439	0.000130439
1	chr18:22675916:T:C	22675916	NA,C	NA,T	NA,1	NA,inf	NA,inf	NA,0.332293	0.000130335	0.000130335
1	chr18:24359384:G:A	24359384	NA,A	NA,G	NA,1	NA,inf	NA,inf	NA,0.377214	0.000130277	0.000130277
1	chr18:22972502:C:T	22972502	NA,T	NA,C	NA,1	NA,inf	NA,inf	NA,0.486574	0.000130259	0.000130259
1	chr18:24181520:G:T	24181520	NA,T	NA,G	NA,1	NA,inf	NA,inf	NA,0.333847	0.000130237	0.000130237
1	chr18:23061623:T:C	23061623	C,C	T,T	1,1	inf,inf	inf,inf	0.742755,0.578112	0.00013015	0.00013015
1	chr18:22861330:G:T	22861330	NA,T	NA,G	NA,1	NA,inf	NA,inf	NA,0.489695	0.000130115	0.000130115
1	chr18:22742583:T:C	22742583	NA,C	NA,T	NA,1	NA,-inf	NA,inf	NA,0.501141	0.000130025	0.000130025
1	chr18:22757605:G:A	22757605	NA,A	NA,G	NA,1	NA,-inf	NA,inf	NA,0.500959	0.00013	0.00013
1	chr18:23494071:G:A	23494071	NA,A	NA,G	NA,1	NA,-inf	NA,inf	NA,0.389894	0.000129965	0.000129965
1	chr18:22934476:GTCT:G	22934476	NA,G	NA,GTCT	NA,1	NA,inf	NA,inf	NA,0.3012	0.000129954	0.000129954
1	chr18:23598991:T:A	23598991	NA,A	NA,T	NA,1	NA,-inf	NA,inf	NA,0.364276	0.000129951	0.000129951
1	chr18:22806631:G:A	22806631	NA,A	NA,G	NA,1	NA,inf	NA,inf	NA,0.386981	0.000129934	0.000129934
1	chr18:23117649:G:A	23117649	NA,A	NA,G	NA,1	NA,inf	NA,inf	NA,0.309094	0.000129933	0.000129933
1	chr18:22874272:T:C	22874272	C,C	T,T	1,1	inf,-inf	inf,inf	1.32599,0.00150335	0.000129854	0.000129854
1	chr18:23089559:A:G	23089559	NA,G	NA,A	NA,1	NA,inf	NA,inf	NA,0.45364	0.000129847	0.000129847
1	chr18:22679755:G:A	22679755	NA,A	NA,G	NA,1	NA,-inf	NA,inf	NA,0.440822	0.000129814	0.000129814
1	chr18:23375324:C:T	23375324	T,NA	C,NA	1,NA	inf,NA	inf,NA	0.53424,NA	0.000129801	0.000129801
1	chr18:24090460:G:A	24090460	NA,A	NA,G	NA,1	NA,inf	NA,inf	NA,0.333712	0.000129707	0.000129707
1	chr18:23249816:T:G	23249816	NA,G	NA,T	NA,1	NA,inf	NA,inf	NA,0.325612	0.000129696	0.000129696
1	chr18:22703256:C:G	22703256	NA,G	NA,C	NA,1	NA,inf	NA,inf	NA,0.434273	0.000129527	0.000129527
1	chr18:22936220:A:G	22936220	NA,G	NA,A	NA,1	NA,-inf	NA,inf	NA,0.501693	0.000129491	0.000129491
1	chr18:24015702:A:G	24015702	NA,G	NA,A	NA,1	NA,inf	NA,inf	NA,0.3515	0.00012948	0.00012948
1	chr18:23158394:G:A	23158394	NA,A	NA,G	NA,1	NA,inf	NA,inf	NA,0.47112	0.000129461	0.000129461
1	chr18:24194711:A:C	24194711	NA,C	NA,A	NA,1	NA,-inf	NA,inf	NA,0.39686	0.000129438	0.000129438
1	chr18:24396474:C:A	24396474	NA,A	NA,C	NA,1	NA,inf	NA,inf	NA,0.325977	0.000129401	0.000129401
1	chr18:23054342:C:T	23054342	NA,T	NA,C	NA,1	NA,-inf	NA,inf	NA,0.441138	0.000129342	0.000129342
1	chr18:22906043:C:T	22906043	T,NA	C,NA	1,NA	-inf,NA	inf,NA	1.39814,NA	0.0001293	0.0001293
1	chr18:23153622:T:G	23153622	NA,G	NA,T	NA,1	NA,inf	NA,inf	NA,0.470666	0.000129247	0.000129247
1	chr18:23380324:T:C	23380324	NA,C	NA,T	NA,1	NA,inf	NA,inf	NA,0.462116	0.000129236	0.000129236
1	chr18:22860776:T:C	22860776	NA,C	NA,T	NA,1	NA,inf	NA,inf	NA,0.484027	0.000129223	0.000129223
1	chr18:23417238:C:T	23417238	NA,T	NA,C	NA,1	NA,inf	NA,inf	NA,0.473625	0.000129168	0.000129168
1	chr18:24380451:C:T	24380451	NA,T	NA,C	NA,1	NA,inf	NA,inf	NA,0.329287	0.00012913	0.00012913
1	chr18:23615497:T:C	23615497	NA,C	NA,T	NA,1	NA,inf	NA,inf	NA,0.321024	0.000129128	0.000129128
1	chr18:22679248:G:A	22679248	A,A	G,G	1,1	-inf,-inf	inf,inf	1.89391,1.57533	0.000129109	0.000129109
1	chr18:23636677:G:A	23636677	NA,A	NA,G	NA,1	NA,-inf	NA,inf	NA,0.407573	0.000129058	0.000129058
1	chr18:22861771:T:C	22861771	NA,C	NA,T	NA,1	NA,inf	NA,inf	NA,0.482805	0.000129049	0.000129049
1	chr18:23935565:C:T	23935565	T,NA	C,NA	1,NA	inf,NA	inf,NA	0.43128,NA	0.000129014	0.000129014
1	chr18:23521767:T:G	23521767	NA,G	NA,T	NA,1	NA,-inf	NA,inf	NA,0.382832	0.000129001	0.000129001
1	chr18:24395696:C:T	24395696	NA,T	NA,C	NA,1	NA,-inf	NA,inf	NA,0.401301	0.000128958	0.000128958
1	chr18:23645569:A:G	23645569	NA,G	NA,A	NA,1	NA,inf	NA,inf	NA,0.31546	0.000128951	0.000128951
1	chr18:22914715:T:C	22914715	NA,C	NA,T	NA,1	NA,inf	NA,inf	NA,0.479199	0.000128908	0.000128908
1	chr18:22929630:C:T	22929630	NA,T	NA,C	NA,1	NA,inf	NA,inf	NA,0.480276	0.000128804	0.000128804
1	chr18:22743382:C:A	22743382	NA,A	NA,C	NA,1	NA,-inf	NA,inf	NA,0.49195	0.000128726	0.000128726
1	chr18:22765161:C:T	22765161	NA,T	NA,C	NA,1	NA,-inf	NA,inf	NA,0.49195	0.000128726	0.000128726
1	chr18:22915949:T:C	22915949	NA,C	NA,T	NA,1	NA,inf	NA,inf	NA,0.477103	0.000128625	0.000128625
1	chr18:22932339:T:C	22932339	NA,C	NA,T	NA,1	NA,inf	NA,inf	NA,0.475141	0.000128615	0.000128615
1	chr18:23344880:G:A	23344880	NA,A	NA,G	NA,1	NA,-inf	NA,inf	NA,0.456172	0.000128546	0.000128546
1	chr18:24117169:C:T	24117169	NA,T	NA,C	NA,1	NA,inf	NA,inf	NA,0.343199	0.000128541	0.000128541
1	chr18:23476297:A:G	23476297	NA,G	NA,A	NA,1	NA,inf	NA,inf	NA,0.286727	0.00012854	0.00012854
1	chr18:22818137:G:A	22818137	NA,A	NA,G	NA,1	NA,-inf	NA,inf	NA,0.488953	0.000128533	0.000128533
1	chr18:22745709:G:C	22745709	NA,C	NA,G	NA,1	NA,inf	NA,inf	NA,0.424128	0.00012852	0.00012852
1	chr18:23531370:T:C	23531370	NA,C	NA,T	NA,1	NA,-inf	NA,inf	NA,0.379545	0.00012851	0.00012851
1	chr18:23265152:C:G	23265152	NA,G	NA,C	NA,1	NA,inf	NA,inf	NA,0.261286	0.000128498	0.000128498
1	chr18:23802590:G:A	23802590	A,A	G,G	1,1	inf,inf	inf,inf	0.856221,1.4538	0.000128419	0.000128419
1	chr18:23022393:G:C	23022393	NA,C	NA,G	NA,1	NA,inf	NA,inf	NA,0.465179	0.000128382	0.000128382
1	chr18:22899823:A:G	22899823	G,G	A,A	1,1	inf,-inf	inf,inf	1.33443,0.06966	0.000128263	0.000128263
1	chr18:22996277:G:T	22996277	NA,T	NA,G	NA,1	NA,-inf	NA,inf	NA,0.493131	0.000128254	0.000128254
1	chr18:22944937:A:G	22944937	NA,G	NA,A	NA,1	NA,-inf	NA,inf	NA,0.492452	0.000128166	0.000128166
1	chr18:23798267:T:A	23798267	NA,A	NA,T	NA,1	NA,inf	NA,inf	NA,0.346478	0.000128155	0.000128155
1	chr18:22744449:C:T	22744449	NA,T	NA,C	NA,1	NA,-inf	NA,inf	NA,0.439901	0.000128111	0.000128111
1	chr18:22879877:A:G	22879877	NA,G	NA,A	NA,1	NA,inf	NA,inf	NA,0.47649	0.000128047	0.000128047
1	chr18:22934488:T:C	22934488	NA,C	NA,T	NA,1	NA,-inf	NA,inf	NA,0.491472	0.000128032	0.000128032
1	chr18:24036243:A:G	24036243	NA,G	NA,A	NA,1	NA,inf	NA,inf	NA,0.377915	0.000127993	0.000127993
1	chr18:23440982:C:T	23440982	T,NA	C,NA	1,NA	inf,NA	inf,NA	1.52475,NA	0.000127982	0.000127982
1	chr18:22934442:A:AT	22934442	NA,AT	NA,A	NA,1	NA,-inf	NA,inf	NA,0.490856	0.000127944	0.000127944
1	chr18:23010388:G:A	23010388	NA,A	NA,G	NA,1	NA,-inf	NA,inf	NA,0.490789	0.000127939	0.000127939
1	chr18:22889679:T:A	22889679	NA,A	NA,T	NA,1	NA,inf	NA,inf	NA,0.475075	0.000127922	0.000127922
1	chr18:23051271:G:A	23051271	A,A	G,G	1,1	inf,-inf	inf,inf	1.58014,0.242088	0.000127916	0.000127916
1	chr18:22893042:T:A	22893042	A,A	T,T	1,1	inf,-inf	inf,inf	1.32782,0.0841853	0.000127877	0.000127877
1	chr18:22747715:T:G	22747715	G,G	T,T	1,1	inf,inf	inf,inf	2.52681,0.58171	0.000127834	0.000127834
1	chr18:23351438:AC:A	23351438	A,A	AC,AC	1,1	-inf,inf	inf,inf	0.851535,0.639276	0.000127818	0.000127818
1	chr18:23968099:G:A	23968099	NA,A	NA,G	NA,1	NA,-inf	NA,inf	NA,0.380468	0.000127736	0.000127736
1	chr18:22805952:C:T	22805952	T,T	C,C	1,1	inf,-inf	inf,inf	1.33905,0.0865735	0.000127734	0.000127734
1	chr18:23758259:G:T	23758259	NA,T	NA,G	NA,1	NA,inf	NA,inf	NA,0.384383	0.000127719	0.000127719
1	chr18:22847756:C:G	22847756	NA,G	NA,C	NA,1	NA,inf	NA,inf	NA,0.473403	0.000127683	0.000127683
1	chr18:23002741:A:G	23002741	NA,G	NA,A	NA,1	NA,-inf	NA,inf	NA,0.489066	0.000127678	0.000127678
1	chr18:22882177:T:C	22882177	NA,C	NA,T	NA,1	NA,inf	NA,inf	NA,0.473433	0.00012763	0.00012763
1	chr18:23034381:T:C	23034381	NA,C	NA,T	NA,1	NA,inf	NA,inf	NA,0.346258	0.000127609	0.000127609
1	chr18:23562162:G:A	23562162	NA,A	NA,G	NA,1	NA,-inf	NA,inf	NA,0.374566	0.000127571	0.000127571
1	chr18:22925325:C:G	22925325	NA,G	NA,C	NA,1	NA,inf	NA,inf	NA,0.466401	0.000127563	0.000127563
1	chr18:23606626:A:G	23606626	NA,G	NA,A	NA,1	NA,-inf	NA,inf	NA,0.327744	0.000127554	0.000127554
1	chr18:22923756:G:A	22923756	NA,A	NA,G	NA,1	NA,-inf	NA,inf	NA,0.425288	0.000127489	0.000127489
1	chr18:22935061:G:A	22935061	NA,A	NA,G	NA,1	NA,inf	NA,inf	NA,0.372031	0.00012745	0.00012745
1	chr18:23640422:C:A	23640422	NA,A	NA,C	NA,1	NA,inf	NA,inf	NA,0.300172	0.000127422	0.000127422
1	chr18:23187287:G:C	23187287	NA,C	NA,G	NA,1	NA,inf	NA,inf	NA,0.563611	0.0001274	0.0001274
1	chr18:23487027:G:A	23487027	NA,A	NA,G	NA,1	NA,-inf	NA,inf	NA,0.424357	0.000127389	0.000127389
1	chr18:23312080:C:A	23312080	A,A	C,C	1,1	inf,-inf	inf,inf	2.26277,0.535842	0.000127316	0.000127316
1	chr18:22985865:TGATAATA:T	22985865	NA,T	NA,TGATAATA	NA,1	NA,-inf	NA,inf	NA,0.491754	0.00012731	0.00012731
1	chr18:23537408:T:C	23537408	NA,C	NA,T	NA,1	NA,-inf	NA,inf	NA,0.372686	0.000127281	0.000127281
1	chr18:23912022:T:C	23912022	NA,C	NA,T	NA,1	NA,-inf	NA,inf	NA,0.367433	0.000127236	0.000127236
1	chr18:22869083:C:T	22869083	NA,T	NA,C	NA,1	NA,inf	NA,inf	NA,0.470572	0.000127225	0.000127225
1	chr18:23551569:A:G	23551569	NA,G	NA,A	NA,1	NA,inf	NA,inf	NA,0.320183	0.000127212	0.000127212
1	chr18:24122116:C:G	24122116	NA,G	NA,C	NA,1	NA,inf	NA,inf	NA,0.337771	0.000127174	0.000127174
1	chr18:23682464:A:G	23682464	NA,G	NA,A	NA,1	NA,inf	NA,inf	NA,0.470297	0.000127101	0.000127101
1	chr18:23524335:T:C	23524335	NA,C	NA,T	NA,1	NA,inf	NA,inf	NA,0.282202	0.000127092	0.000127092
1	chr18:23612930:A:G	23612930	NA,G	NA,A	NA,1	NA,inf	NA,inf	NA,0.34057	0.000127063	0.000127063
1	chr18:23210937:G:A	23210937	NA,A	NA,G	NA,1	NA,-inf	NA,inf	NA,0.399559	0.000126997	0.000126997
1	chr18:24089818:G:A	24089818	NA,A	NA,G	NA,1	NA,-inf	NA,inf	NA,0.374557	0.000126922	0.000126922
1	chr18:24102354:A:G	24102354	NA,G	NA,A	NA,1	NA,inf	NA,inf	NA,0.343977	0.000126674	0.000126674
1	chr18:23100168:A:G	23100168	NA,G	NA,A	NA,1	NA,-inf	NA,inf	NA,0.517446	0.000126642	0.000126642
1	chr18:23047071:G:A	23047071	NA,A	NA,G	NA,1	NA,-inf	NA,inf	NA,0.417067	0.000126587	0.000126587
1	chr18:23466729:G:A	23466729	NA,A	NA,G	NA,1	NA,-inf	NA,inf	NA,0.353985	0.000126555	0.000126555
1	chr18:23140052:G:A	23140052	NA,A	NA,G	NA,1	NA,inf	NA,inf	NA,0.590522	0.000126545	0.000126545
1	chr18:23171751:G:A	23171751	NA,A	NA,G	NA,1	NA,inf	NA,inf	NA,0.558961	0.000126522	0.000126522
1	chr18:22857647:G:A	22857647	NA,A	NA,G	NA,1	NA,-inf	NA,inf	NA,0.243262	0.000126504	0.000126504
1	chr18:23523951:C:T	23523951	NA,T	NA,C	NA,1	NA,inf	NA,inf	NA,0.276289	0.000126409	0.000126409
1	chr18:23254903:G:C	23254903	NA,C	NA,G	NA,1	NA,inf	NA,inf	NA,0.39082	0.000126356	0.000126356
1	chr18:23539131:G:A	23539131	NA,A	NA,G	NA,1	NA,-inf	NA,inf	NA,0.362	0.000126307	0.000126307
1	chr18:24013999:T:C	24013999	NA,C	NA,T	NA,1	NA,inf	NA,inf	NA,0.437719	0.000126258	0.000126258
1	chr18:22729049:C:T	22729049	T,T	C,C	1,1	inf,inf	inf,inf	0.976527,1.4411	0.000126213	0.000126213
1	chr18:23930499:GCAC:G	23930499	NA,G	NA,GCAC	NA,1	NA,inf	NA,inf	NA,0.338555	0.000125993	0.000125993
1	chr18:24331692:G:A	24331692	NA,A	NA,G	NA,1	NA,-inf	NA,inf	NA,0.37866	0.000125985	0.000125985
1	chr18:24325890:T:A	24325890	NA,A	NA,T	NA,1	NA,inf	NA,inf	NA,0.321944	0.000125974	0.000125974
1	chr18:23968294:A:G	23968294	NA,G	NA,A	NA,1	NA,inf	NA,inf	NA,0.382553	0.000125967	0.000125967
1	chr18:23527323:C:T	23527323	NA,T	NA,C	NA,1	NA,-inf	NA,inf	NA,0.362608	0.000125899	0.000125899
1	chr18:22740044:C:G	22740044	NA,G	NA,C	NA,1	NA,-inf	NA,inf	NA,0.424515	0.000125878	0.000125878
1	chr18:23550876:C:T	23550876	NA,T	NA,C	NA,1	NA,inf	NA,inf	NA,0.274427	0.00012586	0.00012586
1	chr18:24197596:A:G	24197596	NA,G	NA,A	NA,1	NA,-inf	NA,inf	NA,0.364714	0.000125859	0.000125859
1	chr18:24035064:C:G	24035064	NA,G	NA,C	NA,1	NA,inf	NA,inf	NA,0.364534	0.000125822	0.000125822
1	chr18:24316928:A:C	24316928	NA,C	NA,A	NA,1	NA,inf	NA,inf	NA,0.321553	0.000125742	0.000125742
1	chr18:23417237:G:A	23417237	NA,A	NA,G	NA,1	NA,inf	NA,inf	NA,0.450904	0.000125719	0.000125719
1	chr18:24014179:C:T	24014179	NA,T	NA,C	NA,1	NA,inf	NA,inf	NA,0.330855	0.000125716	0.000125716
1	chr18:24077410:G:A	24077410	A,NA	G,NA	1,NA	-inf,NA	inf,NA	1.15438,NA	0.000125675	0.000125675
1	chr18:22857887:A:C	22857887	NA,C	NA,A	NA,1	NA,-inf	NA,inf	NA,0.208837	0.000125664	0.000125664
1	chr18:23486790:TG:T	23486790	NA,T	NA,TG	NA,1	NA,-inf	NA,inf	NA,0.41253	0.000125608	0.000125608
1	chr18:23351275:C:T	23351275	T,T	C,C	1,1	inf,inf	inf,inf	0.126755,1.50982	0.000125561	0.000125561
1	chr18:23567308:A:C	23567308	NA,C	NA,A	NA,1	NA,-inf	NA,inf	NA,0.463047	0.000125538	0.000125538
1	chr18:24363600:C:T	24363600	NA,T	NA,C	NA,1	NA,inf	NA,inf	NA,0.325369	0.000125436	0.000125436
1	chr18:24282964:C:T	24282964	NA,T	NA,C	NA,1	NA,inf	NA,inf	NA,0.337399	0.000125431	0.000125431
1	chr18:22914394:AAC:A	22914394	NA,A	NA,AAC	NA,1	NA,inf	NA,inf	NA,0.451522	0.000125428	0.000125428
1	chr18:23051737:T:G	23051737	G,G	T,T	1,1	inf,-inf	inf,inf	1.15135,0.290215	0.000125401	0.000125401
1	chr18:23586522:G:A	23586522	NA,A	NA,G	NA,1	NA,-inf	NA,inf	NA,0.435089	0.000125395	0.000125395
1	chr18:22900150:T:C	22900150	NA,C	NA,T	NA,1	NA,inf	NA,inf	NA,0.456758	0.000125355	0.000125355
1	chr18:22954586:C:T	22954586	NA,T	NA,C	NA,1	NA,inf	NA,inf	NA,0.44172	0.000125241	0.000125241
1	chr18:24127601:C:T	24127601	NA,T	NA,C	NA,1	NA,-inf	NA,inf	NA,0.344001	0.000125012	0.000125012
1	chr18:23366141:T:C	23366141	NA,C	NA,T	NA,1	NA,inf	NA,inf	NA,0.276375	0.000124988	0.000124988
1	chr18:23968828:T:C	23968828	NA,C	NA,T	NA,1	NA,-inf	NA,inf	NA,0.357041	0.000124984	0.000124984
1	chr18:22850326:T:C	22850326	NA,C	NA,T	NA,1	NA,inf	NA,inf	NA,0.454451	0.000124975	0.000124975
1	chr18:23789010:T:C	23789010	NA,C	NA,T	NA,1	NA,inf	NA,inf	NA,0.330317	0.000124971	0.000124971
1	chr18:22929088:T:C	22929088	NA,C	NA,T	NA,1	NA,-inf	NA,inf	NA,0.311638	0.000124899	0.000124899
1	chr18:22781216:T:C	22781216	C,C	T,T	1,1	-inf,inf	inf,inf	1.47381,0.421215	0.000124824	0.000124824
1	chr18:23812090:A:G	23812090	NA,G	NA,A	NA,1	NA,-inf	NA,inf	NA,0.408295	0.00012479	0.00012479
1	chr18:22730979:C:T	22730979	NA,T	NA,C	NA,1	NA,inf	NA,inf	NA,0.297519	0.000124749	0.000124749
1	chr18:24058051:A:G	24058051	NA,G	NA,A	NA,1	NA,-inf	NA,inf	NA,0.365452	0.000124699	0.000124699
1	chr18:22807395:C:T	22807395	NA,T	NA,C	NA,1	NA,inf	NA,inf	NA,0.345093	0.000124624	0.000124624
1	chr18:22772660:T:C	22772660	NA,C	NA,T	NA,1	NA,-inf	NA,inf	NA,0.233149	0.000124563	0.000124563
1	chr18:22750634:T:C	22750634	NA,C	NA,T	NA,1	NA,-inf	NA,inf	NA,0.232609	0.000124462	0.000124462
1	chr18:22700194:C:T	22700194	NA,T	NA,C	NA,1	NA,inf	NA,inf	NA,0.263528	0.000124443	0.000124443
1	chr18:22710057:G:A	22710057	NA,A	NA,G	NA,1	NA,-inf	NA,inf	NA,0.289346	0.000124379	0.000124379
1	chr18:23072768:A:G	23072768	G,NA	A,NA	1,NA	inf,NA	inf,NA	3.29691,NA	0.000124353	0.000124353
1	chr18:23082578:C:G	23082578	NA,G	NA,C	NA,1	NA,inf	NA,inf	NA,0.369812	0.000124309	0.000124309
1	chr18:24339904:G:A	24339904	A,NA	G,NA	1,NA	inf,NA	inf,NA	0.960933,NA	0.000124277	0.000124277
1	chr18:23365804:C:T	23365804	T,T	C,C	1,1	inf,inf	inf,inf	0.0561549,1.46976	0.000124273	0.000124273
1	chr18:22710727:C:T	22710727	T,NA	C,NA	1,NA	inf,NA	inf,NA	0.269059,NA	0.000124223	0.000124223
1	chr18:23800894:T:C	23800894	NA,C	NA,T	NA,1	NA,inf	NA,inf	NA,0.321337	0.000124183	0.000124183
1	chr18:23024637:A:G	23024637	NA,G	NA,A	NA,1	NA,inf	NA,inf	NA,0.435492	0.000124138	0.000124138
1	chr18:24001745:T:C	24001745	NA,C	NA,T	NA,1	NA,inf	NA,inf	NA,0.414995	0.000124114	0.000124114
1	chr18:23313492:T:G	23313492	NA,G	NA,T	NA,1	NA,-inf	NA,inf	NA,0.336303	0.000124062	0.000124062
1	chr18:22840262:G:A	22840262	NA,A	NA,G	NA,1	NA,inf	NA,inf	NA,0.446608	0.000124061	0.000124061
1	chr18:22824449:T:C	22824449	NA,C	NA,T	NA,1	NA,inf	NA,inf	NA,0.445305	0.00012399	0.00012399
1	chr18:24200556:C:T	24200556	NA,T	NA,C	NA,1	NA,-inf	NA,inf	NA,0.398525	0.000123973	0.000123973
1	chr18:23976693:C:T	23976693	NA,T	NA,C	NA,1	NA,-inf	NA,inf	NA,0.247473	0.000123963	0.000123963
1	chr18:23610339:A:G	23610339	NA,G	NA,A	NA,1	NA,inf	NA,inf	NA,0.24659	0.000123902	0.000123902
1	chr18:23173840:T:A	23173840	NA,A	NA,T	NA,1	NA,inf	NA,inf	NA,0.906748	0.000123891	0.000123891
1	chr18:24231242:A:G	24231242	NA,G	NA,A	NA,1	NA,inf	NA,inf	NA,0.312315	0.00012388	0.00012388
1	chr18:23589227:A:G	23589227	NA,G	NA,A	NA,1	NA,-inf	NA,inf	NA,0.345762	0.00012385	0.00012385
1	chr18:24210262:T:C	24210262	NA,C	NA,T	NA,1	NA,inf	NA,inf	NA,0.305369	0.000123837	0.000123837
1	chr18:23249560:T:C	23249560	NA,C	NA,T	NA,1	NA,inf	NA,inf	NA,0.347724	0.000123806	0.000123806
1	chr18:23171857:G:A	23171857	A,A	G,G	1,1	inf,-inf	inf,inf	0.617587,1.22047	0.000123768	0.000123768
1	chr18:22885832:C:T	22885832	NA,T	NA,C	NA,1	NA,inf	NA,inf	NA,0.444209	0.000123744	0.000123744
1	chr18:22760959:A:G	22760959	NA,G	NA,A	NA,1	NA,-inf	NA,inf	NA,0.228462	0.000123686	0.000123686
1	chr18:24002127:T:C	24002127	NA,C	NA,T	NA,1	NA,-inf	NA,inf	NA,0.369794	0.000123683	0.000123683
1	chr18:23438655:G:A	23438655	NA,A	NA,G	NA,1	NA,-inf	NA,inf	NA,0.287371	0.000123568	0.000123568
1	chr18:24107653:C:T	24107653	NA,T	NA,C	NA,1	NA,inf	NA,inf	NA,0.287114	0.000123542	0.000123542
1	chr18:23530628:A:G	23530628	NA,G	NA,A	NA,1	NA,inf	NA,inf	NA,0.261387	0.000123535	0.000123535
1	chr18:23546060:C:A	23546060	NA,A	NA,C	NA,1	NA,-inf	NA,inf	NA,0.34634	0.000123534	0.000123534
1	chr18:22700437:T:C	22700437	NA,C	NA,T	NA,1	NA,inf	NA,inf	NA,0.257844	0.000123524	0.000123524
1	chr18:23472572:T:C	23472572	NA,C	NA,T	NA,1	NA,-inf	NA,inf	NA,0.39181	0.000123513	0.000123513
1	chr18:23502365:T:TG	23502365	NA,TG	NA,T	NA,1	NA,inf	NA,inf	NA,0.382988	0.000123502	0.000123502
1	chr18:22934843:C:G	22934843	NA,G	NA,C	NA,1	NA,inf	NA,inf	NA,0.431225	0.000123482	0.000123482
1	chr18:23507648:A:G	23507648	NA,G	NA,A	NA,1	NA,inf	NA,inf	NA,0.381757	0.000123406	0.000123406
1	chr18:24012605:G:T	24012605	NA,T	NA,G	NA,1	NA,inf	NA,inf	NA,0.414658	0.000123333	0.000123333
1	chr18:23544371:G:A	23544371	NA,A	NA,G	NA,1	NA,inf	NA,inf	NA,0.257968	0.000123325	0.000123325
1	chr18:23650213:A:G	23650213	NA,G	NA,A	NA,1	NA,inf	NA,inf	NA,0.300046	0.000123268	0.000123268
1	chr18:24259366:C:T	24259366	NA,T	NA,C	NA,1	NA,-inf	NA,inf	NA,0.358065	0.000123223	0.000123223
1	chr18:22869925:A:C	22869925	NA,C	NA,A	NA,1	NA,inf	NA,inf	NA,0.438229	0.000123212	0.000123212
1	chr18:24211010:C:G	24211010	NA,G	NA,C	NA,1	NA,-inf	NA,inf	NA,0.281427	0.000123207	0.000123207
1	chr18:22781911:ATAGT:A	22781911	NA,A	NA,ATAGT	NA,1	NA,-inf	NA,inf	NA,0.2257	0.000123199	0.000123199
1	chr18:23537965:C:A	23537965	NA,A	NA,C	NA,1	NA,inf	NA,inf	NA,0.257082	0.000123144	0.000123144
1	chr18:24024972:G:A	24024972	NA,A	NA,G	NA,1	NA,inf	NA,inf	NA,0.312153	0.000123143	0.000123143
1	chr18:23634138:G:A	23634138	NA,A	NA,G	NA,1	NA,-inf	NA,inf	NA,0.36803	0.00012307	0.00012307
1	chr18:23568200:TTC:T	23568200	NA,T	NA,TTC	NA,1	NA,inf	NA,inf	NA,0.439586	0.000123065	0.000123065
1	chr18:23600508:T:C	23600508	NA,C	NA,T	NA,1	NA,inf	NA,inf	NA,0.314321	0.000123027	0.000123027
1	chr18:22647881:T:C	22647881	C,C	T,T	1,1	-inf,-inf	inf,inf	1.09571,1.25103	0.000123008	0.000123008
1	chr18:23447150:C:T	23447150	NA,T	NA,C	NA,1	NA,inf	NA,inf	NA,0.273017	0.000122966	0.000122966
1	chr18:24184579:C:T	24184579	NA,T	NA,C	NA,1	NA,inf	NA,inf	NA,0.346411	0.000122943	0.000122943
1	chr18:23976112:C:T	23976112	NA,T	NA,C	NA,1	NA,-inf	NA,inf	NA,0.246591	0.000122941	0.000122941
1	chr18:24131450:T:C	24131450	NA,C	NA,T	NA,1	NA,inf	NA,inf	NA,0.371276	0.000122928	0.000122928
1	chr18:22937359:G:T	22937359	NA,T	NA,G	NA,1	NA,inf	NA,inf	NA,0.426281	0.000122847	0.000122847
1	chr18:23000549:C:T	23000549	NA,T	NA,C	NA,1	NA,-inf	NA,inf	NA,0.452868	0.00012282	0.00012282
1	chr18:22952611:A:G	22952611	NA,G	NA,A	NA,1	NA,-inf	NA,inf	NA,0.452599	0.000122783	0.000122783
1	chr18:22937360:C:T	22937360	NA,T	NA,C	NA,1	NA,inf	NA,inf	NA,0.425705	0.000122783	0.000122783
1	chr18:22940686:G:T	22940686	NA,T	NA,G	NA,1	NA,inf	NA,inf	NA,0.342592	0.00012278	0.00012278
1	chr18:23542373:G:A	23542373	NA,A	NA,G	NA,1	NA,inf	NA,inf	NA,0.255417	0.000122766	0.000122766
1	chr18:22894053:G:A	22894053	NA,A	NA,G	NA,1	NA,inf	NA,inf	NA,0.436962	0.000122756	0.000122756
1	chr18:22872981:C:T	22872981	NA,T	NA,C	NA,1	NA,inf	NA,inf	NA,0.434651	0.000122723	0.000122723
1	chr18:22649529:A:T	22649529	NA,T	NA,A	NA,1	NA,inf	NA,inf	NA,0.503115	0.000122709	0.000122709
1	chr18:23174298:A:G	23174298	NA,G	NA,A	NA,1	NA,inf	NA,inf	NA,0.866239	0.000122708	0.000122708
1	chr18:22969817:AT:A	22969817	NA,A	NA,AT	NA,1	NA,inf	NA,inf	NA,0.257709	0.000122696	0.000122696
1	chr18:23442484:G:T	23442484	T,T	G,G	1,1	-inf,inf	inf,inf	0.0902709,1.63359	0.000122641	0.000122641
1	chr18:24214890:C:T	24214890	T,NA	C,NA	1,NA	inf,NA	inf,NA	1.03916,NA	0.000122617	0.000122617
1	chr18:24051109:C:T	24051109	T,T	C,C	1,1	inf,-inf	inf,inf	0.943975,0.677136	0.000122606	0.000122606
1	chr18:22794990:C:T	22794990	NA,T	NA,C	NA,1	NA,inf	NA,inf	NA,0.435154	0.00012254	0.00012254
1	chr18:23611906:T:C	23611906	NA,C	NA,T	NA,1	NA,inf	NA,inf	NA,0.312094	0.000122511	0.000122511
1	chr18:23007779:C:G	23007779	NA,G	NA,C	NA,1	NA,inf	NA,inf	NA,0.425418	0.000122504	0.000122504
1	chr18:24288630:T:G	24288630	NA,G	NA,T	NA,1	NA,-inf	NA,inf	NA,0.359323	0.000122413	0.000122413
1	chr18:22654837:T:C	22654837	NA,C	NA,T	NA,1	NA,inf	NA,inf	NA,0.29676	0.00012237	0.00012237
1	chr18:23292543:A:G	23292543	NA,G	NA,A	NA,1	NA,inf	NA,inf	NA,0.238026	0.000122324	0.000122324
1	chr18:23007374:G:C	23007374	NA,C	NA,G	NA,1	NA,-inf	NA,inf	NA,0.219452	0.000122308	0.000122308
1	chr18:24155632:T:C	24155632	NA,C	NA,T	NA,1	NA,-inf	NA,inf	NA,0.323529	0.000122264	0.000122264
1	chr18:22962485:A:G	22962485	NA,G	NA,A	NA,1	NA,-inf	NA,inf	NA,0.448428	0.000122196	0.000122196
1	chr18:24220645:A:G	24220645	NA,G	NA,A	NA,1	NA,inf	NA,inf	NA,0.333427	0.00012218	0.00012218
1	chr18:24149999:C:T	24149999	NA,T	NA,C	NA,1	NA,inf	NA,inf	NA,0.333867	0.000122179	0.000122179
1	chr18:24347074:ATGC:A	24347074	NA,A	NA,ATGC	NA,1	NA,inf	NA,inf	NA,0.313037	0.000122164	0.000122164
1	chr18:22795702:A:G	22795702	NA,G	NA,A	NA,1	NA,-inf	NA,inf	NA,0.218759	0.000122146	0.000122146
1	chr18:22902320:C:T	22902320	T,NA	C,NA	1,NA	inf,NA	inf,NA	0.516773,NA	0.000122142	0.000122142
1	chr18:24185684:C:T	24185684	NA,T	NA,C	NA,1	NA,inf	NA,inf	NA,0.344517	0.00012212	0.00012212
1	chr18:23822334:C:A	23822334	NA,A	NA,C	NA,1	NA,inf	NA,inf	NA,0.408862	0.000122071	0.000122071
1	chr18:22764614:C:CA	22764614	NA,CA	NA,C	NA,1	NA,-inf	NA,inf	NA,0.442553	0.000122015	0.000122015
1	chr18:24350125:G:A	24350125	NA,A	NA,G	NA,1	NA,-inf	NA,inf	NA,0.351025	0.000121903	0.000121903
1	chr18:22886697:C:T	22886697	NA,T	NA,C	NA,1	NA,-inf	NA,inf	NA,0.383701	0.000121863	0.000121863
1	chr18:23249780:T:C	23249780	NA,C	NA,T	NA,1	NA,inf	NA,inf	NA,0.277166	0.000121856	0.000121856
1	chr18:22904720:A:C	22904720	NA,C	NA,A	NA,1	NA,-inf	NA,inf	NA,0.216876	0.00012184	0.00012184
1	chr18:22851554:G:C	22851554	NA,C	NA,G	NA,1	NA,-inf	NA,inf	NA,0.216876	0.00012184	0.00012184
1	chr18:22873707:T:C	22873707	NA,C	NA,T	NA,1	NA,-inf	NA,inf	NA,0.216593	0.000121797	0.000121797
1	chr18:24207454:A:G	24207454	NA,G	NA,A	NA,1	NA,-inf	NA,inf	NA,0.322841	0.000121793	0.000121793
1	chr18:23324442:A:G	23324442	G,G	A,A	1,1	-inf,inf	inf,inf	1.5538,0.229716	0.000121784	0.000121784
1	chr18:23929183:C:T	23929183	NA,T	NA,C	NA,1	NA,-inf	NA,inf	NA,0.385543	0.000121773	0.000121773
1	chr18:23551377:G:A	23551377	NA,A	NA,G	NA,1	NA,inf	NA,inf	NA,0.248387	0.000121734	0.000121734
1	chr18:23812160:A:T	23812160	NA,T	NA,A	NA,1	NA,inf	NA,inf	NA,0.278253	0.000121722	0.000121722
1	chr18:23540150:C:T	23540150	NA,T	NA,C	NA,1	NA,inf	NA,inf	NA,0.247701	0.000121653	0.000121653
1	chr18:24277470:G:A	24277470	NA,A	NA,G	NA,1	NA,inf	NA,inf	NA,0.33196	0.000121625	0.000121625
1	chr18:24117973:A:C	24117973	NA,C	NA,A	NA,1	NA,-inf	NA,inf	NA,0.32502	0.000121596	0.000121596
1	chr18:22977565:G:A	22977565	NA,A	NA,G	NA,1	NA,-inf	NA,inf	NA,0.214205	0.000121561	0.000121561
1	chr18:23606497:G:A	23606497	NA,A	NA,G	NA,1	NA,inf	NA,inf	NA,0.308149	0.000121542	0.000121542
1	chr18:23129512:A:AG	23129512	NA,AG	NA,A	NA,1	NA,inf	NA,inf	NA,0.547242	0.000121505	0.000121505
1	chr18:24383710:T:C	24383710	NA,C	NA,T	NA,1	NA,inf	NA,inf	NA,0.289235	0.000121432	0.000121432
1	chr18:24195239:T:C	24195239	NA,C	NA,T	NA,1	NA,-inf	NA,inf	NA,0.344431	0.000121403	0.000121403
1	chr18:24328848:C:T	24328848	NA,T	NA,C	NA,1	NA,inf	NA,inf	NA,0.335339	0.00012138	0.00012138
1	chr18:22848785:T:C	22848785	NA,C	NA,T	NA,1	NA,inf	NA,inf	NA,0.424023	0.000121363	0.000121363
1	chr18:22849627:A:G	22849627	NA,G	NA,A	NA,1	NA,inf	NA,inf	NA,0.423096	0.000121253	0.000121253
1	chr18:24160456:G:A	24160456	NA,A	NA,G	NA,1	NA,inf	NA,inf	NA,0.276617	0.000121245	0.000121245
1	chr18:22890820:T:C	22890820	C,NA	T,NA	1,NA	inf,NA	inf,NA	0.513809,NA	0.000121202	0.000121202
1	chr18:23264688:T:C	23264688	NA,C	NA,T	NA,1	NA,inf	NA,inf	NA,0.38006	0.000121192	0.000121192
1	chr18:23103566:C:T	23103566	NA,T	NA,C	NA,1	NA,-inf	NA,inf	NA,0.204815	0.000121188	0.000121188
1	chr18:22978878:T:A	22978878	NA,A	NA,T	NA,1	NA,-inf	NA,inf	NA,0.442343	0.000121187	0.000121187
1	chr18:22845291:T:C	22845291	NA,C	NA,T	NA,1	NA,-inf	NA,inf	NA,0.225817	0.000121175	0.000121175
1	chr18:23170905:T:C	23170905	NA,C	NA,T	NA,1	NA,inf	NA,inf	NA,0.249462	0.000121144	0.000121144
1	chr18:23604872:A:G	23604872	NA,G	NA,A	NA,1	NA,inf	NA,inf	NA,0.303463	0.000121102	0.000121102
1	chr18:23840380:TC:T	23840380	T,NA	TC,NA	1,NA	-inf,NA	inf,NA	1.06865,NA	0.000121066	0.000121066
1	chr18:22647850:A:G	22647850	NA,G	NA,A	NA,1	NA,inf	NA,inf	NA,0.487433	0.000121064	0.000121064
1	chr18:22886042:T:C	22886042	NA,C	NA,T	NA,1	NA,inf	NA,inf	NA,0.42152	0.000121048	0.000121048
1	chr18:22849772:A:G	22849772	NA,G	NA,A	NA,1	NA,inf	NA,inf	NA,0.420737	0.000120947	0.000120947
1	chr18:23765449:T:C	23765449	NA,C	NA,T	NA,1	NA,inf	NA,inf	NA,0.339361	0.000120815	0.000120815
1	chr18:23765132:G:A	23765132	NA,A	NA,G	NA,1	NA,inf	NA,inf	NA,0.339307	0.000120809	0.000120809
1	chr18:24199397:A:C	24199397	NA,C	NA,A	NA,1	NA,-inf	NA,inf	NA,0.335908	0.0001208	0.0001208
1	chr18:23579666:A:G	23579666	G,G	A,A	1,1	-inf,inf	inf,inf	1.31244,0.842462	0.000120796	0.000120796
1	chr18:23265491:A:T	23265491	NA,T	NA,A	NA,1	NA,-inf	NA,inf	NA,0.290076	0.000120783	0.000120783
1	chr18:22967613:C:T	22967613	NA,T	NA,C	NA,1	NA,-inf	NA,inf	NA,0.208927	0.000120768	0.000120768
1	chr18:23851563:C:G	23851563	NA,G	NA,C	NA,1	NA,-inf	NA,inf	NA,0.281099	0.000120743	0.000120743
1	chr18:23525529:AT:A	23525529	NA,A	NA,AT	NA,1	NA,inf	NA,inf	NA,0.242477	0.000120709	0.000120709
1	chr18:23018207:G:A	23018207	NA,A	NA,G	NA,1	NA,-inf	NA,inf	NA,0.49275	0.00012069	0.00012069
1	chr18:23579390:C:T	23579390	NA,T	NA,C	NA,1	NA,inf	NA,inf	NA,0.242135	0.000120657	0.000120657
1	chr18:23391602:C:T	23391602	NA,T	NA,C	NA,1	NA,-inf	NA,inf	NA,0.344773	0.000120645	0.000120645
1	chr18:24250215:C:T	24250215	NA,T	NA,C	NA,1	NA,-inf	NA,inf	NA,0.355004	0.000120643	0.000120643
1	chr18:24092296:T:C	24092296	NA,C	NA,T	NA,1	NA,inf	NA,inf	NA,0.349596	0.000120572	0.000120572
1	chr18:23562890:C:T	23562890	NA,T	NA,C	NA,1	NA,inf	NA,inf	NA,0.240779	0.000120569	0.000120569
1	chr18:24013427:C:A	24013427	NA,A	NA,C	NA,1	NA,-inf	NA,inf	NA,0.345987	0.000120553	0.000120553
1	chr18:24048023:G:A	24048023	NA,A	NA,G	NA,1	NA,-inf	NA,inf	NA,0.315144	0.000120549	0.000120549
1	chr18:23646896:C:T	23646896	NA,T	NA,C	NA,1	NA,-inf	NA,inf	NA,0.34803	0.000120537	0.000120537
1	chr18:24108972:A:G	24108972	NA,G	NA,A	NA,1	NA,-inf	NA,inf	NA,0.317218	0.000120505	0.000120505
1	chr18:24330745:T:A	24330745	NA,A	NA,T	NA,1	NA,inf	NA,inf	NA,0.281914	0.000120504	0.000120504
1	chr18:23154534:C:T	23154534	NA,T	NA,C	NA,1	NA,-inf	NA,inf	NA,0.133176	0.000120462	0.000120462
1	chr18:23446238:A:G	23446238	NA,G	NA,A	NA,1	NA,-inf	NA,inf	NA,0.395031	0.000120427	0.000120427
1	chr18:23336517:T:C	23336517	NA,C	NA,T	NA,1	NA,-inf	NA,inf	NA,0.380983	0.000120418	0.000120418
1	chr18:23170113:A:G	23170113	NA,G	NA,A	NA,1	NA,inf	NA,inf	NA,0.243784	0.000120402	0.000120402
1	chr18:23289401:C:T	23289401	NA,T	NA,C	NA,1	NA,inf	NA,inf	NA,0.235838	0.000120369	0.000120369
1	chr18:23579418:G:A	23579418	NA,A	NA,G	NA,1	NA,-inf	NA,inf	NA,0.324337	0.000120358	0.000120358
1	chr18:23151120:G:A	23151120	NA,A	NA,G	NA,1	NA,-inf	NA,inf	NA,0.129532	0.000120306	0.000120306
1	chr18:22946270:CA:C	22946270	C,C	CA,CA	1,1	-inf,inf	inf,inf	1.38587,0.321721	0.000120298	0.000120298
1	chr18:23168896:CCTT:C	23168896	NA,C	NA,CCTT	NA,1	NA,inf	NA,inf	NA,0.242743	0.000120289	0.000120289
1	chr18:23594258:G:A	23594258	NA,A	NA,G	NA,1	NA,inf	NA,inf	NA,0.265998	0.000120199	0.000120199
1	chr18:23599583:C:A	23599583	NA,A	NA,C	NA,1	NA,-inf	NA,inf	NA,0.360606	0.000120187	0.000120187
1	chr18:23667491:T:C	23667491	NA,C	NA,T	NA,1	NA,inf	NA,inf	NA,0.231402	0.000120178	0.000120178
1	chr18:23970760:T:C	23970760	NA,C	NA,T	NA,1	NA,-inf	NA,inf	NA,0.361265	0.000120116	0.000120116
1	chr18:23850020:T:TA	23850020	NA,TA	NA,T	NA,1	NA,inf	NA,inf	NA,0.257647	0.000120109	0.000120109
1	chr18:24368541:C:T	24368541	NA,T	NA,C	NA,1	NA,inf	NA,inf	NA,0.307067	0.000120024	0.000120024
1	chr18:24384909:T:C	24384909	NA,C	NA,T	NA,1	NA,inf	NA,inf	NA,0.295285	0.000119962	0.000119962
1	chr18:24107698:C:T	24107698	NA,T	NA,C	NA,1	NA,inf	NA,inf	NA,0.262953	0.000119943	0.000119943
1	chr18:24091338:A:G	24091338	G,NA	A,NA	1,NA	inf,NA	inf,NA	1.12178,NA	0.000119915	0.000119915
1	chr18:24326073:A:T	24326073	NA,T	NA,A	NA,1	NA,inf	NA,inf	NA,0.275287	0.000119859	0.000119859
1	chr18:23404894:G:A	23404894	NA,A	NA,G	NA,1	NA,-inf	NA,inf	NA,0.262887	0.000119783	0.000119783
1	chr18:23574740:T:C	23574740	NA,C	NA,T	NA,1	NA,inf	NA,inf	NA,0.2357	0.000119691	0.000119691
1	chr18:24202748:C:T	24202748	NA,T	NA,C	NA,1	NA,inf	NA,inf	NA,0.318538	0.000119662	0.000119662
1	chr18:23394681:C:T	23394681	NA,T	NA,C	NA,1	NA,-inf	NA,inf	NA,0.414754	0.000119626	0.000119626
1	chr18:23091799:T:G	23091799	NA,G	NA,T	NA,1	NA,inf	NA,inf	NA,0.322683	0.000119625	0.000119625
1	chr18:23087775:C:T	23087775	NA,T	NA,C	NA,1	NA,inf	NA,inf	NA,0.323069	0.000119619	0.000119619
1	chr18:23724246:T:C	23724246	NA,C	NA,T	NA,1	NA,-inf	NA,inf	NA,0.384334	0.000119583	0.000119583
1	chr18:23493658:G:A	23493658	NA,A	NA,G	NA,1	NA,-inf	NA,inf	NA,0.335415	0.000119577	0.000119577
1	chr18:22660047:A:C	22660047	NA,C	NA,A	NA,1	NA,inf	NA,inf	NA,0.26193	0.000119561	0.000119561
1	chr18:23321617:G:C	23321617	NA,C	NA,G	NA,1	NA,inf	NA,inf	NA,0.345513	0.000119493	0.000119493
1	chr18:23602325:C:T	23602325	NA,T	NA,C	NA,1	NA,inf	NA,inf	NA,0.289958	0.000119489	0.000119489
1	chr18:24375844:A:G	24375844	NA,G	NA,A	NA,1	NA,-inf	NA,inf	NA,0.297094	0.000119482	0.000119482
1	chr18:23528614:T:C	23528614	NA,C	NA,T	NA,1	NA,-inf	NA,inf	NA,0.44483	0.000119481	0.000119481
1	chr18:24019581:A:G	24019581	NA,G	NA,A	NA,1	NA,-inf	NA,inf	NA,0.364496	0.00011945	0.00011945
1	chr18:22648837:T:G	22648837	NA,G	NA,T	NA,1	NA,inf	NA,inf	NA,0.473305	0.000119418	0.000119418
1	chr18:22947476:C:G	22947476	NA,G	NA,C	NA,1	NA,-inf	NA,inf	NA,0.196179	0.000119382	0.000119382
1	chr18:24376038:T:C	24376038	NA,C	NA,T	NA,1	NA,inf	NA,inf	NA,0.299501	0.000119358	0.000119358
1	chr18:23401223:G:C	23401223	NA,C	NA,G	NA,1	NA,-inf	NA,inf	NA,0.383325	0.000119324	0.000119324
1	chr18:23040203:C:T	23040203	NA,T	NA,C	NA,1	NA,-inf	NA,inf	NA,0.423293	0.000119304	0.000119304
1	chr18:23407579:A:T	23407579	NA,T	NA,A	NA,1	NA,-inf	NA,inf	NA,0.267785	0.000119272	0.000119272
1	chr18:24303577:A:G	24303577	NA,G	NA,A	NA,1	NA,-inf	NA,inf	NA,0.335233	0.000119236	0.000119236
1	chr18:24127636:C:T	24127636	T,NA	C,NA	1,NA	-inf,NA	inf,NA	0.825531,NA	0.00011923	0.00011923
1	chr18:22723557:T:G	22723557	NA,G	NA,T	NA,1	NA,inf	NA,inf	NA,0.432292	0.000119208	0.000119208
1	chr18:22706623:T:G	22706623	NA,G	NA,T	NA,1	NA,inf	NA,inf	NA,0.279106	0.00011912	0.00011912
1	chr18:24320201:A:T	24320201	NA,T	NA,A	NA,1	NA,inf	NA,inf	NA,0.254608	0.000119072	0.000119072
1	chr18:22955722:C:T	22955722	NA,T	NA,C	NA,1	NA,inf	NA,inf	NA,0.381491	0.000119052	0.000119052
1	chr18:24329812:A:C	24329812	NA,C	NA,A	NA,1	NA,inf	NA,inf	NA,0.272177	0.000119021	0.000119021
1	chr18:23628522:C:T	23628522	NA,T	NA,C	NA,1	NA,inf	NA,inf	NA,0.342167	0.000119009	0.000119009
1	chr18:23144931:T:C	23144931	NA,C	NA,T	NA,1	NA,-inf	NA,inf	NA,0.466854	0.000118984	0.000118984
1	chr18:24044816:A:G	24044816	NA,G	NA,A	NA,1	NA,inf	NA,inf	NA,0.298905	0.000118962	0.000118962
1	chr18:23091797:T:G	23091797	NA,G	NA,T	NA,1	NA,inf	NA,inf	NA,0.317282	0.000118934	0.000118934
1	chr18:24069367:C:A	24069367	NA,A	NA,C	NA,1	NA,-inf	NA,inf	NA,0.31349	0.000118919	0.000118919
1	chr18:24328376:A:T	24328376	T,T	A,A	1,1	inf,inf	inf,inf	1.80966,0.0265568	0.000118845	0.000118845
1	chr18:23344170:C:T	23344170	T,T	C,C	1,1	inf,inf	inf,inf	1.22921,0.988368	0.000118819	0.000118819
1	chr18:23390145:TC:T	23390145	NA,T	NA,TC	NA,1	NA,-inf	NA,inf	NA,0.375782	0.000118667	0.000118667
1	chr18:24388934:T:C	24388934	NA,C	NA,T	NA,1	NA,inf	NA,inf	NA,0.296511	0.000118633	0.000118633
1	chr18:24252115:C:T	24252115	T,NA	C,NA	1,NA	inf,NA	inf,NA	0.697954,NA	0.000118583	0.000118583
1	chr18:23139813:C:T	23139813	NA,T	NA,C	NA,1	NA,-inf	NA,inf	NA,0.263988	0.000118573	0.000118573
1	chr18:23474786:C:G	23474786	NA,G	NA,C	NA,1	NA,-inf	NA,inf	NA,0.33019	0.000118567	0.000118567
1	chr18:23150468:G:A	23150468	NA,A	NA,G	NA,1	NA,-inf	NA,inf	NA,0.121712	0.00011856	0.00011856
1	chr18:22730075:G:T	22730075	NA,T	NA,G	NA,1	NA,inf	NA,inf	NA,0.475569	0.000118552	0.000118552
1	chr18:23256554:C:T	23256554	NA,T	NA,C	NA,1	NA,inf	NA,inf	NA,0.236553	0.000118546	0.000118546
1	chr18:24222168:G:GATTTGCTAATGTATGTATTGATC	24222168	NA,GATTTGCTAATGTATGTATTGATC	NA,G	NA,1	NA,inf	NA,inf	NA,0.24135	0.000118502	0.000118502
1	chr18:23999410:C:T	23999410	NA,T	NA,C	NA,1	NA,inf	NA,inf	NA,0.218475	0.000118497	0.000118497
1	chr18:24333205:C:T	24333205	NA,T	NA,C	NA,1	NA,-inf	NA,inf	NA,0.317712	0.000118485	0.000118485
1	chr18:24052001:T:C	24052001	NA,C	NA,T	NA,1	NA,-inf	NA,inf	NA,0.304503	0.000118411	0.000118411
1	chr18:23387146:A:G	23387146	NA,G	NA,A	NA,1	NA,-inf	NA,inf	NA,0.328528	0.000118396	0.000118396
1	chr18:23271971:T:A	23271971	NA,A	NA,T	NA,1	NA,inf	NA,inf	NA,0.294565	0.000118346	0.000118346
1	chr18:23803808:A:G	23803808	G,G	A,A	1,1	-inf,inf	inf,inf	1.61092,0.564955	0.000118313	0.000118313
1	chr18:23004722:C:G	23004722	NA,G	NA,C	NA,1	NA,inf	NA,inf	NA,0.309637	0.000118236	0.000118236
1	chr18:23605787:A:G	23605787	NA,G	NA,A	NA,1	NA,inf	NA,inf	NA,0.357752	0.000118202	0.000118202
1	chr18:22677129:G:C	22677129	NA,C	NA,G	NA,1	NA,inf	NA,inf	NA,0.250749	0.000118152	0.000118152
1	chr18:23004937:C:T	23004937	NA,T	NA,C	NA,1	NA,inf	NA,inf	NA,0.38983	0.000118132	0.000118132
1	chr18:24043388:A:G	24043388	NA,G	NA,A	NA,1	NA,inf	NA,inf	NA,0.277153	0.000118129	0.000118129
1	chr18:22661120:T:C	22661120	NA,C	NA,T	NA,1	NA,inf	NA,inf	NA,0.294386	0.000118124	0.000118124
1	chr18:23187270:G:A	23187270	NA,A	NA,G	NA,1	NA,inf	NA,inf	NA,0.459325	0.000118086	0.000118086
1	chr18:24030990:C:T	24030990	NA,T	NA,C	NA,1	NA,inf	NA,inf	NA,0.268466	0.000118086	0.000118086
1	chr18:23155555:A:G	23155555	NA,G	NA,A	NA,1	NA,-inf	NA,inf	NA,0.119189	0.000118057	0.000118057
1	chr18:24377383:A:G	24377383	NA,G	NA,A	NA,1	NA,inf	NA,inf	NA,0.316291	0.000118052	0.000118052
1	chr18:22702079:G:A	22702079	NA,A	NA,G	NA,1	NA,-inf	NA,inf	NA,0.353582	0.000118006	0.000118006
1	chr18:24322738:A:G	24322738	NA,G	NA,A	NA,1	NA,inf	NA,inf	NA,0.294262	0.000118005	0.000118005
1	chr18:22971626:A:G	22971626	NA,G	NA,A	NA,1	NA,inf	NA,inf	NA,0.439236	0.00011797	0.00011797
1	chr18:24203519:T:A	24203519	NA,A	NA,T	NA,1	NA,inf	NA,inf	NA,0.306755	0.000117957	0.000117957
1	chr18:23192447:A:G	23192447	NA,G	NA,A	NA,1	NA,-inf	NA,inf	NA,0.0960709	0.000117929	0.000117929
1	chr18:23006562:C:T	23006562	NA,T	NA,C	NA,1	NA,inf	NA,inf	NA,0.387985	0.00011792	0.00011792
1	chr18:23850899:G:A	23850899	NA,A	NA,G	NA,1	NA,inf	NA,inf	NA,0.243838	0.000117919	0.000117919
1	chr18:23143482:C:T	23143482	NA,T	NA,C	NA,1	NA,-inf	NA,inf	NA,0.159792	0.000117902	0.000117902
1	chr18:22646291:G:A	22646291	NA,A	NA,G	NA,1	NA,inf	NA,inf	NA,0.441143	0.000117888	0.000117888
1	chr18:24010362:A:G	24010362	NA,G	NA,A	NA,1	NA,-inf	NA,inf	NA,0.197304	0.000117736	0.000117736
1	chr18:23104106:T:C	23104106	NA,C	NA,T	NA,1	NA,inf	NA,inf	NA,0.401721	0.000117718	0.000117718
1	chr18:22837446:T:C	22837446	NA,C	NA,T	NA,1	NA,-inf	NA,inf	NA,0.300769	0.000117668	0.000117668
1	chr18:23144372:T:C	23144372	NA,C	NA,T	NA,1	NA,inf	NA,inf	NA,0.528814	0.000117665	0.000117665
1	chr18:22952598:T:C	22952598	NA,C	NA,T	NA,1	NA,-inf	NA,inf	NA,0.188833	0.000117508	0.000117508
1	chr18:23794381:C:T	23794381	NA,T	NA,C	NA,1	NA,inf	NA,inf	NA,0.275335	0.000117421	0.000117421
1	chr18:22996806:G:C	22996806	NA,C	NA,G	NA,1	NA,inf	NA,inf	NA,0.205064	0.000117403	0.000117403
1	chr18:22698481:G:A	22698481	A,A	G,G	1,1	-inf,-inf	inf,inf	0.68197,1.73168	0.000117304	0.000117304
1	chr18:23790151:G:C	23790151	C,C	G,G	1,1	-inf,inf	inf,inf	1.64175,0.536608	0.000117237	0.000117237
1	chr18:24071544:T:C	24071544	NA,C	NA,T	NA,1	NA,-inf	NA,inf	NA,0.307257	0.000117174	0.000117174
1	chr18:23991652:G:A	23991652	NA,A	NA,G	NA,1	NA,-inf	NA,inf	NA,0.337343	0.000117142	0.000117142
1	chr18:24148788:G:A	24148788	NA,A	NA,G	NA,1	NA,-inf	NA,inf	NA,0.316144	0.000117134	0.000117134
1	chr18:23817361:T:C	23817361	NA,C	NA,T	NA,1	NA,inf	NA,inf	NA,0.370901	0.000117126	0.000117126
1	chr18:24376565:T:C	24376565	NA,C	NA,T	NA,1	NA,inf	NA,inf	NA,0.269532	0.000117112	0.000117112
1	chr18:23632412:A:G	23632412	NA,G	NA,A	NA,1	NA,inf	NA,inf	NA,0.276773	0.000117103	0.000117103
1	chr18:24273921:T:C	24273921	NA,C	NA,T	NA,1	NA,inf	NA,inf	NA,0.298315	0.000117075	0.000117075
1	chr18:24186198:G:A	24186198	NA,A	NA,G	NA,1	NA,inf	NA,inf	NA,0.304413	0.000117034	0.000117034
1	chr18:24217382:C:T	24217382	NA,T	NA,C	NA,1	NA,inf	NA,inf	NA,0.290008	0.000117014	0.000117014
1	chr18:23671560:A:T	23671560	NA,T	NA,A	NA,1	NA,-inf	NA,inf	NA,0.380455	0.000116993	0.000116993
1	chr18:24103371:T:C	24103371	NA,C	NA,T	NA,1	NA,-inf	NA,inf	NA,0.301074	0.00011698	0.00011698
1	chr18:24033766:C:T	24033766	NA,T	NA,C	NA,1	NA,-inf	NA,inf	NA,0.386264	0.000116933	0.000116933
1	chr18:24206690:T:C	24206690	NA,C	NA,T	NA,1	NA,inf	NA,inf	NA,0.260712	0.000116926	0.000116926
1	chr18:23551913:A:C	23551913	NA,C	NA,A	NA,1	NA,inf	NA,inf	NA,0.298026	0.000116898	0.000116898
1	chr18:22895586:C:T	22895586	NA,T	NA,C	NA,1	NA,inf	NA,inf	NA,0.265233	0.000116851	0.000116851
1	chr18:23338371:G:A	23338371	NA,A	NA,G	NA,1	NA,-inf	NA,inf	NA,0.390352	0.000116801	0.000116801
1	chr18:24182819:T:G	24182819	NA,G	NA,T	NA,1	NA,inf	NA,inf	NA,0.301414	0.000116787	0.000116787
1	chr18:24025160:C:T	24025160	NA,T	NA,C	NA,1	NA,inf	NA,inf	NA,0.23589	0.000116767	0.000116767
1	chr18:23172830:T:C	23172830	NA,C	NA,T	NA,1	NA,-inf	NA,inf	NA,0.116251	0.00011676	0.00011676
1	chr18:23896470:T:A	23896470	A,NA	T,NA	1,NA	inf,NA	inf,NA	1.08075,NA	0.000116755	0.000116755
1	chr18:22897335:C:G	22897335	NA,G	NA,C	NA,1	NA,inf	NA,inf	NA,0.385412	0.000116686	0.000116686
1	chr18:23379272:T:C	23379272	NA,C	NA,T	NA,1	NA,-inf	NA,inf	NA,0.209006	0.000116625	0.000116625
1	chr18:22673723:G:A	22673723	NA,A	NA,G	NA,1	NA,inf	NA,inf	NA,0.448906	0.000116611	0.000116611
1	chr18:22831332:A:G	22831332	NA,G	NA,A	NA,1	NA,-inf	NA,inf	NA,0.345249	0.000116558	0.000116558
1	chr18:23052826:CT:C	23052826	NA,C	NA,CT	NA,1	NA,-inf	NA,inf	NA,0.396189	0.000116552	0.000116552
1	chr18:24263785:G:A	24263785	NA,A	NA,G	NA,1	NA,inf	NA,inf	NA,0.275533	0.000116504	0.000116504
1	chr18:24005218:C:T	24005218	NA,T	NA,C	NA,1	NA,-inf	NA,inf	NA,0.305746	0.000116495	0.000116495
1	chr18:24112286:G:C	24112286	NA,C	NA,G	NA,1	NA,inf	NA,inf	NA,0.311331	0.00011649	0.00011649
1	chr18:23665341:T:C	23665341	NA,C	NA,T	NA,1	NA,inf	NA,inf	NA,0.311288	0.000116466	0.000116466
1	chr18:22986198:G:A	22986198	NA,A	NA,G	NA,1	NA,inf	NA,inf	NA,0.320512	0.000116457	0.000116457
1	chr18:23392090:AC:A	23392090	NA,A	NA,AC	NA,1	NA,-inf	NA,inf	NA,0.252636	0.000116452	0.000116452
1	chr18:22925006:C:G	22925006	G,G	C,C	1,1	inf,-inf	inf,inf	1.27694,0.0919671	0.00011644	0.00011644
1	chr18:24394329:T:C	24394329	NA,C	NA,T	NA,1	NA,inf	NA,inf	NA,0.285936	0.000116406	0.000116406
1	chr18:22834493:A:G	22834493	NA,G	NA,A	NA,1	NA,-inf	NA,inf	NA,0.18297	0.0001164	0.0001164
1	chr18:23682053:A:G	23682053	G,G	A,A	1,1	-inf,-inf	inf,inf	0.41594,1.57837	0.000116398	0.000116398
1	chr18:22836202:G:A	22836202	NA,A	NA,G	NA,1	NA,-inf	NA,inf	NA,0.182882	0.000116382	0.000116382
1	chr18:22993910:A:G	22993910	NA,G	NA,A	NA,1	NA,inf	NA,inf	NA,0.375593	0.000116338	0.000116338
1	chr18:23756034:T:G	23756034	NA,G	NA,T	NA,1	NA,inf	NA,inf	NA,0.239744	0.000116337	0.000116337
1	chr18:22984312:G:A	22984312	A,A	G,G	1,1	-inf,-inf	inf,inf	1.25094,0.292458	0.000116314	0.000116314
1	chr18:23963536:A:C	23963536	NA,C	NA,A	NA,1	NA,inf	NA,inf	NA,0.262004	0.000116201	0.000116201
1	chr18:23853278:A:T	23853278	NA,T	NA,A	NA,1	NA,inf	NA,inf	NA,0.229852	0.000116189	0.000116189
1	chr18:22755511:G:A	22755511	A,A	G,G	1,1	inf,inf	inf,inf	2.46821,0.488264	0.000116164	0.000116164
1	chr18:23421956:C:T	23421956	NA,T	NA,C	NA,1	NA,-inf	NA,inf	NA,0.23756	0.000116145	0.000116145
1	chr18:22646845:A:G	22646845	NA,G	NA,A	NA,1	NA,-inf	NA,inf	NA,0.231349	0.000116101	0.000116101
1	chr18:23854408:A:G	23854408	NA,G	NA,A	NA,1	NA,inf	NA,inf	NA,0.228929	0.000116086	0.000116086
1	chr18:24349447:A:T	24349447	NA,T	NA,A	NA,1	NA,inf	NA,inf	NA,0.269763	0.000116078	0.000116078
1	chr18:23844641:T:C	23844641	NA,C	NA,T	NA,1	NA,inf	NA,inf	NA,0.251773	0.000116076	0.000116076
1	chr18:23750282:G:A	23750282	NA,A	NA,G	NA,1	NA,inf	NA,inf	NA,0.238387	0.000116068	0.000116068
1	chr18:24248097:T:C	24248097	NA,C	NA,T	NA,1	NA,-inf	NA,inf	NA,0.283813	0.000116002	0.000116002
1	chr18:24031570:A:G	24031570	NA,G	NA,A	NA,1	NA,inf	NA,inf	NA,0.263179	0.000115995	0.000115995
1	chr18:24031572:C:A	24031572	NA,A	NA,C	NA,1	NA,inf	NA,inf	NA,0.263179	0.000115995	0.000115995
1	chr18:23369707:G:A	23369707	NA,A	NA,G	NA,1	NA,-inf	NA,inf	NA,0.201794	0.000115991	0.000115991
1	chr18:23812714:G:A	23812714	A,A	G,G	1,1	-inf,inf	inf,inf	1.3758,0.65631	0.000115942	0.000115942
1	chr18:24200494:G:A	24200494	A,A	G,G	1,1	-inf,inf	inf,inf	0.00569562,1.55045	0.000115848	0.000115848
1	chr18:23758312:C:T	23758312	T,T	C,C	1,1	-inf,inf	inf,inf	1.15261,0.451997	0.000115843	0.000115843
1	chr18:24304033:G:T	24304033	NA,T	NA,G	NA,1	NA,-inf	NA,inf	NA,0.310905	0.00011583	0.00011583
1	chr18:23003277:T:C	23003277	NA,C	NA,T	NA,1	NA,inf	NA,inf	NA,0.370556	0.000115753	0.000115753
1	chr18:23435442:A:C	23435442	NA,C	NA,A	NA,1	NA,-inf	NA,inf	NA,0.235788	0.000115672	0.000115672
1	chr18:22873654:A:G	22873654	G,G	A,A	1,1	inf,-inf	inf,inf	1.27109,0.11224	0.000115641	0.000115641
1	chr18:23493657:T:C	23493657	NA,C	NA,T	NA,1	NA,-inf	NA,inf	NA,0.303672	0.000115581	0.000115581
1	chr18:22926884:C:T	22926884	T,T	C,C	1,1	-inf,inf	inf,inf	1.39647,0.356184	0.000115574	0.000115574
1	chr18:23414603:G:A	23414603	NA,A	NA,G	NA,1	NA,-inf	NA,inf	NA,0.233195	0.000115558	0.000115558
1	chr18:23319666:T:C	23319666	NA,C	NA,T	NA,1	NA,inf	NA,inf	NA,0.299506	0.000115552	0.000115552
1	chr18:24204679:T:C	24204679	NA,C	NA,T	NA,1	NA,-inf	NA,inf	NA,0.284864	0.000115543	0.000115543
1	chr18:23605409:C:T	23605409	NA,T	NA,C	NA,1	NA,inf	NA,inf	NA,0.261158	0.000115533	0.000115533
1	chr18:23838659:C:T	23838659	NA,T	NA,C	NA,1	NA,inf	NA,inf	NA,0.253241	0.000115532	0.000115532
1	chr18:23954963:T:TA	23954963	NA,TA	NA,T	NA,1	NA,inf	NA,inf	NA,0.261505	0.000115524	0.000115524
1	chr18:22753113:T:C	22753113	NA,C	NA,T	NA,1	NA,inf	NA,inf	NA,0.431263	0.000115517	0.000115517
1	chr18:22946144:C:T	22946144	NA,T	NA,C	NA,1	NA,inf	NA,inf	NA,0.41665	0.000115492	0.000115492
1	chr18:24199550:C:T	24199550	NA,T	NA,C	NA,1	NA,-inf	NA,inf	NA,0.294212	0.000115487	0.000115487
1	chr18:24153108:T:C	24153108	NA,C	NA,T	NA,1	NA,inf	NA,inf	NA,0.24665	0.000115438	0.000115438
1	chr18:23421437:T:C	23421437	NA,C	NA,T	NA,1	NA,-inf	NA,inf	NA,0.234499	0.000115435	0.000115435
1	chr18:23363338:T:C	23363338	NA,C	NA,T	NA,1	NA,inf	NA,inf	NA,0.207799	0.000115416	0.000115416
1	chr18:23122762:G:A	23122762	NA,A	NA,G	NA,1	NA,inf	NA,inf	NA,0.48943	0.000115378	0.000115378
1	chr18:24286450:A:G	24286450	NA,G	NA,A	NA,1	NA,-inf	NA,inf	NA,0.291033	0.000115377	0.000115377
1	chr18:22859085:T:C	22859085	NA,C	NA,T	NA,1	NA,-inf	NA,inf	NA,0.176181	0.000115352	0.000115352
1	chr18:23723472:A:T	23723472	T,NA	A,NA	1,NA	-inf,NA	inf,NA	1.0582,NA	0.000115335	0.000115335
1	chr18:23957038:TAC:T	23957038	NA,T	NA,TAC	NA,1	NA,inf	NA,inf	NA,0.261068	0.000115329	0.000115329
1	chr18:23211506:T:C	23211506	NA,C	NA,T	NA,1	NA,inf	NA,inf	NA,0.129802	0.000115309	0.000115309
1	chr18:22990297:G:T	22990297	NA,T	NA,G	NA,1	NA,inf	NA,inf	NA,0.213492	0.000115297	0.000115297
1	chr18:24382745:G:A	24382745	NA,A	NA,G	NA,1	NA,inf	NA,inf	NA,0.263785	0.000115263	0.000115263
1	chr18:23199023:G:A	23199023	NA,A	NA,G	NA,1	NA,inf	NA,inf	NA,0.454428	0.000115242	0.000115242
1	chr18:23460901:A:G	23460901	NA,G	NA,A	NA,1	NA,-inf	NA,inf	NA,0.348567	0.000115241	0.000115241
1	chr18:24194676:C:T	24194676	NA,T	NA,C	NA,1	NA,-inf	NA,inf	NA,0.294796	0.000115236	0.000115236
1	chr18:22833490:T:C	22833490	NA,C	NA,T	NA,1	NA,inf	NA,inf	NA,0.38382	0.000115193	0.000115193
1	chr18:24112942:G:A	24112942	NA,A	NA,G	NA,1	NA,inf	NA,inf	NA,0.240645	0.000115149	0.000115149
1	chr18:24143637:ATCC:A	24143637	NA,A	NA,ATCC	NA,1	NA,inf	NA,inf	NA,0.255858	0.00011509	0.00011509
1	chr18:22866740:C:T	22866740	NA,T	NA,C	NA,1	NA,inf	NA,inf	NA,0.248622	0.000115058	0.000115058
1	chr18:24174509:T:C	24174509	NA,C	NA,T	NA,1	NA,inf	NA,inf	NA,0.257756	0.000115044	0.000115044
1	chr18:24164359:A:T	24164359	NA,T	NA,A	NA,1	NA,-inf	NA,inf	NA,0.280977	0.000115042	0.000115042
1	chr18:23247728:C:T	23247728	NA,T	NA,C	NA,1	NA,inf	NA,inf	NA,0.184674	0.000114927	0.000114927
1	chr18:24053032:G:A	24053032	A,A	G,G	1,1	-inf,inf	inf,inf	1.07303,0.618522	0.000114925	0.000114925
1	chr18:24365028:A:C	24365028	NA,C	NA,A	NA,1	NA,inf	NA,inf	NA,0.242714	0.000114924	0.000114924
1	chr18:24047387:A:G	24047387	NA,G	NA,A	NA,1	NA,-inf	NA,inf	NA,0.307593	0.000114885	0.000114885
1	chr18:23640717:A:C	23640717	NA,C	NA,A	NA,1	NA,inf	NA,inf	NA,0.223326	0.000114873	0.000114873
1	chr18:22655835:A:T	22655835	NA,T	NA,A	NA,1	NA,inf	NA,inf	NA,0.379192	0.000114816	0.000114816
1	chr18:22702208:A:G	22702208	NA,G	NA,A	NA,1	NA,-inf	NA,inf	NA,0.386785	0.000114811	0.000114811
1	chr18:23974385:T:C	23974385	NA,C	NA,T	NA,1	NA,-inf	NA,inf	NA,0.289616	0.000114796	0.000114796
1	chr18:23230103:G:A	23230103	NA,A	NA,G	NA,1	NA,inf	NA,inf	NA,0.360569	0.000114737	0.000114737
1	chr18:23978659:C:A	23978659	NA,A	NA,C	NA,1	NA,inf	NA,inf	NA,0.192755	0.000114736	0.000114736
1	chr18:22653553:A:T	22653553	NA,T	NA,A	NA,1	NA,inf	NA,inf	NA,0.237123	0.000114716	0.000114716
1	chr18:23342021:G:C	23342021	C,NA	G,NA	1,NA	-inf,NA	inf,NA	1.21206,NA	0.000114697	0.000114697
1	chr18:24345392:A:G	24345392	NA,G	NA,A	NA,1	NA,inf	NA,inf	NA,0.274122	0.000114687	0.000114687
1	chr18:22976887:T:C	22976887	NA,C	NA,T	NA,1	NA,inf	NA,inf	NA,0.283367	0.000114675	0.000114675
1	chr18:23332610:A:C	23332610	NA,C	NA,A	NA,1	NA,inf	NA,inf	NA,0.306409	0.000114647	0.000114647
1	chr18:23644992:G:A	23644992	NA,A	NA,G	NA,1	NA,inf	NA,inf	NA,0.244175	0.000114618	0.000114618
1	chr18:22701393:C:T	22701393	T,T	C,C	1,1	-inf,-inf	inf,inf	0.702182,1.71499	0.000114581	0.000114581
1	chr18:23794945:A:G	23794945	NA,G	NA,A	NA,1	NA,inf	NA,inf	NA,0.255335	0.000114578	0.000114578
1	chr18:22969287:C:T	22969287	NA,T	NA,C	NA,1	NA,inf	NA,inf	NA,0.359676	0.000114533	0.000114533
1	chr18:23043884:G:A	23043884	NA,A	NA,G	NA,1	NA,-inf	NA,inf	NA,0.382615	0.000114517	0.000114517
1	chr18:22681739:A:G	22681739	NA,G	NA,A	NA,1	NA,-inf	NA,inf	NA,0.267822	0.000114481	0.000114481
1	chr18:23455720:C:T	23455720	NA,T	NA,C	NA,1	NA,inf	NA,inf	NA,0.195587	0.00011444	0.00011444
1	chr18:23890648:C:T	23890648	NA,T	NA,C	NA,1	NA,inf	NA,inf	NA,0.240242	0.000114428	0.000114428
1	chr18:23597363:A:G	23597363	NA,G	NA,A	NA,1	NA,-inf	NA,inf	NA,0.314666	0.000114425	0.000114425
1	chr18:24391444:A:C	24391444	NA,C	NA,A	NA,1	NA,inf	NA,inf	NA,0.25313	0.000114408	0.000114408
1	chr18:23373351:CA:C	23373351	NA,C	NA,CA	NA,1	NA,inf	NA,inf	NA,0.285827	0.000114393	0.000114393
1	chr18:22674325:T:C	22674325	NA,C	NA,T	NA,1	NA,inf	NA,inf	NA,0.264094	0.000114371	0.000114371
1	chr18:22803647:A:C	22803647	NA,C	NA,A	NA,1	NA,inf	NA,inf	NA,0.256388	0.000114333	0.000114333
1	chr18:24101830:G:A	24101830	NA,A	NA,G	NA,1	NA,inf	NA,inf	NA,0.248956	0.000114329	0.000114329
1	chr18:22973593:A:G	22973593	G,NA	A,NA	1,NA	-inf,NA	inf,NA	0.0647987,NA	0.000114327	0.000114327
1	chr18:24208210:TAAAATTATGTTAGAG:T	24208210	NA,T	NA,TAAAATTATGTTAGAG	NA,1	NA,inf	NA,inf	NA,0.240281	0.000114294	0.000114294
1	chr18:23533247:A:C	23533247	NA,C	NA,A	NA,1	NA,inf	NA,inf	NA,0.196638	0.000114294	0.000114294
1	chr18:24030472:A:T	24030472	NA,T	NA,A	NA,1	NA,inf	NA,inf	NA,0.25921	0.000114292	0.000114292
1	chr18:22677237:C:T	22677237	NA,T	NA,C	NA,1	NA,inf	NA,inf	NA,0.263406	0.000114289	0.000114289
1	chr18:23650651:A:G	23650651	NA,G	NA,A	NA,1	NA,-inf	NA,inf	NA,0.309751	0.000114261	0.000114261
1	chr18:23163420:A:G	23163420	NA,G	NA,A	NA,1	NA,-inf	NA,inf	NA,0.102512	0.000114235	0.000114235
1	chr18:23049006:A:C	23049006	NA,C	NA,A	NA,1	NA,inf	NA,inf	NA,0.405345	0.000114231	0.000114231
1	chr18:23222538:C:A	23222538	NA,A	NA,C	NA,1	NA,inf	NA,inf	NA,0.287251	0.000114227	0.000114227
1	chr18:23571716:G:A	23571716	NA,A	NA,G	NA,1	NA,inf	NA,inf	NA,0.196549	0.000114183	0.000114183
1	chr18:23605758:C:T	23605758	NA,T	NA,C	NA,1	NA,-inf	NA,inf	NA,0.303135	0.000114115	0.000114115
1	chr18:23497757:T:G	23497757	NA,G	NA,T	NA,1	NA,inf	NA,inf	NA,0.265294	0.00011409	0.00011409
1	chr18:22675363:T:C	22675363	NA,C	NA,T	NA,1	NA,inf	NA,inf	NA,0.425932	0.000114079	0.000114079
1	chr18:23750851:A:T	23750851	NA,T	NA,A	NA,1	NA,inf	NA,inf	NA,0.223076	0.000114056	0.000114056
1	chr18:23379538:C:T	23379538	NA,T	NA,C	NA,1	NA,-inf	NA,inf	NA,0.220729	0.000114023	0.000114023
1	chr18:24374788:C:T	24374788	NA,T	NA,C	NA,1	NA,inf	NA,inf	NA,0.238228	0.000113958	0.000113958
1	chr18:24388475:CTAA:C	24388475	NA,C	NA,CTAA	NA,1	NA,-inf	NA,inf	NA,0.268417	0.000113956	0.000113956
1	chr18:23717764:T:G	23717764	G,NA	T,NA	1,NA	inf,NA	inf,NA	0.390529,NA	0.000113946	0.000113946
1	chr18:23266960:G:A	23266960	NA,A	NA,G	NA,1	NA,-inf	NA,inf	NA,0.364495	0.000113901	0.000113901
1	chr18:23352787:C:T	23352787	NA,T	NA,C	NA,1	NA,-inf	NA,inf	NA,0.235525	0.000113884	0.000113884
1	chr18:24020664:A:G	24020664	NA,G	NA,A	NA,1	NA,-inf	NA,inf	NA,0.263423	0.000113854	0.000113854
1	chr18:23103706:C:T	23103706	NA,T	NA,C	NA,1	NA,-inf	NA,inf	NA,0.155935	0.00011384	0.00011384
1	chr18:23690160:A:G	23690160	NA,G	NA,A	NA,1	NA,-inf	NA,inf	NA,0.30304	0.000113821	0.000113821
1	chr18:24014113:G:A	24014113	NA,A	NA,G	NA,1	NA,inf	NA,inf	NA,0.287705	0.000113809	0.000113809
1	chr18:23321041:C:T	23321041	NA,T	NA,C	NA,1	NA,inf	NA,inf	NA,0.210286	0.000113687	0.000113687
1	chr18:22663893:C:T	22663893	NA,T	NA,C	NA,1	NA,-inf	NA,inf	NA,0.210286	0.00011363	0.00011363
1	chr18:24218183:T:C	24218183	NA,C	NA,T	NA,1	NA,-inf	NA,inf	NA,0.306924	0.00011358	0.00011358
1	chr18:23982046:AAG:A	23982046	NA,A	NA,AAG	NA,1	NA,-inf	NA,inf	NA,0.218174	0.000113569	0.000113569
1	chr18:24236997:C:T	24236997	NA,T	NA,C	NA,1	NA,inf	NA,inf	NA,0.245275	0.000113543	0.000113543
1	chr18:22956282:T:TA	22956282	NA,TA	NA,T	NA,1	NA,inf	NA,inf	NA,0.34981	0.000113519	0.000113519
1	chr18:23044218:T:C	23044218	NA,C	NA,T	NA,1	NA,-inf	NA,inf	NA,0.373453	0.000113493	0.000113493
1	chr18:23837904:G:C	23837904	NA,C	NA,G	NA,1	NA,inf	NA,inf	NA,0.208144	0.000113458	0.000113458
1	chr18:23859123:A:G	23859123	NA,G	NA,A	NA,1	NA,inf	NA,inf	NA,0.199729	0.000113426	0.000113426
1	chr18:23189085:A:G	23189085	NA,G	NA,A	NA,1	NA,-inf	NA,inf	NA,0.06912	0.000113382	0.000113382
1	chr18:23216033:C:T	23216033	NA,T	NA,C	NA,1	NA,inf	NA,inf	NA,0.352303	0.000113322	0.000113322
1	chr18:23668676:G:A	23668676	NA,A	NA,G	NA,1	NA,inf	NA,inf	NA,0.284858	0.000113297	0.000113297
1	chr18:23404565:C:T	23404565	NA,T	NA,C	NA,1	NA,inf	NA,inf	NA,0.275599	0.000113254	0.000113254
1	chr18:23038575:G:A	23038575	NA,A	NA,G	NA,1	NA,inf	NA,inf	NA,0.35474	0.000113252	0.000113252
1	chr18:24117631:A:G	24117631	NA,G	NA,A	NA,1	NA,inf	NA,inf	NA,0.285278	0.00011323	0.00011323
1	chr18:22755150:G:A	22755150	A,A	G,G	1,1	inf,inf	inf,inf	2.45882,0.47577	0.000113163	0.000113163
1	chr18:23962171:A:T	23962171	NA,T	NA,A	NA,1	NA,-inf	NA,inf	NA,0.173036	0.000113139	0.000113139
1	chr18:24301824:A:T	24301824	NA,T	NA,A	NA,1	NA,inf	NA,inf	NA,0.228449	0.000113135	0.000113135
1	chr18:24165061:G:A	24165061	NA,A	NA,G	NA,1	NA,-inf	NA,inf	NA,0.283503	0.00011313	0.00011313
1	chr18:23723882:A:T	23723882	NA,T	NA,A	NA,1	NA,inf	NA,inf	NA,0.311756	0.000113128	0.000113128
1	chr18:24203038:C:T	24203038	T,T	C,C	1,1	-inf,inf	inf,inf	0.322874,1.28795	0.000113119	0.000113119
1	chr18:23027779:C:T	23027779	NA,T	NA,C	NA,1	NA,inf	NA,inf	NA,0.394331	0.000113086	0.000113086
1	chr18:23246633:C:T	23246633	NA,T	NA,C	NA,1	NA,-inf	NA,inf	NA,0.370507	0.000113072	0.000113072
1	chr18:23527934:C:T	23527934	NA,T	NA,C	NA,1	NA,inf	NA,inf	NA,0.209207	0.000113051	0.000113051
1	chr18:23532038:A:G	23532038	NA,G	NA,A	NA,1	NA,inf	NA,inf	NA,0.292592	0.000113044	0.000113044
1	chr18:22675168:T:C	22675168	NA,C	NA,T	NA,1	NA,-inf	NA,inf	NA,0.26997	0.000113028	0.000113028
1	chr18:24176468:A:G	24176468	NA,G	NA,A	NA,1	NA,-inf	NA,inf	NA,0.283417	0.000112983	0.000112983
1	chr18:23405650:A:G	23405650	NA,G	NA,A	NA,1	NA,inf	NA,inf	NA,0.33257	0.000112964	0.000112964
1	chr18:23750591:G:A	23750591	A,NA	G,NA	1,NA	-inf,NA	inf,NA	1.44584,NA	0.000112878	0.000112878
1	chr18:23059559:G:A	23059559	NA,A	NA,G	NA,1	NA,inf	NA,inf	NA,0.271291	0.00011284	0.00011284
1	chr18:23734466:G:A	23734466	NA,A	NA,G	NA,1	NA,-inf	NA,inf	NA,0.257986	0.000112833	0.000112833
1	chr18:23336809:TAA:T	23336809	NA,T	NA,TAA	NA,1	NA,-inf	NA,inf	NA,0.326904	0.000112822	0.000112822
1	chr18:23962497:A:C	23962497	NA,C	NA,A	NA,1	NA,inf	NA,inf	NA,0.234321	0.000112742	0.000112742
1	chr18:23773713:C:T	23773713	NA,T	NA,C	NA,1	NA,-inf	NA,inf	NA,0.32906	0.000112726	0.000112726
1	chr18:23682289:G:T	23682289	T,NA	G,NA	1,NA	inf,NA	inf,NA	1.18867,NA	0.000112685	0.000112685
1	chr18:23463142:T:C	23463142	C,C	T,T	1,1	inf,inf	inf,inf	3.08126,0.240609	0.000112671	0.000112671
1	chr18:22827997:A:G	22827997	NA,G	NA,A	NA,1	NA,inf	NA,inf	NA,0.231579	0.000112597	0.000112597
1	chr18:23286271:T:C	23286271	NA,C	NA,T	NA,1	NA,inf	NA,inf	NA,0.231901	0.000112587	0.000112587
1	chr18:23418407:T:C	23418407	NA,C	NA,T	NA,1	NA,-inf	NA,inf	NA,0.212542	0.000112585	0.000112585
1	chr18:23669299:G:A	23669299	NA,A	NA,G	NA,1	NA,inf	NA,inf	NA,0.295127	0.000112583	0.000112583
1	chr18:24087805:A:G	24087805	NA,G	NA,A	NA,1	NA,inf	NA,inf	NA,0.24158	0.000112581	0.000112581
1	chr18:22679468:C:T	22679468	NA,T	NA,C	NA,1	NA,-inf	NA,inf	NA,0.278596	0.000112571	0.000112571
1	chr18:23611096:C:G	23611096	NA,G	NA,C	NA,1	NA,inf	NA,inf	NA,0.235841	0.000112569	0.000112569
1	chr18:23657996:C:T	23657996	NA,T	NA,C	NA,1	NA,-inf	NA,inf	NA,0.299936	0.000112562	0.000112562
1	chr18:22881359:A:T	22881359	T,T	A,A	1,1	-inf,-inf	inf,inf	0.420082,1.07824	0.000112557	0.000112557
1	chr18:23011719:G:A	23011719	NA,A	NA,G	NA,1	NA,-inf	NA,inf	NA,0.125534	0.000112553	0.000112553
1	chr18:23556269:G:A	23556269	NA,A	NA,G	NA,1	NA,-inf	NA,inf	NA,0.274131	0.000112541	0.000112541
1	chr18:24150873:G:A	24150873	NA,A	NA,G	NA,1	NA,-inf	NA,inf	NA,0.257842	0.000112516	0.000112516
1	chr18:23205211:G:A	23205211	A,NA	G,NA	1,NA	inf,NA	inf,NA	8.20454,NA	0.000112496	0.000112496
1	chr18:23919268:A:T	23919268	NA,T	NA,A	NA,1	NA,inf	NA,inf	NA,0.232391	0.000112459	0.000112459
1	chr18:24385197:G:A	24385197	A,A	G,G	1,1	-inf,inf	inf,inf	1.33729,0.281514	0.000112458	0.000112458
1	chr18:23600776:A:C	23600776	NA,C	NA,A	NA,1	NA,inf	NA,inf	NA,0.235841	0.000112458	0.000112458
1	chr18:23442577:C:T	23442577	NA,T	NA,C	NA,1	NA,-inf	NA,inf	NA,0.32411	0.000112458	0.000112458
1	chr18:23156756:A:AACAC	23156756	NA,AACAC	NA,A	NA,1	NA,-inf	NA,inf	NA,0.102862	0.000112434	0.000112434
1	chr18:24369725:C:T	24369725	NA,T	NA,C	NA,1	NA,inf	NA,inf	NA,0.215415	0.000112398	0.000112398
1	chr18:23664580:T:C	23664580	NA,C	NA,T	NA,1	NA,inf	NA,inf	NA,0.177392	0.000112349	0.000112349
1	chr18:24355219:C:T	24355219	NA,T	NA,C	NA,1	NA,-inf	NA,inf	NA,0.264135	0.000112268	0.000112268
1	chr18:23470519:A:G	23470519	NA,G	NA,A	NA,1	NA,-inf	NA,inf	NA,0.321828	0.000112255	0.000112255
1	chr18:22679666:G:T	22679666	NA,T	NA,G	NA,1	NA,inf	NA,inf	NA,0.246871	0.000112225	0.000112225
1	chr18:22679667:G:T	22679667	NA,T	NA,G	NA,1	NA,inf	NA,inf	NA,0.246871	0.000112225	0.000112225
1	chr18:22680061:G:A	22680061	NA,A	NA,G	NA,1	NA,inf	NA,inf	NA,0.246871	0.000112225	0.000112225
1	chr18:24239056:ACAC:A	24239056	NA,A	NA,ACAC	NA,1	NA,inf	NA,inf	NA,0.235411	0.000112212	0.000112212
1	chr18:23161854:G:A	23161854	NA,A	NA,G	NA,1	NA,-inf	NA,inf	NA,0.331809	0.000112168	0.000112168
1	chr18:22997035:T:C	22997035	NA,C	NA,T	NA,1	NA,inf	NA,inf	NA,0.337884	0.00011215	0.00011215
1	chr18:22689103:A:C	22689103	NA,C	NA,A	NA,1	NA,inf	NA,inf	NA,0.409355	0.000112143	0.000112143
1	chr18:23427303:A:G	23427303	NA,G	NA,A	NA,1	NA,-inf	NA,inf	NA,0.207509	0.000112097	0.000112097
1	chr18:23478574:A:G	23478574	NA,G	NA,A	NA,1	NA,inf	NA,inf	NA,0.2316	0.000112058	0.000112058
1	chr18:23102416:G:A	23102416	NA,A	NA,G	NA,1	NA,inf	NA,inf	NA,0.449888	0.00011203	0.00011203
1	chr18:23660160:T:G	23660160	NA,G	NA,T	NA,1	NA,inf	NA,inf	NA,0.274911	0.000112006	0.000112006
1	chr18:23286531:T:C	23286531	NA,C	NA,T	NA,1	NA,inf	NA,inf	NA,0.259653	0.000111999	0.000111999
1	chr18:23671356:C:T	23671356	NA,T	NA,C	NA,1	NA,-inf	NA,inf	NA,0.266248	0.000111974	0.000111974
1	chr18:23875332:G:T	23875332	NA,T	NA,G	NA,1	NA,inf	NA,inf	NA,0.252444	0.000111967	0.000111967
1	chr18:22700967:T:C	22700967	NA,C	NA,T	NA,1	NA,-inf	NA,inf	NA,0.352702	0.000111954	0.000111954
1	chr18:24098887:C:A	24098887	NA,A	NA,C	NA,1	NA,-inf	NA,inf	NA,0.252955	0.00011195	0.00011195
1	chr18:24188571:C:T	24188571	NA,T	NA,C	NA,1	NA,inf	NA,inf	NA,0.253096	0.000111854	0.000111854
1	chr18:24007383:CTTTA:C	24007383	NA,C	NA,CTTTA	NA,1	NA,inf	NA,inf	NA,0.310882	0.000111851	0.000111851
1	chr18:22983908:T:C	22983908	NA,C	NA,T	NA,1	NA,inf	NA,inf	NA,0.375963	0.00011185	0.00011185
1	chr18:23371515:G:A	23371515	NA,A	NA,G	NA,1	NA,-inf	NA,inf	NA,0.170785	0.000111846	0.000111846
1	chr18:24352265:G:A	24352265	NA,A	NA,G	NA,1	NA,-inf	NA,inf	NA,0.260564	0.000111834	0.000111834
1	chr18:24233787:TA:T	24233787	NA,T	NA,TA	NA,1	NA,-inf	NA,inf	NA,0.23234	0.000111819	0.000111819
1	chr18:23369308:C:T	23369308	NA,T	NA,C	NA,1	NA,inf	NA,inf	NA,0.19631	0.000111779	0.000111779
1	chr18:23030589:C:T	23030589	NA,T	NA,C	NA,1	NA,inf	NA,inf	NA,0.333315	0.000111776	0.000111776
1	chr18:24060092:A:G	24060092	NA,G	NA,A	NA,1	NA,-inf	NA,inf	NA,0.28264	0.000111764	0.000111764
1	chr18:24358689:T:TGA	24358689	NA,TGA	NA,T	NA,1	NA,-inf	NA,inf	NA,0.260267	0.000111764	0.000111764
1	chr18:23449666:A:T	23449666	NA,T	NA,A	NA,1	NA,inf	NA,inf	NA,0.192173	0.000111762	0.000111762
1	chr18:24039933:T:C	24039933	NA,C	NA,T	NA,1	NA,inf	NA,inf	NA,0.250371	0.000111739	0.000111739
1	chr18:24164826:T:A	24164826	NA,A	NA,T	NA,1	NA,-inf	NA,inf	NA,0.26554	0.000111719	0.000111719
1	chr18:23855492:G:A	23855492	NA,A	NA,G	NA,1	NA,inf	NA,inf	NA,0.196458	0.00011171	0.00011171
1	chr18:23946001:G:A	23946001	NA,A	NA,G	NA,1	NA,-inf	NA,inf	NA,0.229335	0.00011168	0.00011168
1	chr18:23391963:A:C	23391963	NA,C	NA,A	NA,1	NA,-inf	NA,inf	NA,0.285266	0.000111653	0.000111653
1	chr18:24010272:G:A	24010272	NA,A	NA,G	NA,1	NA,inf	NA,inf	NA,0.306401	0.000111635	0.000111635
1	chr18:24158863:G:A	24158863	NA,A	NA,G	NA,1	NA,inf	NA,inf	NA,0.209354	0.000111613	0.000111613
1	chr18:23185452:C:T	23185452	NA,T	NA,C	NA,1	NA,-inf	NA,inf	NA,0.343691	0.000111552	0.000111552
1	chr18:24222506:G:A	24222506	NA,A	NA,G	NA,1	NA,-inf	NA,inf	NA,0.245993	0.000111525	0.000111525
1	chr18:23926255:G:T	23926255	NA,T	NA,G	NA,1	NA,-inf	NA,inf	NA,0.259532	0.00011149	0.00011149
1	chr18:23340468:G:A	23340468	NA,A	NA,G	NA,1	NA,-inf	NA,inf	NA,0.214135	0.000111459	0.000111459
1	chr18:23836194:C:T	23836194	NA,T	NA,C	NA,1	NA,inf	NA,inf	NA,0.193016	0.000111429	0.000111429
1	chr18:24071821:G:A	24071821	A,NA	G,NA	1,NA	inf,NA	inf,NA	1.08232,NA	0.000111392	0.000111392
1	chr18:23934616:A:T	23934616	T,T	A,A	1,1	inf,inf	inf,inf	0.254724,1.58336	0.000111391	0.000111391
1	chr18:23486957:A:G	23486957	G,G	A,A	1,1	-inf,-inf	inf,inf	1.50003,0.40953	0.000111347	0.000111347
1	chr18:23079269:G:A	23079269	NA,A	NA,G	NA,1	NA,inf	NA,inf	NA,0.440451	0.000111346	0.000111346
1	chr18:23140938:G:A	23140938	NA,A	NA,G	NA,1	NA,inf	NA,inf	NA,0.33844	0.000111332	0.000111332
1	chr18:23141352:A:C	23141352	NA,C	NA,A	NA,1	NA,inf	NA,inf	NA,0.337981	0.000111285	0.000111285
1	chr18:23072559:A:G	23072559	G,G	A,A	1,1	inf,-inf	inf,inf	0.147164,1.21649	0.000111277	0.000111277
1	chr18:24290300:C:T	24290300	NA,T	NA,C	NA,1	NA,-inf	NA,inf	NA,0.267007	0.000111274	0.000111274
1	chr18:22701394:G:A	22701394	NA,A	NA,G	NA,1	NA,inf	NA,inf	NA,0.176951	0.00011124	0.00011124
1	chr18:23382749:G:C	23382749	NA,C	NA,G	NA,1	NA,inf	NA,inf	NA,0.184546	0.000111237	0.000111237
1	chr18:23741216:C:T	23741216	NA,T	NA,C	NA,1	NA,inf	NA,inf	NA,0.231708	0.000111217	0.000111217
1	chr18:24032231:T:G	24032231	NA,G	NA,T	NA,1	NA,inf	NA,inf	NA,0.214921	0.000111191	0.000111191
1	chr18:23621381:G:A	23621381	NA,A	NA,G	NA,1	NA,inf	NA,inf	NA,0.189007	0.000111186	0.000111186
1	chr18:23101937:T:C	23101937	NA,C	NA,T	NA,1	NA,inf	NA,inf	NA,0.44117	0.00011118	0.00011118
1	chr18:23114959:A:G	23114959	NA,G	NA,A	NA,1	NA,-inf	NA,inf	NA,0.208416	0.000111144	0.000111144
1	chr18:23765353:G:A	23765353	NA,A	NA,G	NA,1	NA,inf	NA,inf	NA,0.260732	0.000111129	0.000111129
1	chr18:23503041:G:A	23503041	NA,A	NA,G	NA,1	NA,inf	NA,inf	NA,0.172964	0.000111124	0.000111124
1	chr18:23748938:G:A	23748938	A,A	G,G	1,1	-inf,inf	inf,inf	1.64954,0.295799	0.000111107	0.000111107
1	chr18:22643990:C:A	22643990	NA,A	NA,C	NA,1	NA,inf	NA,inf	NA,0.207392	0.000111104	0.000111104
1	chr18:22660466:G:A	22660466	A,A	G,G	1,1	-inf,-inf	inf,inf	1.14009,1.2015	0.000111006	0.000111006
1	chr18:23940858:C:T	23940858	NA,T	NA,C	NA,1	NA,inf	NA,inf	NA,0.23263	0.000110983	0.000110983
1	chr18:23913070:T:C	23913070	NA,C	NA,T	NA,1	NA,-inf	NA,inf	NA,0.297029	0.000110977	0.000110977
1	chr18:23744930:A:G	23744930	NA,G	NA,A	NA,1	NA,inf	NA,inf	NA,0.250075	0.000110962	0.000110962
1	chr18:22950599:G:A	22950599	NA,A	NA,G	NA,1	NA,-inf	NA,inf	NA,0.273924	0.000110959	0.000110959
1	chr18:23324708:C:T	23324708	NA,T	NA,C	NA,1	NA,-inf	NA,inf	NA,0.212129	0.000110903	0.000110903
1	chr18:23366721:G:A	23366721	A,NA	G,NA	1,NA	inf,NA	inf,NA	1.29126,NA	0.000110899	0.000110899
1	chr18:23201316:A:G	23201316	G,NA	A,NA	1,NA	inf,NA	inf,NA	1.98739,NA	0.000110858	0.000110858
1	chr18:23161063:A:G	23161063	NA,G	NA,A	NA,1	NA,-inf	NA,inf	NA,0.318473	0.000110831	0.000110831
1	chr18:22653364:T:G	22653364	NA,G	NA,T	NA,1	NA,inf	NA,inf	NA,0.235225	0.000110785	0.000110785
1	chr18:24224099:AGTTG:A	24224099	NA,A	NA,AGTTG	NA,1	NA,inf	NA,inf	NA,0.225425	0.000110757	0.000110757
1	chr18:22746846:A:G	22746846	NA,G	NA,A	NA,1	NA,inf	NA,inf	NA,0.218575	0.00011074	0.00011074
1	chr18:22953026:A:G	22953026	NA,G	NA,A	NA,1	NA,-inf	NA,inf	NA,0.162502	0.000110731	0.000110731
1	chr18:23207958:T:G	23207958	NA,G	NA,T	NA,1	NA,inf	NA,inf	NA,0.165697	0.000110726	0.000110726
1	chr18:23371626:T:C	23371626	NA,C	NA,T	NA,1	NA,-inf	NA,inf	NA,0.189819	0.000110702	0.000110702
1	chr18:23250288:C:T	23250288	T,T	C,C	1,1	-inf,inf	inf,inf	0.375142,0.109843	0.000110693	0.000110693
1	chr18:24326177:A:T	24326177	NA,T	NA,A	NA,1	NA,inf	NA,inf	NA,0.206932	0.000110682	0.000110682
1	chr18:23660968:C:T	23660968	NA,T	NA,C	NA,1	NA,inf	NA,inf	NA,0.227063	0.000110679	0.000110679
1	chr18:24092456:A:G	24092456	NA,G	NA,A	NA,1	NA,-inf	NA,inf	NA,0.279114	0.000110625	0.000110625
1	chr18:23816802:T:A	23816802	NA,A	NA,T	NA,1	NA,inf	NA,inf	NA,0.279461	0.000110559	0.000110559
1	chr18:24074706:C:T	24074706	NA,T	NA,C	NA,1	NA,-inf	NA,inf	NA,0.249399	0.000110534	0.000110534
1	chr18:24315267:C:T	24315267	NA,T	NA,C	NA,1	NA,inf	NA,inf	NA,0.233118	0.000110516	0.000110516
1	chr18:23623469:T:C	23623469	NA,C	NA,T	NA,1	NA,-inf	NA,inf	NA,0.193975	0.000110432	0.000110432
1	chr18:24284817:C:T	24284817	T,T	C,C	1,1	-inf,-inf	inf,inf	0.496053,1.10986	0.000110366	0.000110366
1	chr18:24357093:A:G	24357093	NA,G	NA,A	NA,1	NA,-inf	NA,inf	NA,0.24712	0.00011034	0.00011034
1	chr18:23771802:G:C	23771802	C,C	G,G	1,1	-inf,-inf	inf,inf	1.10178,1.07527	0.000110318	0.000110318
1	chr18:23843152:G:A	23843152	NA,A	NA,G	NA,1	NA,inf	NA,inf	NA,0.206628	0.000110312	0.000110312
1	chr18:23610084:T:A	23610084	NA,A	NA,T	NA,1	NA,inf	NA,inf	NA,0.216612	0.000110307	0.000110307
1	chr18:22698389:A:G	22698389	NA,G	NA,A	NA,1	NA,-inf	NA,inf	NA,0.138198	0.000110259	0.000110259
1	chr18:22692670:C:T	22692670	NA,T	NA,C	NA,1	NA,-inf	NA,inf	NA,0.165813	0.000110252	0.000110252
1	chr18:23286533:C:T	23286533	NA,T	NA,C	NA,1	NA,inf	NA,inf	NA,0.243426	0.00011025	0.00011025
1	chr18:23951195:C:T	23951195	NA,T	NA,C	NA,1	NA,-inf	NA,inf	NA,0.217298	0.000110223	0.000110223
1	chr18:23286783:T:C	23286783	NA,C	NA,T	NA,1	NA,inf	NA,inf	NA,0.249129	0.000110223	0.000110223
1	chr18:23165826:TG:T	23165826	NA,T	NA,TG	NA,1	NA,-inf	NA,inf	NA,0.387684	0.000110174	0.000110174
1	chr18:23230805:C:T	23230805	NA,T	NA,C	NA,1	NA,inf	NA,inf	NA,0.195176	0.00011017	0.00011017
1	chr18:23270391:A:T	23270391	NA,T	NA,A	NA,1	NA,inf	NA,inf	NA,0.384938	0.000110123	0.000110123
1	chr18:24083720:A:G	24083720	G,NA	A,NA	1,NA	inf,NA	inf,NA	1.06683,NA	0.000110114	0.000110114
1	chr18:23622426:C:T	23622426	NA,T	NA,C	NA,1	NA,inf	NA,inf	NA,0.261812	0.000110092	0.000110092
1	chr18:23270675:G:T	23270675	NA,T	NA,G	NA,1	NA,inf	NA,inf	NA,0.15239	0.000110081	0.000110081
1	chr18:23999010:A:G	23999010	NA,G	NA,A	NA,1	NA,-inf	NA,inf	NA,0.24617	0.000110074	0.000110074
1	chr18:23848740:C:T	23848740	NA,T	NA,C	NA,1	NA,inf	NA,inf	NA,0.186859	0.000110068	0.000110068
1	chr18:24278890:G:A	24278890	NA,A	NA,G	NA,1	NA,inf	NA,inf	NA,0.227941	0.000110024	0.000110024
1	chr18:22684025:T:C	22684025	NA,C	NA,T	NA,1	NA,-inf	NA,inf	NA,0.164329	0.000110018	0.000110018
1	chr18:24054564:A:G	24054564	G,NA	A,NA	1,NA	-inf,NA	inf,NA	0.871988,NA	0.000109971	0.000109971
1	chr18:24241458:C:G	24241458	G,G	C,C	1,1	inf,inf	inf,inf	0.679038,1.02284	0.00010997	0.00010997
1	chr18:23057975:T:G	23057975	NA,G	NA,T	NA,1	NA,inf	NA,inf	NA,0.245414	0.000109957	0.000109957
1	chr18:22938954:T:G	22938954	NA,G	NA,T	NA,1	NA,-inf	NA,inf	NA,0.115983	0.000109952	0.000109952
1	chr18:22909108:T:G	22909108	NA,G	NA,T	NA,1	NA,-inf	NA,inf	NA,0.108018	0.000109922	0.000109922
1	chr18:24127651:G:A	24127651	NA,A	NA,G	NA,1	NA,inf	NA,inf	NA,0.206117	0.000109884	0.000109884
1	chr18:24235233:G:A	24235233	NA,A	NA,G	NA,1	NA,inf	NA,inf	NA,0.207339	0.00010986	0.00010986
1	chr18:23323890:C:T	23323890	NA,T	NA,C	NA,1	NA,inf	NA,inf	NA,0.251053	0.000109799	0.000109799
1	chr18:23679173:A:G	23679173	NA,G	NA,A	NA,1	NA,-inf	NA,inf	NA,0.21636	0.000109793	0.000109793
1	chr18:23768071:C:T	23768071	NA,T	NA,C	NA,1	NA,-inf	NA,inf	NA,0.226023	0.000109734	0.000109734
1	chr18:24224869:C:T	24224869	NA,T	NA,C	NA,1	NA,inf	NA,inf	NA,0.184835	0.000109734	0.000109734
1	chr18:22933229:G:A	22933229	NA,A	NA,G	NA,1	NA,inf	NA,inf	NA,0.242105	0.000109709	0.000109709
1	chr18:23309647:T:C	23309647	NA,C	NA,T	NA,1	NA,-inf	NA,inf	NA,0.192946	0.000109706	0.000109706
1	chr18:23549054:G:A	23549054	NA,A	NA,G	NA,1	NA,inf	NA,inf	NA,0.21935	0.000109688	0.000109688
1	chr18:23018183:G:A	23018183	NA,A	NA,G	NA,1	NA,-inf	NA,inf	NA,0.110321	0.000109645	0.000109645
1	chr18:23836766:C:T	23836766	NA,T	NA,C	NA,1	NA,inf	NA,inf	NA,0.170916	0.000109627	0.000109627
1	chr18:23633550:T:C	23633550	C,NA	T,NA	1,NA	-inf,NA	inf,NA	0.248989,NA	0.000109608	0.000109608
1	chr18:24221549:A:G	24221549	G,NA	A,NA	1,NA	-inf,NA	inf,NA	0.817362,NA	0.000109595	0.000109595
1	chr18:23947486:G:A	23947486	NA,A	NA,G	NA,1	NA,-inf	NA,inf	NA,0.209774	0.000109514	0.000109514
1	chr18:23007267:C:T	23007267	NA,T	NA,C	NA,1	NA,-inf	NA,inf	NA,0.133581	0.000109504	0.000109504
1	chr18:23883970:A:G	23883970	NA,G	NA,A	NA,1	NA,inf	NA,inf	NA,0.159297	0.000109494	0.000109494
1	chr18:23732178:A:G	23732178	G,G	A,A	1,1	-inf,inf	inf,inf	1.595,0.519635	0.000109477	0.000109477
1	chr18:23641291:C:T	23641291	NA,T	NA,C	NA,1	NA,inf	NA,inf	NA,0.156801	0.000109449	0.000109449
1	chr18:23994560:C:T	23994560	T,T	C,C	1,1	inf,-inf	inf,inf	0.975571,0.839513	0.000109413	0.000109413
1	chr18:22697728:T:A	22697728	NA,A	NA,T	NA,1	NA,inf	NA,inf	NA,0.159342	0.000109407	0.000109407
1	chr18:23013954:T:C	23013954	NA,C	NA,T	NA,1	NA,-inf	NA,inf	NA,0.101175	0.00010935	0.00010935
1	chr18:23609029:G:A	23609029	NA,A	NA,G	NA,1	NA,inf	NA,inf	NA,0.209046	0.000109343	0.000109343
1	chr18:23059636:G:A	23059636	NA,A	NA,G	NA,1	NA,-inf	NA,inf	NA,0.329782	0.00010934	0.00010934
1	chr18:24031621:A:G	24031621	NA,G	NA,A	NA,1	NA,-inf	NA,inf	NA,0.216183	0.000109323	0.000109323
1	chr18:23504273:A:G	23504273	NA,G	NA,A	NA,1	NA,inf	NA,inf	NA,0.268842	0.000109314	0.000109314
1	chr18:23876129:A:G	23876129	NA,G	NA,A	NA,1	NA,inf	NA,inf	NA,0.165438	0.000109297	0.000109297
1	chr18:24362873:AC:A	24362873	NA,A	NA,AC	NA,1	NA,inf	NA,inf	NA,0.214107	0.000109295	0.000109295
1	chr18:23359663:G:A	23359663	NA,A	NA,G	NA,1	NA,-inf	NA,inf	NA,0.254022	0.000109285	0.000109285
1	chr18:23482943:AGATTTATATGACTGGT:A	23482943	NA,A	NA,AGATTTATATGACTGGT	NA,1	NA,-inf	NA,inf	NA,0.185118	0.00010928	0.00010928
1	chr18:23249821:G:A	23249821	NA,A	NA,G	NA,1	NA,-inf	NA,inf	NA,0.152802	0.000109251	0.000109251
1	chr18:23270905:A:G	23270905	NA,G	NA,A	NA,1	NA,inf	NA,inf	NA,0.145786	0.000109229	0.000109229
1	chr18:24285830:G:T	24285830	NA,T	NA,G	NA,1	NA,-inf	NA,inf	NA,0.233754	0.000109219	0.000109219
1	chr18:22990438:A:G	22990438	NA,G	NA,A	NA,1	NA,-inf	NA,inf	NA,0.275453	0.000109198	0.000109198
1	chr18:23173562:C:G	23173562	NA,G	NA,C	NA,1	NA,-inf	NA,inf	NA,0.372204	0.000109184	0.000109184
1	chr18:23027916:T:C	23027916	NA,C	NA,T	NA,1	NA,inf	NA,inf	NA,0.302709	0.000109178	0.000109178
1	chr18:22957741:T:A	22957741	NA,A	NA,T	NA,1	NA,inf	NA,inf	NA,0.169497	0.000109163	0.000109163
1	chr18:22784835:C:G	22784835	NA,G	NA,C	NA,1	NA,inf	NA,inf	NA,0.200034	0.000109144	0.000109144
1	chr18:24016031:C:A	24016031	NA,A	NA,C	NA,1	NA,-inf	NA,inf	NA,0.23584	0.000109103	0.000109103
1	chr18:23368536:C:G	23368536	NA,G	NA,C	NA,1	NA,-inf	NA,inf	NA,0.14746	0.000109047	0.000109047
1	chr18:22925178:A:G	22925178	NA,G	NA,A	NA,1	NA,inf	NA,inf	NA,0.350831	0.000109035	0.000109035
1	chr18:23430184:T:C	23430184	NA,C	NA,T	NA,1	NA,inf	NA,inf	NA,0.268933	0.000109016	0.000109016
1	chr18:24178717:A:T	24178717	NA,T	NA,A	NA,1	NA,inf	NA,inf	NA,0.233638	0.000109016	0.000109016
1	chr18:23759700:G:C	23759700	NA,C	NA,G	NA,1	NA,-inf	NA,inf	NA,0.253433	0.000109015	0.000109015
1	chr18:24383071:G:A	24383071	NA,A	NA,G	NA,1	NA,inf	NA,inf	NA,0.21656	0.00010899	0.00010899
1	chr18:22882492:A:G	22882492	G,G	A,A	1,1	-inf,-inf	inf,inf	0.449326,1.02221	0.000108975	0.000108975
1	chr18:22963812:C:T	22963812	NA,T	NA,C	NA,1	NA,inf	NA,inf	NA,0.351934	0.000108966	0.000108966
1	chr18:23254211:C:T	23254211	NA,T	NA,C	NA,1	NA,inf	NA,inf	NA,0.192795	0.000108964	0.000108964
1	chr18:24350496:T:C	24350496	NA,C	NA,T	NA,1	NA,-inf	NA,inf	NA,0.234592	0.00010896	0.00010896
1	chr18:24381085:G:A	24381085	NA,A	NA,G	NA,1	NA,inf	NA,inf	NA,0.209569	0.00010895	0.00010895
1	chr18:24397606:G:A	24397606	NA,A	NA,G	NA,1	NA,-inf	NA,inf	NA,0.237804	0.000108938	0.000108938
1	chr18:23266545:G:A	23266545	NA,A	NA,G	NA,1	NA,-inf	NA,inf	NA,0.287345	0.000108938	0.000108938
1	chr18:23255331:CT:C	23255331	C,C	CT,CT	1,1	inf,inf	inf,inf	3.39843,0.317561	0.000108926	0.000108926
1	chr18:23889281:A:G	23889281	NA,G	NA,A	NA,1	NA,inf	NA,inf	NA,0.155304	0.000108925	0.000108925
1	chr18:22922996:A:C	22922996	NA,C	NA,A	NA,1	NA,inf	NA,inf	NA,0.349377	0.0001089	0.0001089
1	chr18:22826745:A:T	22826745	T,NA	A,NA	1,NA	-inf,NA	inf,NA	1.51852,NA	0.000108872	0.000108872
1	chr18:24363318:G:A	24363318	NA,A	NA,G	NA,1	NA,inf	NA,inf	NA,0.218231	0.000108872	0.000108872
1	chr18:23473797:A:G	23473797	NA,G	NA,A	NA,1	NA,inf	NA,inf	NA,0.149734	0.000108868	0.000108868
1	chr18:22732081:A:G	22732081	NA,G	NA,A	NA,1	NA,inf	NA,inf	NA,0.226011	0.000108867	0.000108867
1	chr18:23056246:C:T	23056246	NA,T	NA,C	NA,1	NA,-inf	NA,inf	NA,0.335746	0.00010882	0.00010882
1	chr18:23431988:T:C	23431988	NA,C	NA,T	NA,1	NA,inf	NA,inf	NA,0.266611	0.000108787	0.000108787
1	chr18:23508520:C:G	23508520	NA,G	NA,C	NA,1	NA,inf	NA,inf	NA,0.263135	0.000108785	0.000108785
1	chr18:24347530:G:C	24347530	NA,C	NA,G	NA,1	NA,-inf	NA,inf	NA,0.232961	0.000108777	0.000108777
1	chr18:22711686:T:C	22711686	NA,C	NA,T	NA,1	NA,-inf	NA,inf	NA,0.125097	0.000108749	0.000108749
1	chr18:23291396:C:T	23291396	NA,T	NA,C	NA,1	NA,inf	NA,inf	NA,0.198954	0.000108666	0.000108666
1	chr18:23374716:C:G	23374716	NA,G	NA,C	NA,1	NA,-inf	NA,inf	NA,0.285938	0.00010854	0.00010854
1	chr18:24070697:A:T	24070697	NA,T	NA,A	NA,1	NA,-inf	NA,inf	NA,0.220997	0.000108518	0.000108518
1	chr18:23356668:G:C	23356668	NA,C	NA,G	NA,1	NA,-inf	NA,inf	NA,0.244796	0.000108501	0.000108501
1	chr18:23968343:A:G	23968343	NA,G	NA,A	NA,1	NA,-inf	NA,inf	NA,0.218807	0.000108413	0.000108413
1	chr18:23984009:C:T	23984009	NA,T	NA,C	NA,1	NA,-inf	NA,inf	NA,0.220013	0.000108369	0.000108369
1	chr18:23835624:G:C	23835624	NA,C	NA,G	NA,1	NA,-inf	NA,inf	NA,0.230826	0.000108364	0.000108364
1	chr18:23073230:A:G	23073230	NA,G	NA,A	NA,1	NA,inf	NA,inf	NA,0.105793	0.000108355	0.000108355
1	chr18:24398302:AC:A	24398302	NA,A	NA,AC	NA,1	NA,inf	NA,inf	NA,0.214925	0.00010833	0.00010833
1	chr18:24345115:G:C	24345115	NA,C	NA,G	NA,1	NA,inf	NA,inf	NA,0.187641	0.000108292	0.000108292
1	chr18:23605429:T:C	23605429	NA,C	NA,T	NA,1	NA,-inf	NA,inf	NA,0.21003	0.000108289	0.000108289
1	chr18:23835623:T:A	23835623	NA,A	NA,T	NA,1	NA,inf	NA,inf	NA,0.159207	0.000108275	0.000108275
1	chr18:23257862:G:A	23257862	NA,A	NA,G	NA,1	NA,inf	NA,inf	NA,0.118464	0.000108261	0.000108261
1	chr18:24228363:A:G	24228363	NA,G	NA,A	NA,1	NA,inf	NA,inf	NA,0.202682	0.00010818	0.00010818
1	chr18:23078765:A:T	23078765	NA,T	NA,A	NA,1	NA,-inf	NA,inf	NA,0.0572621	0.000108176	0.000108176
1	chr18:23432347:A:G	23432347	G,G	A,A	1,1	inf,inf	inf,inf	2.92597,0.427647	0.000108167	0.000108167
1	chr18:23683372:C:T	23683372	NA,T	NA,C	NA,1	NA,inf	NA,inf	NA,0.207109	0.000108165	0.000108165
1	chr18:24239571:T:C	24239571	C,NA	T,NA	1,NA	inf,NA	inf,NA	0.743012,NA	0.000108152	0.000108152
1	chr18:23893155:T:C	23893155	NA,C	NA,T	NA,1	NA,inf	NA,inf	NA,0.186614	0.000108146	0.000108146
1	chr18:23303418:CAGCCCAG:C	23303418	NA,C	NA,CAGCCCAG	NA,1	NA,-inf	NA,inf	NA,0.162615	0.00010814	0.00010814
1	chr18:23515960:G:A	23515960	NA,A	NA,G	NA,1	NA,inf	NA,inf	NA,0.148048	0.000108133	0.000108133
1	chr18:23988750:C:T	23988750	NA,T	NA,C	NA,1	NA,-inf	NA,inf	NA,0.21256	0.000108131	0.000108131
1	chr18:23303430:AGCCTCTTACAGAC:A	23303430	NA,A	NA,AGCCTCTTACAGAC	NA,1	NA,-inf	NA,inf	NA,0.162471	0.000108125	0.000108125
1	chr18:24231298:G:A	24231298	NA,A	NA,G	NA,1	NA,-inf	NA,inf	NA,0.248777	0.000108102	0.000108102
1	chr18:24202661:T:C	24202661	NA,C	NA,T	NA,1	NA,inf	NA,inf	NA,0.199197	0.000108072	0.000108072
1	chr18:23991960:A:G	23991960	NA,G	NA,A	NA,1	NA,inf	NA,inf	NA,0.184209	0.000108053	0.000108053
1	chr18:24277416:C:T	24277416	NA,T	NA,C	NA,1	NA,inf	NA,inf	NA,0.209217	0.000108032	0.000108032
1	chr18:23220447:A:AGTAGGTGGGG	23220447	NA,AGTAGGTGGGG	NA,A	NA,1	NA,-inf	NA,inf	NA,0.193811	0.000108029	0.000108029
1	chr18:23278236:A:G	23278236	NA,G	NA,A	NA,1	NA,inf	NA,inf	NA,0.245211	0.000107997	0.000107997
1	chr18:24366023:C:A	24366023	NA,A	NA,C	NA,1	NA,inf	NA,inf	NA,0.212558	0.000107986	0.000107986
1	chr18:24164213:G:A	24164213	NA,A	NA,G	NA,1	NA,inf	NA,inf	NA,0.213132	0.000107984	0.000107984
1	chr18:23028133:T:C	23028133	NA,C	NA,T	NA,1	NA,-inf	NA,inf	NA,0.331498	0.000107975	0.000107975
1	chr18:23857192:C:G	23857192	NA,G	NA,C	NA,1	NA,inf	NA,inf	NA,0.217565	0.00010796	0.00010796
1	chr18:24260863:G:C	24260863	NA,C	NA,G	NA,1	NA,-inf	NA,inf	NA,0.205605	0.000107935	0.000107935
1	chr18:24045768:T:C	24045768	NA,C	NA,T	NA,1	NA,inf	NA,inf	NA,0.173407	0.000107891	0.000107891
1	chr18:23105528:C:T	23105528	NA,T	NA,C	NA,1	NA,inf	NA,inf	NA,0.307692	0.00010789	0.00010789
1	chr18:24144520:T:G	24144520	NA,G	NA,T	NA,1	NA,-inf	NA,inf	NA,0.235491	0.00010787	0.00010787
1	chr18:23929910:C:T	23929910	NA,T	NA,C	NA,1	NA,-inf	NA,inf	NA,0.252829	0.000107863	0.000107863
1	chr18:23095546:C:T	23095546	NA,T	NA,C	NA,1	NA,inf	NA,inf	NA,0.401306	0.000107848	0.000107848
1	chr18:23947482:G:A	23947482	NA,A	NA,G	NA,1	NA,inf	NA,inf	NA,0.210066	0.000107842	0.000107842
1	chr18:23670610:T:C	23670610	NA,C	NA,T	NA,1	NA,inf	NA,inf	NA,0.23281	0.00010784	0.00010784
1	chr18:23314391:A:G	23314391	NA,G	NA,A	NA,1	NA,-inf	NA,inf	NA,0.278055	0.000107838	0.000107838
1	chr18:23920759:A:G	23920759	G,NA	A,NA	1,NA	inf,NA	inf,NA	0.351348,NA	0.000107806	0.000107806
1	chr18:23388757:C:T	23388757	NA,T	NA,C	NA,1	NA,-inf	NA,inf	NA,0.156203	0.000107798	0.000107798
1	chr18:23395379:C:T	23395379	NA,T	NA,C	NA,1	NA,-inf	NA,inf	NA,0.156203	0.000107798	0.000107798
1	chr18:22741076:A:G	22741076	G,G	A,A	1,1	inf,inf	inf,inf	2.43161,0.482997	0.000107791	0.000107791
1	chr18:22885449:G:A	22885449	NA,A	NA,G	NA,1	NA,inf	NA,inf	NA,0.226794	0.000107788	0.000107788
1	chr18:23744228:T:C	23744228	NA,C	NA,T	NA,1	NA,inf	NA,inf	NA,0.186517	0.000107778	0.000107778
1	chr18:23927526:A:G	23927526	NA,G	NA,A	NA,1	NA,inf	NA,inf	NA,0.211223	0.00010777	0.00010777
1	chr18:24320451:G:C	24320451	NA,C	NA,G	NA,1	NA,inf	NA,inf	NA,0.21611	0.000107766	0.000107766
1	chr18:23075057:G:A	23075057	NA,A	NA,G	NA,1	NA,-inf	NA,inf	NA,0.0859064	0.000107731	0.000107731
1	chr18:23940309:G:C	23940309	NA,C	NA,G	NA,1	NA,inf	NA,inf	NA,0.208894	0.000107716	0.000107716
1	chr18:23391933:TTTC:T	23391933	NA,T	NA,TTTC	NA,1	NA,-inf	NA,inf	NA,0.155187	0.000107689	0.000107689
1	chr18:23462208:C:T	23462208	NA,T	NA,C	NA,1	NA,-inf	NA,inf	NA,0.213814	0.000107666	0.000107666
1	chr18:22950718:C:G	22950718	NA,G	NA,C	NA,1	NA,-inf	NA,inf	NA,0.296673	0.000107664	0.000107664
1	chr18:23614132:G:A	23614132	NA,A	NA,G	NA,1	NA,inf	NA,inf	NA,0.156265	0.000107662	0.000107662
1	chr18:24243185:C:T	24243185	NA,T	NA,C	NA,1	NA,-inf	NA,inf	NA,0.197823	0.000107633	0.000107633
1	chr18:24313913:G:A	24313913	NA,A	NA,G	NA,1	NA,-inf	NA,inf	NA,0.217182	0.000107632	0.000107632
1	chr18:23935427:G:A	23935427	NA,A	NA,G	NA,1	NA,-inf	NA,inf	NA,0.202894	0.000107586	0.000107586
1	chr18:24185895:T:C	24185895	NA,C	NA,T	NA,1	NA,-inf	NA,inf	NA,0.232762	0.000107539	0.000107539
1	chr18:22803299:T:C	22803299	C,C	T,T	1,1	-inf,-inf	inf,inf	0.525528,0.942675	0.000107515	0.000107515
1	chr18:23980015:G:A	23980015	NA,A	NA,G	NA,1	NA,inf	NA,inf	NA,0.22969	0.000107506	0.000107506
1	chr18:24058926:A:T	24058926	NA,T	NA,A	NA,1	NA,inf	NA,inf	NA,0.235736	0.000107485	0.000107485
1	chr18:24002481:A:G	24002481	NA,G	NA,A	NA,1	NA,-inf	NA,inf	NA,0.270972	0.000107474	0.000107474
1	chr18:24352584:C:T	24352584	NA,T	NA,C	NA,1	NA,inf	NA,inf	NA,0.221086	0.000107427	0.000107427
1	chr18:23237893:C:T	23237893	NA,T	NA,C	NA,1	NA,-inf	NA,inf	NA,0.262492	0.000107338	0.000107338
1	chr18:23509632:G:A	23509632	NA,A	NA,G	NA,1	NA,inf	NA,inf	NA,0.140484	0.000107333	0.000107333
1	chr18:23882932:A:C	23882932	NA,C	NA,A	NA,1	NA,inf	NA,inf	NA,0.1795	0.000107317	0.000107317
1	chr18:22656274:C:T	22656274	NA,T	NA,C	NA,1	NA,inf	NA,inf	NA,0.184701	0.000107268	0.000107268
1	chr18:23604016:T:C	23604016	NA,C	NA,T	NA,1	NA,-inf	NA,inf	NA,0.307738	0.000107263	0.000107263
1	chr18:24372105:T:G	24372105	NA,G	NA,T	NA,1	NA,inf	NA,inf	NA,0.167484	0.000107232	0.000107232
1	chr18:23158998:G:A	23158998	NA,A	NA,G	NA,1	NA,-inf	NA,inf	NA,0.0917976	0.00010723	0.00010723
1	chr18:24067363:G:C	24067363	NA,C	NA,G	NA,1	NA,inf	NA,inf	NA,0.242807	0.000107219	0.000107219
1	chr18:24379330:G:T	24379330	NA,T	NA,G	NA,1	NA,-inf	NA,inf	NA,0.26912	0.000107218	0.000107218
1	chr18:23345999:A:C	23345999	C,C	A,A	1,1	inf,inf	inf,inf	0.100634,1.51055	0.000107204	0.000107204
1	chr18:24327659:T:G	24327659	NA,G	NA,T	NA,1	NA,-inf	NA,inf	NA,0.232434	0.000107173	0.000107173
1	chr18:23107276:G:A	23107276	NA,A	NA,G	NA,1	NA,inf	NA,inf	NA,0.130359	0.000107162	0.000107162
1	chr18:23645406:T:C	23645406	NA,C	NA,T	NA,1	NA,inf	NA,inf	NA,0.21631	0.000107159	0.000107159
1	chr18:23548378:T:C	23548378	NA,C	NA,T	NA,1	NA,inf	NA,inf	NA,0.157377	0.000107151	0.000107151
1	chr18:23744570:A:G	23744570	NA,G	NA,A	NA,1	NA,inf	NA,inf	NA,0.247244	0.000107067	0.000107067
1	chr18:23989235:G:A	23989235	NA,A	NA,G	NA,1	NA,inf	NA,inf	NA,0.16005	0.000107061	0.000107061
1	chr18:23652474:C:T	23652474	NA,T	NA,C	NA,1	NA,inf	NA,inf	NA,0.212479	0.000107045	0.000107045
1	chr18:23020601:T:A	23020601	NA,A	NA,T	NA,1	NA,-inf	NA,inf	NA,0.110627	0.000107002	0.000107002
1	chr18:23282370:C:G	23282370	NA,G	NA,C	NA,1	NA,inf	NA,inf	NA,0.23213	0.000107001	0.000107001
1	chr18:24227586:T:C	24227586	NA,C	NA,T	NA,1	NA,-inf	NA,inf	NA,0.238478	0.000106986	0.000106986
1	chr18:23592412:G:C	23592412	NA,C	NA,G	NA,1	NA,inf	NA,inf	NA,0.199898	0.000106961	0.000106961
1	chr18:23124313:A:G	23124313	NA,G	NA,A	NA,1	NA,inf	NA,inf	NA,0.31486	0.000106955	0.000106955
1	chr18:24382157:T:C	24382157	NA,C	NA,T	NA,1	NA,inf	NA,inf	NA,0.182487	0.000106947	0.000106947
1	chr18:23236402:A:G	23236402	NA,G	NA,A	NA,1	NA,inf	NA,inf	NA,0.128503	0.000106895	0.000106895
1	chr18:23921512:A:G	23921512	NA,G	NA,A	NA,1	NA,-inf	NA,inf	NA,0.255551	0.000106895	0.000106895
1	chr18:23264201:T:C	23264201	NA,C	NA,T	NA,1	NA,inf	NA,inf	NA,0.113548	0.000106873	0.000106873
1	chr18:23161757:A:C	23161757	NA,C	NA,A	NA,1	NA,-inf	NA,inf	NA,0.269909	0.000106863	0.000106863
1	chr18:23860059:C:T	23860059	NA,T	NA,C	NA,1	NA,inf	NA,inf	NA,0.207255	0.00010686	0.00010686
1	chr18:23471541:G:A	23471541	NA,A	NA,G	NA,1	NA,inf	NA,inf	NA,0.132235	0.00010686	0.00010686
1	chr18:23526674:A:C	23526674	NA,C	NA,A	NA,1	NA,-inf	NA,inf	NA,0.163379	0.000106844	0.000106844
1	chr18:23728003:G:A	23728003	NA,A	NA,G	NA,1	NA,-inf	NA,inf	NA,0.219107	0.000106839	0.000106839
1	chr18:23086808:C:A	23086808	NA,A	NA,C	NA,1	NA,inf	NA,inf	NA,0.11725	0.000106821	0.000106821
1	chr18:23922884:G:T	23922884	NA,T	NA,G	NA,1	NA,-inf	NA,inf	NA,0.254554	0.000106812	0.000106812
1	chr18:23837730:T:G	23837730	NA,G	NA,T	NA,1	NA,inf	NA,inf	NA,0.145885	0.000106752	0.000106752
1	chr18:23535505:G:A	23535505	NA,A	NA,G	NA,1	NA,inf	NA,inf	NA,0.155118	0.000106749	0.000106749
1	chr18:23496849:T:C	23496849	NA,C	NA,T	NA,1	NA,inf	NA,inf	NA,0.202476	0.000106742	0.000106742
1	chr18:23964829:G:A	23964829	NA,A	NA,G	NA,1	NA,inf	NA,inf	NA,0.124032	0.000106741	0.000106741
1	chr18:24123368:T:C	24123368	NA,C	NA,T	NA,1	NA,-inf	NA,inf	NA,0.218025	0.000106736	0.000106736
1	chr18:23690756:G:A	23690756	NA,A	NA,G	NA,1	NA,inf	NA,inf	NA,0.174449	0.000106701	0.000106701
1	chr18:24137256:T:C	24137256	NA,C	NA,T	NA,1	NA,inf	NA,inf	NA,0.176878	0.000106693	0.000106693
1	chr18:24131609:G:A	24131609	NA,A	NA,G	NA,1	NA,inf	NA,inf	NA,0.203601	0.000106681	0.000106681
1	chr18:23059469:A:G	23059469	NA,G	NA,A	NA,1	NA,-inf	NA,inf	NA,0.31282	0.000106673	0.000106673
1	chr18:24059698:C:A	24059698	NA,A	NA,C	NA,1	NA,inf	NA,inf	NA,0.20093	0.000106663	0.000106663
1	chr18:23267854:C:T	23267854	NA,T	NA,C	NA,1	NA,-inf	NA,inf	NA,0.245114	0.00010665	0.00010665
1	chr18:23493917:G:A	23493917	NA,A	NA,G	NA,1	NA,-inf	NA,inf	NA,0.23511	0.000106649	0.000106649
1	chr18:23962658:A:G	23962658	NA,G	NA,A	NA,1	NA,-inf	NA,inf	NA,0.122815	0.000106648	0.000106648
1	chr18:23991782:C:T	23991782	T,T	C,C	1,1	inf,-inf	inf,inf	0.87245,0.93734	0.000106633	0.000106633
1	chr18:24164514:T:C	24164514	NA,C	NA,T	NA,1	NA,-inf	NA,inf	NA,0.189692	0.000106588	0.000106588
1	chr18:23858668:T:C	23858668	NA,C	NA,T	NA,1	NA,inf	NA,inf	NA,0.138434	0.000106571	0.000106571
1	chr18:23315841:T:C	23315841	NA,C	NA,T	NA,1	NA,inf	NA,inf	NA,0.219404	0.000106559	0.000106559
1	chr18:24046938:T:A	24046938	NA,A	NA,T	NA,1	NA,-inf	NA,inf	NA,0.191823	0.000106556	0.000106556
1	chr18:23968993:G:A	23968993	NA,A	NA,G	NA,1	NA,inf	NA,inf	NA,0.121069	0.000106549	0.000106549
1	chr18:24219306:A:G	24219306	NA,G	NA,A	NA,1	NA,inf	NA,inf	NA,0.208012	0.000106504	0.000106504
1	chr18:24084249:T:G	24084249	G,NA	T,NA	1,NA	inf,NA	inf,NA	1.04444,NA	0.000106499	0.000106499
1	chr18:24097522:T:C	24097522	NA,C	NA,T	NA,1	NA,inf	NA,inf	NA,0.203096	0.000106466	0.000106466
1	chr18:24161881:A:G	24161881	NA,G	NA,A	NA,1	NA,inf	NA,inf	NA,0.184642	0.000106436	0.000106436
1	chr18:23256512:G:C	23256512	NA,C	NA,G	NA,1	NA,-inf	NA,inf	NA,0.258285	0.000106431	0.000106431
1	chr18:24163401:C:G	24163401	NA,G	NA,C	NA,1	NA,inf	NA,inf	NA,0.155461	0.000106385	0.000106385
1	chr18:24152060:T:C	24152060	NA,C	NA,T	NA,1	NA,-inf	NA,inf	NA,0.219752	0.000106339	0.000106339
1	chr18:23602130:G:A	23602130	NA,A	NA,G	NA,1	NA,-inf	NA,inf	NA,0.298408	0.000106327	0.000106327
1	chr18:23327889:G:T	23327889	NA,T	NA,G	NA,1	NA,inf	NA,inf	NA,0.213843	0.000106252	0.000106252
1	chr18:23306832:T:C	23306832	NA,C	NA,T	NA,1	NA,inf	NA,inf	NA,0.197	0.000106246	0.000106246
1	chr18:24007458:G:A	24007458	NA,A	NA,G	NA,1	NA,-inf	NA,inf	NA,0.218171	0.000106243	0.000106243
1	chr18:23533665:T:C	23533665	NA,C	NA,T	NA,1	NA,inf	NA,inf	NA,0.14964	0.000106233	0.000106233
1	chr18:23633064:T:G	23633064	NA,G	NA,T	NA,1	NA,-inf	NA,inf	NA,0.288421	0.000106209	0.000106209
1	chr18:23512301:G:A	23512301	NA,A	NA,G	NA,1	NA,inf	NA,inf	NA,0.13006	0.000106202	0.000106202
1	chr18:23351129:G:A	23351129	NA,A	NA,G	NA,1	NA,-inf	NA,inf	NA,0.127654	0.000106189	0.000106189
1	chr18:23046343:C:A	23046343	NA,A	NA,C	NA,1	NA,inf	NA,inf	NA,0.303807	0.00010616	0.00010616
1	chr18:23115088:T:G	23115088	NA,G	NA,T	NA,1	NA,-inf	NA,inf	NA,0.0826095	0.000106116	0.000106116
1	chr18:24331034:C:T	24331034	NA,T	NA,C	NA,1	NA,inf	NA,inf	NA,0.195753	0.000106104	0.000106104
1	chr18:23124388:T:C	23124388	NA,C	NA,T	NA,1	NA,inf	NA,inf	NA,0.303501	0.000106072	0.000106072
1	chr18:24321597:A:G	24321597	NA,G	NA,A	NA,1	NA,inf	NA,inf	NA,0.19891	0.00010604	0.00010604
1	chr18:23352321:G:A	23352321	NA,A	NA,G	NA,1	NA,-inf	NA,inf	NA,0.221414	0.000106023	0.000106023
1	chr18:23469552:A:G	23469552	NA,G	NA,A	NA,1	NA,inf	NA,inf	NA,0.123344	0.000105919	0.000105919
1	chr18:24037004:A:G	24037004	NA,G	NA,A	NA,1	NA,-inf	NA,inf	NA,0.275211	0.000105908	0.000105908
1	chr18:23849253:C:A	23849253	NA,A	NA,C	NA,1	NA,inf	NA,inf	NA,0.141968	0.000105907	0.000105907
1	chr18:23865943:T:C	23865943	NA,C	NA,T	NA,1	NA,inf	NA,inf	NA,0.132441	0.000105863	0.000105863
1	chr18:22672483:C:T	22672483	NA,T	NA,C	NA,1	NA,inf	NA,inf	NA,0.183356	0.00010584	0.00010584
1	chr18:23310698:A:G	23310698	NA,G	NA,A	NA,1	NA,-inf	NA,inf	NA,0.150131	0.000105802	0.000105802
1	chr18:24352451:G:A	24352451	NA,A	NA,G	NA,1	NA,-inf	NA,inf	NA,0.196519	0.000105794	0.000105794
1	chr18:23908447:G:A	23908447	NA,A	NA,G	NA,1	NA,inf	NA,inf	NA,0.194553	0.000105781	0.000105781
1	chr18:23799740:A:C	23799740	NA,C	NA,A	NA,1	NA,-inf	NA,inf	NA,0.123591	0.000105774	0.000105774
1	chr18:23082652:T:C	23082652	NA,C	NA,T	NA,1	NA,inf	NA,inf	NA,0.289224	0.000105763	0.000105763
1	chr18:24317272:G:A	24317272	NA,A	NA,G	NA,1	NA,inf	NA,inf	NA,0.14464	0.000105755	0.000105755
1	chr18:22874521:G:A	22874521	NA,A	NA,G	NA,1	NA,inf	NA,inf	NA,0.317602	0.000105713	0.000105713
1	chr18:23103836:T:A	23103836	NA,A	NA,T	NA,1	NA,inf	NA,inf	NA,0.0934649	0.000105713	0.000105713
1	chr18:22902846:C:T	22902846	NA,T	NA,C	NA,1	NA,-inf	NA,inf	NA,0.336984	0.000105698	0.000105698
1	chr18:23366774:G:T	23366774	NA,T	NA,G	NA,1	NA,inf	NA,inf	NA,0.174153	0.00010568	0.00010568
1	chr18:23290745:G:A	23290745	NA,A	NA,G	NA,1	NA,inf	NA,inf	NA,0.168993	0.000105647	0.000105647
1	chr18:24376903:C:G	24376903	NA,G	NA,C	NA,1	NA,inf	NA,inf	NA,0.186774	0.000105645	0.000105645
1	chr18:23936185:ACT:A	23936185	NA,A	NA,ACT	NA,1	NA,-inf	NA,inf	NA,0.187294	0.000105622	0.000105622
1	chr18:23033122:C:T	23033122	NA,T	NA,C	NA,1	NA,inf	NA,inf	NA,0.173648	0.000105617	0.000105617
1	chr18:23227309:G:A	23227309	NA,A	NA,G	NA,1	NA,-inf	NA,inf	NA,0.167546	0.000105567	0.000105567
1	chr18:22998823:G:A	22998823	NA,A	NA,G	NA,1	NA,inf	NA,inf	NA,0.265824	0.000105561	0.000105561
1	chr18:23200941:T:C	23200941	NA,C	NA,T	NA,1	NA,-inf	NA,inf	NA,0.190428	0.000105553	0.000105553
1	chr18:24297735:C:T	24297735	NA,T	NA,C	NA,1	NA,-inf	NA,inf	NA,0.205693	0.000105547	0.000105547
1	chr18:23565240:T:C	23565240	NA,C	NA,T	NA,1	NA,-inf	NA,inf	NA,0.298292	0.000105516	0.000105516
1	chr18:24379559:G:A	24379559	NA,A	NA,G	NA,1	NA,inf	NA,inf	NA,0.167559	0.000105507	0.000105507
1	chr18:24301354:T:C	24301354	NA,C	NA,T	NA,1	NA,-inf	NA,inf	NA,0.185138	0.000105505	0.000105505
1	chr18:23004261:C:A	23004261	NA,A	NA,C	NA,1	NA,inf	NA,inf	NA,0.26252	0.000105487	0.000105487
1	chr18:24312821:T:C	24312821	NA,C	NA,T	NA,1	NA,inf	NA,inf	NA,0.175757	0.00010546	0.00010546
1	chr18:23071960:G:A	23071960	NA,A	NA,G	NA,1	NA,inf	NA,inf	NA,0.173269	0.000105449	0.000105449
1	chr18:23733499:C:T	23733499	NA,T	NA,C	NA,1	NA,-inf	NA,inf	NA,0.188746	0.000105448	0.000105448
1	chr18:23981270:C:A	23981270	NA,A	NA,C	NA,1	NA,inf	NA,inf	NA,0.207622	0.000105441	0.000105441
1	chr18:23179523:C:T	23179523	NA,T	NA,C	NA,1	NA,-inf	NA,inf	NA,0.296867	0.000105437	0.000105437
1	chr18:23353603:T:C	23353603	NA,C	NA,T	NA,1	NA,inf	NA,inf	NA,0.248638	0.000105435	0.000105435
1	chr18:23970665:A:G	23970665	NA,G	NA,A	NA,1	NA,inf	NA,inf	NA,0.112117	0.00010542	0.00010542
1	chr18:22658369:G:A	22658369	NA,A	NA,G	NA,1	NA,-inf	NA,inf	NA,0.263992	0.000105394	0.000105394
1	chr18:23057240:A:C	23057240	NA,C	NA,A	NA,1	NA,inf	NA,inf	NA,0.293831	0.000105386	0.000105386
1	chr18:23145806:C:T	23145806	NA,T	NA,C	NA,1	NA,-inf	NA,inf	NA,0.295938	0.000105381	0.000105381
1	chr18:24083675:A:G	24083675	G,NA	A,NA	1,NA	inf,NA	inf,NA	1.03311,NA	0.000105359	0.000105359
1	chr18:23687368:G:A	23687368	NA,A	NA,G	NA,1	NA,inf	NA,inf	NA,0.164892	0.000105359	0.000105359
1	chr18:23509590:G:A	23509590	NA,A	NA,G	NA,1	NA,-inf	NA,inf	NA,0.227018	0.000105344	0.000105344
1	chr18:23672763:G:A	23672763	NA,A	NA,G	NA,1	NA,-inf	NA,inf	NA,0.206808	0.000105328	0.000105328
1	chr18:24226156:C:T	24226156	NA,T	NA,C	NA,1	NA,inf	NA,inf	NA,0.131965	0.000105323	0.000105323
1	chr18:24219409:T:C	24219409	NA,C	NA,T	NA,1	NA,-inf	NA,inf	NA,0.185655	0.000105272	0.000105272
1	chr18:22766044:T:G	22766044	G,G	T,T	1,1	inf,inf	inf,inf	2.40892,0.469796	0.00010527	0.00010527
1	chr18:23716598:C:A	23716598	NA,A	NA,C	NA,1	NA,inf	NA,inf	NA,0.15729	0.000105269	0.000105269
1	chr18:22720052:C:A	22720052	NA,A	NA,C	NA,1	NA,-inf	NA,inf	NA,0.280508	0.000105255	0.000105255
1	chr18:23697973:A:G	23697973	NA,G	NA,A	NA,1	NA,inf	NA,inf	NA,0.180581	0.000105251	0.000105251
1	chr18:24365585:A:G	24365585	NA,G	NA,A	NA,1	NA,inf	NA,inf	NA,0.184477	0.00010525	0.00010525
1	chr18:22789606:A:C	22789606	C,NA	A,NA	1,NA	-inf,NA	inf,NA	1.4907,NA	0.00010523	0.00010523
1	chr18:23861497:G:A	23861497	NA,A	NA,G	NA,1	NA,inf	NA,inf	NA,0.126866	0.000105229	0.000105229
1	chr18:23410503:G:A	23410503	NA,A	NA,G	NA,1	NA,-inf	NA,inf	NA,0.223242	0.000105216	0.000105216
1	chr18:22881321:A:G	22881321	G,G	A,A	1,1	-inf,-inf	inf,inf	0.392448,1.07186	0.000105198	0.000105198
1	chr18:23905875:C:T	23905875	NA,T	NA,C	NA,1	NA,inf	NA,inf	NA,0.157868	0.000105191	0.000105191
1	chr18:23676291:T:TC	23676291	NA,TC	NA,T	NA,1	NA,inf	NA,inf	NA,0.140649	0.000105181	0.000105181
1	chr18:23516543:C:T	23516543	NA,T	NA,C	NA,1	NA,inf	NA,inf	NA,0.120174	0.00010517	0.00010517
1	chr18:23856386:G:A	23856386	NA,A	NA,G	NA,1	NA,inf	NA,inf	NA,0.1259	0.000105151	0.000105151
1	chr18:24005758:C:T	24005758	NA,T	NA,C	NA,1	NA,-inf	NA,inf	NA,0.199266	0.000105135	0.000105135
1	chr18:24322967:A:G	24322967	NA,G	NA,A	NA,1	NA,-inf	NA,inf	NA,0.215472	0.000105111	0.000105111
1	chr18:24322561:T:G	24322561	NA,G	NA,T	NA,1	NA,inf	NA,inf	NA,0.188579	0.000105082	0.000105082
1	chr18:23125156:G:A	23125156	NA,A	NA,G	NA,1	NA,inf	NA,inf	NA,0.291091	0.000105051	0.000105051
1	chr18:22779823:G:A	22779823	NA,A	NA,G	NA,1	NA,inf	NA,inf	NA,0.344546	0.00010504	0.00010504
1	chr18:22886738:C:T	22886738	NA,T	NA,C	NA,1	NA,inf	NA,inf	NA,0.345621	0.000105021	0.000105021
1	chr18:24383646:C:T	24383646	NA,T	NA,C	NA,1	NA,inf	NA,inf	NA,0.180149	0.000104984	0.000104984
1	chr18:23307504:C:T	23307504	NA,T	NA,C	NA,1	NA,-inf	NA,inf	NA,0.155689	0.000104982	0.000104982
1	chr18:24140510:T:TGTG	24140510	NA,TGTG	NA,T	NA,1	NA,inf	NA,inf	NA,0.225845	0.000104947	0.000104947
1	chr18:24323221:G:A	24323221	NA,A	NA,G	NA,1	NA,-inf	NA,inf	NA,0.213809	0.000104939	0.000104939
1	chr18:24072363:G:A	24072363	NA,A	NA,G	NA,1	NA,-inf	NA,inf	NA,0.196211	0.000104905	0.000104905
1	chr18:23464955:G:A	23464955	NA,A	NA,G	NA,1	NA,inf	NA,inf	NA,0.165533	0.000104898	0.000104898
1	chr18:24266892:TAATA:T	24266892	NA,T	NA,TAATA	NA,1	NA,inf	NA,inf	NA,0.157937	0.000104869	0.000104869
1	chr18:23061577:C:T	23061577	T,T	C,C	1,1	inf,inf	inf,inf	0.183676,1.35366	0.000104852	0.000104852
1	chr18:24302787:C:T	24302787	NA,T	NA,C	NA,1	NA,inf	NA,inf	NA,0.170754	0.000104846	0.000104846
1	chr18:24262980:G:A	24262980	A,NA	G,NA	1,NA	inf,NA	inf,NA	0.637652,NA	0.000104846	0.000104846
1	chr18:24158679:G:A	24158679	NA,A	NA,G	NA,1	NA,inf	NA,inf	NA,0.185961	0.000104841	0.000104841
1	chr18:23333574:GAAT:G	23333574	G,G	GAAT,GAAT	1,1	inf,inf	inf,inf	0.0624255,1.3714	0.000104783	0.000104783
1	chr18:22762862:G:A	22762862	NA,A	NA,G	NA,1	NA,inf	NA,inf	NA,0.286537	0.000104766	0.000104766
1	chr18:23231018:A:AC	23231018	NA,AC	NA,A	NA,1	NA,inf	NA,inf	NA,0.184421	0.000104747	0.000104747
1	chr18:23020008:C:T	23020008	NA,T	NA,C	NA,1	NA,inf	NA,inf	NA,0.286307	0.000104745	0.000104745
1	chr18:23246589:C:T	23246589	NA,T	NA,C	NA,1	NA,-inf	NA,inf	NA,0.0941411	0.000104743	0.000104743
1	chr18:24091549:G:A	24091549	NA,A	NA,G	NA,1	NA,-inf	NA,inf	NA,0.221727	0.000104719	0.000104719
1	chr18:22907817:G:A	22907817	NA,A	NA,G	NA,1	NA,inf	NA,inf	NA,0.342705	0.000104712	0.000104712
1	chr18:24192226:C:T	24192226	NA,T	NA,C	NA,1	NA,-inf	NA,inf	NA,0.221111	0.000104658	0.000104658
1	chr18:22926160:C:T	22926160	NA,T	NA,C	NA,1	NA,inf	NA,inf	NA,0.341902	0.000104653	0.000104653
1	chr18:24379913:A:G	24379913	NA,G	NA,A	NA,1	NA,inf	NA,inf	NA,0.15396	0.00010465	0.00010465
1	chr18:23574456:C:A	23574456	NA,A	NA,C	NA,1	NA,inf	NA,inf	NA,0.111098	0.000104592	0.000104592
1	chr18:23283389:G:A	23283389	NA,A	NA,G	NA,1	NA,inf	NA,inf	NA,0.112032	0.000104544	0.000104544
1	chr18:24164078:C:G	24164078	NA,G	NA,C	NA,1	NA,inf	NA,inf	NA,0.164879	0.000104537	0.000104537
1	chr18:23122033:G:T	23122033	NA,T	NA,G	NA,1	NA,inf	NA,inf	NA,0.329426	0.000104513	0.000104513
1	chr18:24234150:G:A	24234150	A,NA	G,NA	1,NA	inf,NA	inf,NA	0.725049,NA	0.000104503	0.000104503
1	chr18:23016624:T:C	23016624	NA,C	NA,T	NA,1	NA,-inf	NA,inf	NA,0.175289	0.000104496	0.000104496
1	chr18:23072758:C:T	23072758	NA,T	NA,C	NA,1	NA,inf	NA,inf	NA,0.16282	0.000104467	0.000104467
1	chr18:22870387:G:C	22870387	NA,C	NA,G	NA,1	NA,inf	NA,inf	NA,0.301646	0.000104466	0.000104466
1	chr18:24164795:A:G	24164795	NA,G	NA,A	NA,1	NA,inf	NA,inf	NA,0.163835	0.000104442	0.000104442
1	chr18:24107576:C:T	24107576	NA,T	NA,C	NA,1	NA,inf	NA,inf	NA,0.194665	0.000104434	0.000104434
1	chr18:24295001:T:C	24295001	C,NA	T,NA	1,NA	inf,NA	inf,NA	0.831283,NA	0.000104433	0.000104433
1	chr18:24356446:G:T	24356446	NA,T	NA,G	NA,1	NA,inf	NA,inf	NA,0.167698	0.000104427	0.000104427
1	chr18:24332502:A:C	24332502	NA,C	NA,A	NA,1	NA,inf	NA,inf	NA,0.156171	0.000104406	0.000104406
1	chr18:23754468:C:T	23754468	NA,T	NA,C	NA,1	NA,inf	NA,inf	NA,0.158617	0.000104382	0.000104382
1	chr18:23337867:C:G	23337867	NA,G	NA,C	NA,1	NA,inf	NA,inf	NA,0.265368	0.000104366	0.000104366
1	chr18:24013734:A:C	24013734	NA,C	NA,A	NA,1	NA,-inf	NA,inf	NA,0.186672	0.000104365	0.000104365
1	chr18:23894601:G:A	23894601	NA,A	NA,G	NA,1	NA,-inf	NA,inf	NA,0.170408	0.000104364	0.000104364
1	chr18:24042200:A:G	24042200	NA,G	NA,A	NA,1	NA,inf	NA,inf	NA,0.151069	0.000104351	0.000104351
1	chr18:23151164:A:G	23151164	NA,G	NA,A	NA,1	NA,-inf	NA,inf	NA,0.0235379	0.000104344	0.000104344
1	chr18:23184574:G:A	23184574	NA,A	NA,G	NA,1	NA,inf	NA,inf	NA,0.276141	0.000104336	0.000104336
1	chr18:24367170:G:C	24367170	NA,C	NA,G	NA,1	NA,-inf	NA,inf	NA,0.183979	0.00010433	0.00010433
1	chr18:23261906:G:A	23261906	NA,A	NA,G	NA,1	NA,inf	NA,inf	NA,0.190527	0.000104301	0.000104301
1	chr18:22695026:T:G	22695026	NA,G	NA,T	NA,1	NA,inf	NA,inf	NA,0.143716	0.000104292	0.000104292
1	chr18:23125194:G:A	23125194	NA,A	NA,G	NA,1	NA,inf	NA,inf	NA,0.282037	0.000104258	0.000104258
1	chr18:23136102:G:A	23136102	NA,A	NA,G	NA,1	NA,-inf	NA,inf	NA,0.017832	0.000104247	0.000104247
1	chr18:23356685:A:C	23356685	NA,C	NA,A	NA,1	NA,-inf	NA,inf	NA,0.128112	0.000104214	0.000104214
1	chr18:23861520:G:A	23861520	NA,A	NA,G	NA,1	NA,inf	NA,inf	NA,0.116382	0.000104204	0.000104204
1	chr18:23893275:A:G	23893275	NA,G	NA,A	NA,1	NA,inf	NA,inf	NA,0.0881312	0.000104188	0.000104188
1	chr18:23932715:G:C	23932715	NA,C	NA,G	NA,1	NA,inf	NA,inf	NA,0.159748	0.000104163	0.000104163
1	chr18:23583440:G:C	23583440	NA,C	NA,G	NA,1	NA,inf	NA,inf	NA,0.144108	0.000104123	0.000104123
1	chr18:22762857:A:T	22762857	NA,T	NA,A	NA,1	NA,inf	NA,inf	NA,0.278	0.000104108	0.000104108
1	chr18:23181371:C:T	23181371	NA,T	NA,C	NA,1	NA,inf	NA,inf	NA,0.296165	0.000104099	0.000104099
1	chr18:23891804:C:T	23891804	NA,T	NA,C	NA,1	NA,inf	NA,inf	NA,0.108773	0.00010406	0.00010406
1	chr18:22940563:G:A	22940563	NA,A	NA,G	NA,1	NA,-inf	NA,inf	NA,0.199395	0.000104036	0.000104036
1	chr18:23267063:T:C	23267063	NA,C	NA,T	NA,1	NA,-inf	NA,inf	NA,0.219221	0.000104005	0.000104005
1	chr18:23796988:G:A	23796988	NA,A	NA,G	NA,1	NA,inf	NA,inf	NA,0.187541	0.000103993	0.000103993
1	chr18:23147086:G:A	23147086	NA,A	NA,G	NA,1	NA,-inf	NA,inf	NA,0.223551	0.000103992	0.000103992
1	chr18:23797785:T:G	23797785	NA,G	NA,T	NA,1	NA,inf	NA,inf	NA,0.150056	0.000103989	0.000103989
1	chr18:23488383:T:C	23488383	NA,C	NA,T	NA,1	NA,inf	NA,inf	NA,0.164585	0.000103987	0.000103987
1	chr18:23235469:G:A	23235469	NA,A	NA,G	NA,1	NA,inf	NA,inf	NA,0.132024	0.000103982	0.000103982
1	chr18:23511420:C:T	23511420	NA,T	NA,C	NA,1	NA,inf	NA,inf	NA,0.10795	0.000103972	0.000103972
1	chr18:23188000:G:A	23188000	NA,A	NA,G	NA,1	NA,inf	NA,inf	NA,0.361451	0.000103964	0.000103964
1	chr18:24341539:A:G	24341539	NA,G	NA,A	NA,1	NA,inf	NA,inf	NA,0.159305	0.000103952	0.000103952
1	chr18:24008734:G:A	24008734	NA,A	NA,G	NA,1	NA,-inf	NA,inf	NA,0.234602	0.000103951	0.000103951
1	chr18:23243904:A:G	23243904	NA,G	NA,A	NA,1	NA,inf	NA,inf	NA,0.245938	0.000103934	0.000103934
1	chr18:23103045:A:G	23103045	NA,G	NA,A	NA,1	NA,-inf	NA,inf	NA,0.0790218	0.000103925	0.000103925
1	chr18:22956661:T:C	22956661	NA,C	NA,T	NA,1	NA,inf	NA,inf	NA,0.305493	0.000103911	0.000103911
1	chr18:24328203:C:T	24328203	NA,T	NA,C	NA,1	NA,inf	NA,inf	NA,0.133475	0.00010391	0.00010391
1	chr18:22975616:G:A	22975616	NA,A	NA,G	NA,1	NA,inf	NA,inf	NA,0.123354	0.00010391	0.00010391
1	chr18:24071673:G:A	24071673	NA,A	NA,G	NA,1	NA,-inf	NA,inf	NA,0.174659	0.000103906	0.000103906
1	chr18:24033726:G:A	24033726	NA,A	NA,G	NA,1	NA,-inf	NA,inf	NA,0.250748	0.000103887	0.000103887
1	chr18:23236721:G:A	23236721	NA,A	NA,G	NA,1	NA,-inf	NA,inf	NA,0.14805	0.000103857	0.000103857
1	chr18:22724428:T:C	22724428	NA,C	NA,T	NA,1	NA,-inf	NA,inf	NA,0.0800436	0.000103849	0.000103849
1	chr18:24071610:CT:C	24071610	NA,C	NA,CT	NA,1	NA,-inf	NA,inf	NA,0.173932	0.000103844	0.000103844
1	chr18:23685600:G:C	23685600	NA,C	NA,G	NA,1	NA,-inf	NA,inf	NA,0.203824	0.000103816	0.000103816
1	chr18:23644063:C:A	23644063	NA,A	NA,C	NA,1	NA,-inf	NA,inf	NA,0.209036	0.000103803	0.000103803
1	chr18:22993859:A:G	22993859	NA,G	NA,A	NA,1	NA,inf	NA,inf	NA,0.242767	0.000103803	0.000103803
1	chr18:23788665:T:G	23788665	NA,G	NA,T	NA,1	NA,inf	NA,inf	NA,0.136339	0.00010379	0.00010379
1	chr18:22672612:A:G	22672612	NA,G	NA,A	NA,1	NA,inf	NA,inf	NA,0.10617	0.000103777	0.000103777
1	chr18:22937671:T:G	22937671	NA,G	NA,T	NA,1	NA,inf	NA,inf	NA,0.189015	0.000103759	0.000103759
1	chr18:23106815:C:T	23106815	NA,T	NA,C	NA,1	NA,-inf	NA,inf	NA,0.0148075	0.000103746	0.000103746
1	chr18:24310629:A:G	24310629	NA,G	NA,A	NA,1	NA,inf	NA,inf	NA,0.157009	0.000103741	0.000103741
1	chr18:24168817:C:T	24168817	NA,T	NA,C	NA,1	NA,inf	NA,inf	NA,0.156105	0.000103733	0.000103733
1	chr18:23341516:A:G	23341516	G,G	A,A	1,1	inf,inf	inf,inf	0.0677751,1.3775	0.000103725	0.000103725
1	chr18:24143958:C:T	24143958	NA,T	NA,C	NA,1	NA,-inf	NA,inf	NA,0.186307	0.000103719	0.000103719
1	chr18:23589003:C:T	23589003	NA,T	NA,C	NA,1	NA,-inf	NA,inf	NA,0.188694	0.000103686	0.000103686
1	chr18:23083230:A:T	23083230	NA,T	NA,A	NA,1	NA,inf	NA,inf	NA,0.250972	0.000103684	0.000103684
1	chr18:23282034:G:A	23282034	NA,A	NA,G	NA,1	NA,inf	NA,inf	NA,0.151674	0.000103676	0.000103676
1	chr18:24306619:T:G	24306619	NA,G	NA,T	NA,1	NA,-inf	NA,inf	NA,0.201828	0.000103644	0.000103644
1	chr18:24035316:A:T	24035316	NA,T	NA,A	NA,1	NA,inf	NA,inf	NA,0.173899	0.000103627	0.000103627
1	chr18:23857576:A:G	23857576	NA,G	NA,A	NA,1	NA,inf	NA,inf	NA,0.158958	0.000103619	0.000103619
1	chr18:24355326:AC:A	24355326	NA,A	NA,AC	NA,1	NA,inf	NA,inf	NA,0.152659	0.000103608	0.000103608
1	chr18:23179942:G:A	23179942	NA,A	NA,G	NA,1	NA,inf	NA,inf	NA,0.206877	0.00010359	0.00010359
1	chr18:23513960:G:A	23513960	NA,A	NA,G	NA,1	NA,inf	NA,inf	NA,0.103879	0.00010359	0.00010359
1	chr18:23883762:C:A	23883762	NA,A	NA,C	NA,1	NA,inf	NA,inf	NA,0.119746	0.000103583	0.000103583
1	chr18:24370303:C:G	24370303	NA,G	NA,C	NA,1	NA,-inf	NA,inf	NA,0.184259	0.000103572	0.000103572
1	chr18:24320279:T:C	24320279	NA,C	NA,T	NA,1	NA,-inf	NA,inf	NA,0.201019	0.000103564	0.000103564
1	chr18:23904634:C:T	23904634	NA,T	NA,C	NA,1	NA,inf	NA,inf	NA,0.139682	0.000103563	0.000103563
1	chr18:22837458:G:A	22837458	NA,A	NA,G	NA,1	NA,-inf	NA,inf	NA,0.0866221	0.000103561	0.000103561
1	chr18:24302116:C:T	24302116	NA,T	NA,C	NA,1	NA,inf	NA,inf	NA,0.156183	0.00010356	0.00010356
1	chr18:24263802:A:AT	24263802	NA,AT	NA,A	NA,1	NA,inf	NA,inf	NA,0.143502	0.000103559	0.000103559
1	chr18:23769939:A:C	23769939	NA,C	NA,A	NA,1	NA,inf	NA,inf	NA,0.153643	0.00010354	0.00010354
1	chr18:23860177:C:T	23860177	NA,T	NA,C	NA,1	NA,inf	NA,inf	NA,0.109332	0.000103536	0.000103536
1	chr18:24228929:G:A	24228929	NA,A	NA,G	NA,1	NA,-inf	NA,inf	NA,0.173344	0.000103484	0.000103484
1	chr18:23204380:A:G	23204380	NA,G	NA,A	NA,1	NA,inf	NA,inf	NA,0.101445	0.000103468	0.000103468
1	chr18:23565893:G:GTTATC	23565893	NA,GTTATC	NA,G	NA,1	NA,-inf	NA,inf	NA,0.271814	0.000103468	0.000103468
1	chr18:23130351:A:T	23130351	NA,T	NA,A	NA,1	NA,-inf	NA,inf	NA,0.0309795	0.000103435	0.000103435
1	chr18:23715215:G:A	23715215	NA,A	NA,G	NA,1	NA,inf	NA,inf	NA,0.115032	0.000103423	0.000103423
1	chr18:23194231:A:G	23194231	NA,G	NA,A	NA,1	NA,inf	NA,inf	NA,0.0740353	0.000103381	0.000103381
1	chr18:22652443:A:G	22652443	NA,G	NA,A	NA,1	NA,-inf	NA,inf	NA,0.123007	0.000103373	0.000103373
1	chr18:23250923:C:T	23250923	NA,T	NA,C	NA,1	NA,inf	NA,inf	NA,0.0726749	0.000103349	0.000103349
1	chr18:24153972:A:G	24153972	NA,G	NA,A	NA,1	NA,inf	NA,inf	NA,0.20476	0.000103331	0.000103331
1	chr18:23103015:A:T	23103015	NA,T	NA,A	NA,1	NA,inf	NA,inf	NA,0.0941416	0.000103289	0.000103289
1	chr18:22819252:T:C	22819252	NA,C	NA,T	NA,1	NA,inf	NA,inf	NA,0.270146	0.000103281	0.000103281
1	chr18:23039807:A:G	23039807	NA,G	NA,A	NA,1	NA,inf	NA,inf	NA,0.0786863	0.000103256	0.000103256
1	chr18:23069872:A:T	23069872	NA,T	NA,A	NA,1	NA,-inf	NA,inf	NA,0.137627	0.000103243	0.000103243
1	chr18:23672604:T:A	23672604	NA,A	NA,T	NA,1	NA,-inf	NA,inf	NA,0.20023	0.000103241	0.000103241
1	chr18:24093883:C:G	24093883	NA,G	NA,C	NA,1	NA,-inf	NA,inf	NA,0.172777	0.000103226	0.000103226
1	chr18:24024585:A:G	24024585	NA,G	NA,A	NA,1	NA,-inf	NA,inf	NA,0.190935	0.000103197	0.000103197
1	chr18:23978896:G:A	23978896	NA,A	NA,G	NA,1	NA,inf	NA,inf	NA,0.0915776	0.000103197	0.000103197
1	chr18:24175714:C:T	24175714	NA,T	NA,C	NA,1	NA,inf	NA,inf	NA,0.173644	0.000103172	0.000103172
1	chr18:24341306:C:T	24341306	NA,T	NA,C	NA,1	NA,-inf	NA,inf	NA,0.170217	0.000103165	0.000103165
1	chr18:24022981:G:A	24022981	NA,A	NA,G	NA,1	NA,-inf	NA,inf	NA,0.15925	0.000103154	0.000103154
1	chr18:23492808:C:T	23492808	NA,T	NA,C	NA,1	NA,-inf	NA,inf	NA,0.119801	0.000103153	0.000103153
1	chr18:23644223:C:G	23644223	NA,G	NA,C	NA,1	NA,inf	NA,inf	NA,0.165469	0.000103146	0.000103146
1	chr18:23188413:A:C	23188413	NA,C	NA,A	NA,1	NA,inf	NA,inf	NA,0.369195	0.00010311	0.00010311
1	chr18:23112153:C:T	23112153	NA,T	NA,C	NA,1	NA,inf	NA,inf	NA,0.0921598	0.000103107	0.000103107
1	chr18:23295722:G:A	23295722	NA,A	NA,G	NA,1	NA,inf	NA,inf	NA,0.0983128	0.000103097	0.000103097
1	chr18:23563914:A:G	23563914	NA,G	NA,A	NA,1	NA,-inf	NA,inf	NA,0.266925	0.000103088	0.000103088
1	chr18:23668559:C:T	23668559	NA,T	NA,C	NA,1	NA,-inf	NA,inf	NA,0.204818	0.000103086	0.000103086
1	chr18:24266572:C:G	24266572	NA,G	NA,C	NA,1	NA,inf	NA,inf	NA,0.150139	0.000103084	0.000103084
1	chr18:24157226:T:C	24157226	NA,C	NA,T	NA,1	NA,inf	NA,inf	NA,0.201677	0.000103079	0.000103079
1	chr18:23431681:G:A	23431681	NA,A	NA,G	NA,1	NA,-inf	NA,inf	NA,0.125332	0.000102997	0.000102997
1	chr18:24267652:T:TA	24267652	NA,TA	NA,T	NA,1	NA,-inf	NA,inf	NA,0.190734	0.000102992	0.000102992
1	chr18:23482731:A:T	23482731	T,T	A,A	1,1	-inf,inf	inf,inf	0.171732,1.20988	0.000102987	0.000102987
1	chr18:23386027:G:A	23386027	NA,A	NA,G	NA,1	NA,inf	NA,inf	NA,0.136607	0.000102987	0.000102987
1	chr18:24057325:T:A	24057325	NA,A	NA,T	NA,1	NA,-inf	NA,inf	NA,0.152011	0.000102984	0.000102984
1	chr18:23078002:G:A	23078002	NA,A	NA,G	NA,1	NA,inf	NA,inf	NA,0.268454	0.000102953	0.000102953
1	chr18:23562376:T:C	23562376	C,C	T,T	1,1	-inf,inf	inf,inf	1.25075,0.805384	0.000102953	0.000102953
1	chr18:24320663:A:G	24320663	NA,G	NA,A	NA,1	NA,inf	NA,inf	NA,0.150783	0.000102941	0.000102941
1	chr18:24314803:TA:T	24314803	NA,T	NA,TA	NA,1	NA,inf	NA,inf	NA,0.169434	0.000102908	0.000102908
1	chr18:23629054:G:A	23629054	NA,A	NA,G	NA,1	NA,-inf	NA,inf	NA,0.19006	0.000102851	0.000102851
1	chr18:23048723:A:C	23048723	NA,C	NA,A	NA,1	NA,inf	NA,inf	NA,0.110467	0.000102849	0.000102849
1	chr18:24127786:G:A	24127786	NA,A	NA,G	NA,1	NA,inf	NA,inf	NA,0.160605	0.000102846	0.000102846
1	chr18:23725561:G:T	23725561	NA,T	NA,G	NA,1	NA,inf	NA,inf	NA,0.130536	0.00010284	0.00010284
1	chr18:23190838:G:A	23190838	A,A	G,G	1,1	-inf,-inf	inf,inf	1.49065,1.2418	0.000102838	0.000102838
1	chr18:24244972:T:C	24244972	NA,C	NA,T	NA,1	NA,-inf	NA,inf	NA,0.183113	0.000102823	0.000102823
1	chr18:23471175:TAGTTA:T	23471175	NA,T	NA,TAGTTA	NA,1	NA,-inf	NA,inf	NA,0.159802	0.000102805	0.000102805
1	chr18:23971742:G:T	23971742	NA,T	NA,G	NA,1	NA,inf	NA,inf	NA,0.161761	0.000102765	0.000102765
1	chr18:24155299:T:C	24155299	NA,C	NA,T	NA,1	NA,inf	NA,inf	NA,0.139921	0.00010276	0.00010276
1	chr18:23471015:G:A	23471015	NA,A	NA,G	NA,1	NA,-inf	NA,inf	NA,0.159169	0.000102757	0.000102757
1	chr18:24039538:C:T	24039538	NA,T	NA,C	NA,1	NA,-inf	NA,inf	NA,0.170567	0.000102747	0.000102747
1	chr18:24385145:A:G	24385145	NA,G	NA,A	NA,1	NA,-inf	NA,inf	NA,0.156968	0.000102735	0.000102735
1	chr18:24268311:G:C	24268311	NA,C	NA,G	NA,1	NA,-inf	NA,inf	NA,0.184853	0.000102728	0.000102728
1	chr18:23576242:AAAAC:A	23576242	NA,A	NA,AAAAC	NA,1	NA,-inf	NA,inf	NA,0.157977	0.000102685	0.000102685
1	chr18:24065679:G:A	24065679	NA,A	NA,G	NA,1	NA,-inf	NA,inf	NA,0.185481	0.000102673	0.000102673
1	chr18:22780531:A:G	22780531	G,G	A,A	1,1	inf,inf	inf,inf	2.49771,0.299926	0.000102646	0.000102646
1	chr18:23752782:T:G	23752782	NA,G	NA,T	NA,1	NA,inf	NA,inf	NA,0.138779	0.000102632	0.000102632
1	chr18:24344809:TTTTTTG:T	24344809	NA,T	NA,TTTTTTG	NA,1	NA,inf	NA,inf	NA,0.124532	0.000102632	0.000102632
1	chr18:23797786:G:A	23797786	NA,A	NA,G	NA,1	NA,inf	NA,inf	NA,0.134044	0.000102622	0.000102622
1	chr18:23451792:T:C	23451792	NA,C	NA,T	NA,1	NA,inf	NA,inf	NA,0.0896986	0.000102609	0.000102609
1	chr18:23401135:G:A	23401135	A,A	G,G	1,1	-inf,-inf	inf,inf	2.60215,0.287149	0.000102582	0.000102582
1	chr18:22834571:G:A	22834571	NA,A	NA,G	NA,1	NA,inf	NA,inf	NA,0.275363	0.000102576	0.000102576
1	chr18:23155729:C:T	23155729	NA,T	NA,C	NA,1	NA,inf	NA,inf	NA,0.0904603	0.000102573	0.000102573
1	chr18:24310491:A:G	24310491	NA,G	NA,A	NA,1	NA,-inf	NA,inf	NA,0.154726	0.000102538	0.000102538
1	chr18:23738658:G:A	23738658	A,NA	G,NA	1,NA	inf,NA	inf,NA	0.490649,NA	0.000102535	0.000102535
1	chr18:23024463:A:G	23024463	NA,G	NA,A	NA,1	NA,inf	NA,inf	NA,0.25604	0.000102527	0.000102527
1	chr18:23245988:C:A	23245988	A,NA	C,NA	1,NA	-inf,NA	inf,NA	0.604051,NA	0.000102506	0.000102506
1	chr18:23182077:C:T	23182077	NA,T	NA,C	NA,1	NA,inf	NA,inf	NA,0.0911938	0.000102503	0.000102503
1	chr18:23008637:T:C	23008637	NA,C	NA,T	NA,1	NA,inf	NA,inf	NA,0.224672	0.000102484	0.000102484
1	chr18:23665083:C:T	23665083	NA,T	NA,C	NA,1	NA,inf	NA,inf	NA,0.102141	0.000102461	0.000102461
1	chr18:23517465:C:T	23517465	NA,T	NA,C	NA,1	NA,inf	NA,inf	NA,0.0916824	0.000102412	0.000102412
1	chr18:23698639:T:A	23698639	NA,A	NA,T	NA,1	NA,-inf	NA,inf	NA,0.168378	0.000102393	0.000102393
1	chr18:24153345:T:C	24153345	NA,C	NA,T	NA,1	NA,inf	NA,inf	NA,0.192008	0.00010238	0.00010238
1	chr18:23057076:A:T	23057076	NA,T	NA,A	NA,1	NA,-inf	NA,inf	NA,0.262339	0.000102375	0.000102375
1	chr18:23897618:G:T	23897618	NA,T	NA,G	NA,1	NA,inf	NA,inf	NA,0.1077	0.000102368	0.000102368
1	chr18:23041751:C:T	23041751	T,T	C,C	1,1	-inf,-inf	inf,inf	0.273793,1.28283	0.000102362	0.000102362
1	chr18:23472555:T:C	23472555	NA,C	NA,T	NA,1	NA,-inf	NA,inf	NA,0.153776	0.000102356	0.000102356
1	chr18:24250158:G:T	24250158	NA,T	NA,G	NA,1	NA,inf	NA,inf	NA,0.144205	0.000102347	0.000102347
1	chr18:23769087:G:A	23769087	NA,A	NA,G	NA,1	NA,inf	NA,inf	NA,0.158307	0.000102332	0.000102332
1	chr18:24386172:G:T	24386172	NA,T	NA,G	NA,1	NA,inf	NA,inf	NA,0.128574	0.000102311	0.000102311
1	chr18:24219017:G:A	24219017	NA,A	NA,G	NA,1	NA,inf	NA,inf	NA,0.158097	0.000102302	0.000102302
1	chr18:24073098:T:C	24073098	NA,C	NA,T	NA,1	NA,-inf	NA,inf	NA,0.177231	0.000102293	0.000102293
1	chr18:22716388:C:T	22716388	NA,T	NA,C	NA,1	NA,inf	NA,inf	NA,0.147052	0.000102285	0.000102285
1	chr18:23978428:C:G	23978428	NA,G	NA,C	NA,1	NA,-inf	NA,inf	NA,0.169259	0.000102282	0.000102282
1	chr18:23675696:A:G	23675696	NA,G	NA,A	NA,1	NA,-inf	NA,inf	NA,0.221454	0.000102281	0.000102281
1	chr18:23950786:G:A	23950786	NA,A	NA,G	NA,1	NA,inf	NA,inf	NA,0.135602	0.00010228	0.00010228
1	chr18:23152897:G:A	23152897	NA,A	NA,G	NA,1	NA,-inf	NA,inf	NA,0.17833	0.000102278	0.000102278
1	chr18:24353134:T:C	24353134	NA,C	NA,T	NA,1	NA,inf	NA,inf	NA,0.126356	0.000102269	0.000102269
1	chr18:24121149:T:G	24121149	NA,G	NA,T	NA,1	NA,inf	NA,inf	NA,0.128511	0.000102252	0.000102252
1	chr18:24042719:C:T	24042719	NA,T	NA,C	NA,1	NA,inf	NA,inf	NA,0.13541	0.000102211	0.000102211
1	chr18:24324957:G:A	24324957	NA,A	NA,G	NA,1	NA,inf	NA,inf	NA,0.117802	0.00010219	0.00010219
1	chr18:24002089:T:C	24002089	NA,C	NA,T	NA,1	NA,-inf	NA,inf	NA,0.165035	0.000102178	0.000102178
1	chr18:23120853:G:C	23120853	NA,C	NA,G	NA,1	NA,-inf	NA,inf	NA,0.0382155	0.00010217	0.00010217
1	chr18:23117108:C:T	23117108	NA,T	NA,C	NA,1	NA,inf	NA,inf	NA,0.0564225	0.000102159	0.000102159
1	chr18:23728014:G:A	23728014	NA,A	NA,G	NA,1	NA,-inf	NA,inf	NA,0.200386	0.000102139	0.000102139
1	chr18:24031766:A:G	24031766	NA,G	NA,A	NA,1	NA,-inf	NA,inf	NA,0.139542	0.000102116	0.000102116
1	chr18:23874344:C:T	23874344	NA,T	NA,C	NA,1	NA,inf	NA,inf	NA,0.0876565	0.000102111	0.000102111
1	chr18:23165389:G:A	23165389	NA,A	NA,G	NA,1	NA,-inf	NA,inf	NA,0.0170639	0.000102084	0.000102084
1	chr18:22735647:C:T	22735647	NA,T	NA,C	NA,1	NA,inf	NA,inf	NA,0.125609	0.000102074	0.000102074
1	chr18:23169944:C:T	23169944	NA,T	NA,C	NA,1	NA,-inf	NA,inf	NA,0.0375073	0.000102068	0.000102068
1	chr18:23563028:A:T	23563028	T,T	A,A	1,1	-inf,inf	inf,inf	1.24756,0.804501	0.000102059	0.000102059
1	chr18:24290730:C:T	24290730	NA,T	NA,C	NA,1	NA,inf	NA,inf	NA,0.133908	0.00010205	0.00010205
1	chr18:23183196:C:T	23183196	NA,T	NA,C	NA,1	NA,-inf	NA,inf	NA,0.0427549	0.000102039	0.000102039
1	chr18:23064191:A:C	23064191	NA,C	NA,A	NA,1	NA,inf	NA,inf	NA,0.0659049	0.000102012	0.000102012
1	chr18:23923530:C:T	23923530	NA,T	NA,C	NA,1	NA,inf	NA,inf	NA,0.179495	0.00010201	0.00010201
1	chr18:24318405:C:G	24318405	NA,G	NA,C	NA,1	NA,inf	NA,inf	NA,0.125406	0.000102009	0.000102009
1	chr18:23664480:C:G	23664480	NA,G	NA,C	NA,1	NA,inf	NA,inf	NA,0.134447	0.000101997	0.000101997
1	chr18:24340224:C:A	24340224	A,A	C,C	1,1	inf,-inf	inf,inf	0.679331,1.15718	0.000101992	0.000101992
1	chr18:23221656:T:C	23221656	NA,C	NA,T	NA,1	NA,inf	NA,inf	NA,0.348634	0.000101987	0.000101987
1	chr18:24161191:G:A	24161191	NA,A	NA,G	NA,1	NA,inf	NA,inf	NA,0.185197	0.000101963	0.000101963
1	chr18:23569839:G:T	23569839	NA,T	NA,G	NA,1	NA,-inf	NA,inf	NA,0.147174	0.000101933	0.000101933
1	chr18:23979262:G:A	23979262	NA,A	NA,G	NA,1	NA,-inf	NA,inf	NA,0.150052	0.000101928	0.000101928
1	chr18:23336605:GT:G	23336605	NA,G	NA,GT	NA,1	NA,inf	NA,inf	NA,0.208029	0.000101909	0.000101909
1	chr18:23500796:T:A	23500796	NA,A	NA,T	NA,1	NA,-inf	NA,inf	NA,0.140548	0.000101909	0.000101909
1	chr18:24212747:T:C	24212747	NA,C	NA,T	NA,1	NA,-inf	NA,inf	NA,0.184202	0.000101873	0.000101873
1	chr18:22825589:C:T	22825589	T,T	C,C	1,1	-inf,-inf	inf,inf	0.514685,1.07404	0.000101871	0.000101871
1	chr18:23027054:G:T	23027054	NA,T	NA,G	NA,1	NA,-inf	NA,inf	NA,0.0564983	0.000101861	0.000101861
1	chr18:23552604:G:C	23552604	NA,C	NA,G	NA,1	NA,inf	NA,inf	NA,0.101396	0.000101847	0.000101847
1	chr18:23741019:C:T	23741019	NA,T	NA,C	NA,1	NA,-inf	NA,inf	NA,0.145639	0.000101842	0.000101842
1	chr18:23233022:A:G	23233022	NA,G	NA,A	NA,1	NA,inf	NA,inf	NA,0.0988485	0.000101827	0.000101827
1	chr18:23789417:C:G	23789417	NA,G	NA,C	NA,1	NA,inf	NA,inf	NA,0.127011	0.000101818	0.000101818
1	chr18:23644155:T:C	23644155	NA,C	NA,T	NA,1	NA,inf	NA,inf	NA,0.143812	0.000101809	0.000101809
1	chr18:23136907:C:G	23136907	NA,G	NA,C	NA,1	NA,-inf	NA,inf	NA,0.0151302	0.000101805	0.000101805
1	chr18:24065853:C:T	24065853	NA,T	NA,C	NA,1	NA,-inf	NA,inf	NA,0.147555	0.000101799	0.000101799
1	chr18:24190911:AG:A	24190911	NA,A	NA,AG	NA,1	NA,-inf	NA,inf	NA,0.180347	0.000101792	0.000101792
1	chr18:23586952:G:A	23586952	NA,A	NA,G	NA,1	NA,-inf	NA,inf	NA,0.128118	0.000101785	0.000101785
1	chr18:23286642:C:T	23286642	T,T	C,C	1,1	inf,inf	inf,inf	1.38308,0.362247	0.000101775	0.000101775
1	chr18:23914018:T:C	23914018	NA,C	NA,T	NA,1	NA,-inf	NA,inf	NA,0.128654	0.00010177	0.00010177
1	chr18:23148267:G:A	23148267	NA,A	NA,G	NA,1	NA,-inf	NA,inf	NA,0.194494	0.000101762	0.000101762
1	chr18:24354193:A:C	24354193	NA,C	NA,A	NA,1	NA,inf	NA,inf	NA,0.130801	0.000101752	0.000101752
1	chr18:23431555:G:A	23431555	NA,A	NA,G	NA,1	NA,-inf	NA,inf	NA,0.104068	0.00010175	0.00010175
1	chr18:24378981:G:A	24378981	NA,A	NA,G	NA,1	NA,-inf	NA,inf	NA,0.15623	0.000101723	0.000101723
1	chr18:24352754:T:C	24352754	NA,C	NA,T	NA,1	NA,-inf	NA,inf	NA,0.148208	0.000101721	0.000101721
1	chr18:23822874:G:A	23822874	NA,A	NA,G	NA,1	NA,-inf	NA,inf	NA,0.13507	0.000101719	0.000101719
1	chr18:24080529:GA:G	24080529	NA,G	NA,GA	NA,1	NA,-inf	NA,inf	NA,0.146589	0.000101706	0.000101706
1	chr18:23662456:G:T	23662456	NA,T	NA,G	NA,1	NA,inf	NA,inf	NA,0.12735	0.000101654	0.000101654
1	chr18:23091603:G:A	23091603	NA,A	NA,G	NA,1	NA,-inf	NA,inf	NA,0.0321927	0.000101651	0.000101651
1	chr18:23669939:T:G	23669939	NA,G	NA,T	NA,1	NA,-inf	NA,inf	NA,0.182417	0.000101645	0.000101645
1	chr18:22996862:C:T	22996862	NA,T	NA,C	NA,1	NA,inf	NA,inf	NA,0.212148	0.00010164	0.00010164
2	chr18:23138854:T:A	23138854	A,A	T,T	1,1	-inf,-inf	inf,inf	8.35952,1.34978	0.540338	0.540345
2	chr18:23138933:C:T	23138933	T,T	C,C	1,1	-inf,-inf	inf,inf	8.31783,1.34516	0.459662	0.45967
3	chr18:23136841:C:T	23136841	T,T	C,C	1,1	inf,inf	inf,inf	8.85616,0.212951	0.985096	0.985097
```
