## Supplementary material for "Characterization of shared and ancestry-specific signals driving complex traits using multi-ancestry fine-mapping": susiex_nc3.cs80.snp

```
BP	SNP	PIP(CS1)	LogBF(CS1,Pop1)	LogBF(CS1,Pop2)	PIP(CS2)	LogBF(CS2,Pop1)	LogBF(CS2,Pop2)	PIP(CS3)	LogBF(CS3,Pop1)	LogBF(CS3,Pop2)
22641524	chr18:22641524:T:C	2.75282e-05	-1.7101	-0.748115	1.3491e-18	0.796771	-0.115937	1.09367e-19	-1.61479	-0.888622
22642405	chr18:22642405:A:C	0.00010117	-2.1903e-10	-1.15662	2.07365e-19	-2.1903e-10	-1.19188	4.23605e-19	-2.1903e-10	-1.14932
22642593	chr18:22642593:G:C	0.000160955	-2.1903e-10	-0.692298	3.09511e-19	-2.1903e-10	-0.791367	6.17937e-19	-2.1903e-10	-0.77174
22642613	chr18:22642613:T:A	0.000132935	-2.1903e-10	-0.883563	2.66463e-19	-2.1903e-10	-0.941126	5.45816e-19	-2.1903e-10	-0.895843
22643123	chr18:22643123:A:G	0.000386747	-2.1903e-10	0.184345	6.62211e-19	-2.1903e-10	-0.0307783	1.6652e-18	-2.1903e-10	0.219575
22643245	chr18:22643245:C:A	0.00259251	0.5953	1.49166	4.32323e-18	0.347607	1.49779	1.12417e-17	1.03188	1.09738
22643247	chr18:22643247:A:C	0.00259372	0.595767	1.49166	4.3249e-18	0.347992	1.49779	1.12498e-17	1.0326	1.09738
22643250	chr18:22643250:A:G	0.000383585	-2.1903e-10	0.176136	6.57295e-19	-2.1903e-10	-0.0382296	1.65124e-18	-2.1903e-10	0.211154
22643268	chr18:22643268:C:T	2.09042e-05	-1.62429	-1.10919	1.00257e-19	-0.763624	-1.155	1.20962e-19	-1.31252	-1.09012
22643488	chr18:22643488:C:T	2.08001e-05	-1.69232	-1.04615	8.9967e-19	0.86549	-0.589825	8.7976e-20	-1.59511	-1.12595
22643732	chr18:22643732:C:A	3.23843e-05	-1.72339	-0.57236	1.64257e-18	0.735158	0.142496	1.25045e-19	-1.62985	-0.739596
22643990	chr18:22643990:C:A	0.000111104	-2.1903e-10	-1.06296	2.29087e-19	-2.1903e-10	-1.09226	4.47805e-19	-2.1903e-10	-1.09377
22644247	chr18:22644247:C:T	0.00236729	0.580231	1.41584	3.98975e-18	0.343927	1.4212	1.02954e-17	1.0127	1.02863
22644329	chr18:22644329:A:G	2.79821e-05	-1.70496	-0.736897	1.38799e-18	0.808734	-0.0994807	1.11176e-19	-1.608	-0.879006
22644603	chr18:22644603:G:A	0.00023665	-2.1903e-10	-0.306842	4.9704e-19	-2.1903e-10	-0.317691	9.64211e-19	-2.1903e-10	-0.326816
22644877	chr18:22644877:C:T	0.000135067	-2.1903e-10	-0.867653	3.24611e-19	-2.1903e-10	-0.743734	5.47058e-19	-2.1903e-10	-0.89357
22645039	chr18:22645039:G:A	3.04809e-05	-1.4636	-0.89272	5.32026e-20	-1.89371	-0.65854	1.07221e-19	-1.58053	-0.942705
22645284	chr18:22645284:T:C	2.72535e-05	-1.73573	-0.732513	1.23225e-18	0.683458	-0.0932246	1.07498e-19	-1.64556	-0.875097
22645426	chr18:22645426:A:T	1.55719e-05	-1.8251	-1.20286	4.15691e-20	-1.61839	-1.18061	6.14699e-20	-1.87247	-1.20711
22645815	chr18:22645815:G:A	9.88188e-05	-2.1903e-10	-1.18014	2.12197e-19	-2.1903e-10	-1.16885	3.97878e-19	-2.1903e-10	-1.21198
22646063	chr18:22646063:T:C	0.000252983	-2.1903e-10	-0.240103	5.31134e-19	-2.1903e-10	-0.251348	1.02998e-18	-2.1903e-10	-0.260832
22646153	chr18:22646153:G:C	2.10218e-05	-1.67873	-1.04914	9.37016e-19	0.912135	-0.595797	8.9106e-20	-1.58054	-1.12776
22646291	chr18:22646291:G:A	0.000117888	-2.1903e-10	-1.00369	2.85456e-19	-2.1903e-10	-0.872273	5.00829e-19	-2.1903e-10	-0.981862
22646423	chr18:22646423:C:T	9.569e-05	-2.1903e-10	-1.21231	2.07569e-19	-2.1903e-10	-1.1909	3.99733e-19	-2.1903e-10	-1.20733
22646460	chr18:22646460:G:T	2.74958e-05	-1.71448	-0.744913	1.33146e-18	0.77825	-0.110584	1.08974e-19	-1.62109	-0.885925
22646639	chr18:22646639:C:T	5.89522e-05	-1.6967	-2.58223e-10	1.65859e-19	-1.41523	-2.58223e-10	4.53874e-19	-1.08031	-2.58223e-10
22646704	chr18:22646704:G:A	1.88167e-05	-1.80722	-1.03146	8.59087e-20	-1.01592	-1.05716	9.09184e-20	-1.64727	-1.04089
22646845	chr18:22646845:A:G	0.000116101	-2.1903e-10	-1.01897	2.33504e-19	-2.1903e-10	-1.07316	4.79615e-19	-2.1903e-10	-1.02514
22647696	chr18:22647696:C:T	9.94963e-05	-2.1903e-10	-1.17331	2.05356e-19	-2.1903e-10	-1.20162	4.16036e-19	-2.1903e-10	-1.16735
22647729	chr18:22647729:G:C	0.000169388	-2.1903e-10	-0.641232	3.25946e-19	-2.1903e-10	-0.739629	6.6114e-19	-2.1903e-10	-0.70416
22647850	chr18:22647850:A:G	0.000121064	-2.1903e-10	-0.977104	3.02393e-19	-2.1903e-10	-0.814634	5.13202e-19	-2.1903e-10	-0.957457
22647881	chr18:22647881:T:C	0.000123008	-1.62893	0.667752	3.2551e-19	-0.831866	0.0908957	9.20121e-19	-1.38399	1.01037
22648167	chr18:22648167:G:C	0.00199217	0.563431	1.26012	3.33177e-18	0.314667	1.27023	8.946e-18	1.0177	0.883133
22648837	chr18:22648837:T:G	0.000119418	-2.1903e-10	-0.990797	2.97198e-19	-2.1903e-10	-0.831963	5.0559e-19	-2.1903e-10	-0.9724
22649529	chr18:22649529:A:T	0.000122709	-2.1903e-10	-0.963614	3.08845e-19	-2.1903e-10	-0.793522	5.20305e-19	-2.1903e-10	-0.94371
22649584	chr18:22649584:C:T	0.000346611	-2.1903e-10	0.0747761	6.69157e-19	-2.1903e-10	-0.020343	1.53101e-18	-2.1903e-10	0.135554
22649660	chr18:22649660:G:A	9.75959e-05	-1.66509	0.472496	2.78924e-19	-0.888091	-0.00733169	6.89293e-19	-1.35187	0.689407
22649706	chr18:22649706:C:T	2.73335e-05	-1.74114	-0.724171	1.23307e-18	0.670662	-0.0797633	1.0724e-19	-1.65463	-0.868422
22649909	chr18:22649909:G:A	0.000384238	-2.1903e-10	0.177837	6.5832e-19	-2.1903e-10	-0.0366703	1.65407e-18	-2.1903e-10	0.212871
22650148	chr18:22650148:G:A	2.87156e-05	-1.67814	-0.737849	4.86185e-19	-0.198378	-0.141395	1.36594e-19	-1.40861	-0.872504
22650181	chr18:22650181:T:C	0.000159728	-2.1903e-10	-0.699951	3.07394e-19	-2.1903e-10	-0.798232	6.13581e-19	-2.1903e-10	-0.778814
22650412	chr18:22650412:A:G	0.000246166	-2.1903e-10	-0.267422	5.16905e-19	-2.1903e-10	-0.278502	1.00255e-18	-2.1903e-10	-0.287823
22650424	chr18:22650424:A:G	2.79156e-05	-1.72261	-0.721633	1.32539e-18	0.739292	-0.076188	1.10214e-19	-1.62955	-0.866155
22650558	chr18:22650558:G:A	2.75619e-05	-1.71355	-0.743445	1.33947e-18	0.782827	-0.109156	1.09314e-19	-1.61944	-0.884467
22650569	chr18:22650569:T:C	0.000181376	-1.89214	1.31928	1.00301e-18	-1.45529	1.83969	5.00393e-19	-1.89218	0.909446
22650573	chr18:22650573:A:T	0.00018223	-1.89497	1.32681	1.10433e-18	-1.3678	1.84843	5.02613e-19	-1.89495	0.916645
22650862	chr18:22650862:T:C	0.00027928	-2.1903e-10	-0.141211	6.11246e-19	-2.1903e-10	-0.110863	1.17148e-18	-2.1903e-10	-0.1321
22651329	chr18:22651329:G:C	6.78818e-05	-1.55566	-2.58223e-10	1.14199e-19	-1.78842	-2.58223e-10	5.49803e-19	-0.888565	-2.58223e-10
22651718	chr18:22651718:T:A	5.34472e-05	-1.79473	-2.58223e-10	1.07723e-19	-1.84679	-2.58223e-10	3.13711e-19	-1.44965	-2.58223e-10
22651904	chr18:22651904:C:T	9.94406e-05	-2.1903e-10	-1.17387	2.05323e-19	-2.1903e-10	-1.20178	4.15818e-19	-2.1903e-10	-1.16788
22651944	chr18:22651944:T:A	0.00128727	-2.1903e-10	1.38685	4.46418e-18	-2.1903e-10	1.87748	3.53958e-18	-2.1903e-10	0.973638
22651964	chr18:22651964:T:G	2.87121e-05	-1.74662	-0.66949	1.26808e-18	0.619967	-0.00107171	1.10516e-19	-1.67111	-0.821861
22652356	chr18:22652356:A:G	9.99023e-05	-2.1903e-10	-1.16923	2.26408e-19	-2.1903e-10	-1.10402	4.11628e-19	-2.1903e-10	-1.17801
22652417	chr18:22652417:T:C	0.000145081	-2.1903e-10	-0.796132	2.85949e-19	-2.1903e-10	-0.870548	5.94969e-19	-2.1903e-10	-0.809617
22652443	chr18:22652443:A:G	0.000103373	-2.1903e-10	-1.13508	2.10237e-19	-2.1903e-10	-1.17813	4.33328e-19	-2.1903e-10	-1.12663
22652532	chr18:22652532:T:C	0.000151519	-2.1903e-10	-0.752714	3.74774e-19	-2.1903e-10	-0.600038	6.04624e-19	-2.1903e-10	-0.79352
22653302	chr18:22653302:A:G	3.53226e-05	-1.71683	-0.492072	1.85077e-18	0.736907	0.260087	1.33821e-19	-1.63225	-0.669369
22653364	chr18:22653364:T:G	0.000110785	-2.1903e-10	-1.06583	2.23312e-19	-2.1903e-10	-1.11779	4.71854e-19	-2.1903e-10	-1.04146
22653415	chr18:22653415:T:A	0.000422762	-2.1903e-10	0.273383	7.26793e-19	-2.1903e-10	0.0622797	1.78192e-18	-2.1903e-10	0.287323
22653489	chr18:22653489:T:G	1.89387e-05	-1.66919	-1.16303	4.95087e-20	-1.46453	-1.15968	6.32191e-20	-1.86101	-1.19051
22653490	chr18:22653490:T:A	1.82748e-05	-1.69904	-1.16887	4.71945e-20	-1.50636	-1.16572	6.22965e-20	-1.87186	-1.19436
22653553	chr18:22653553:A:T	0.000114716	-2.1903e-10	-1.03097	2.35899e-19	-2.1903e-10	-1.06296	4.60832e-19	-2.1903e-10	-1.06509
22653959	chr18:22653959:C:T	0.000137176	-2.1903e-10	-0.85216	2.66777e-19	-2.1903e-10	-0.93995	5.61816e-19	-2.1903e-10	-0.866952
22654358	chr18:22654358:A:G	2.96013e-05	-1.74572	-0.639891	1.32208e-18	0.618425	0.0421756	1.13535e-19	-1.66937	-0.796647
22654402	chr18:22654402:G:T	9.89696e-05	-2.1903e-10	-1.17861	2.23033e-19	-2.1903e-10	-1.11904	4.08233e-19	-2.1903e-10	-1.18629
22654837	chr18:22654837:T:C	0.00012237	-2.1903e-10	-0.966373	2.42474e-19	-2.1903e-10	-1.03547	5.1853e-19	-2.1903e-10	-0.947129
22654999	chr18:22654999:A:G	2.78394e-05	-1.84443	-0.602547	6.80057e-20	-1.67575	-0.631022	9.48305e-20	-1.89051	-0.75553
22655171	chr18:22655171:C:T	0.000101592	-2.1903e-10	-1.15246	2.05888e-19	-2.1903e-10	-1.19903	4.1745e-19	-2.1903e-10	-1.16396
22655241	chr18:22655241:A:G	9.74676e-05	-2.1903e-10	-1.19391	2.04187e-19	-2.1903e-10	-1.20733	4.11873e-19	-2.1903e-10	-1.17741
22655466	chr18:22655466:T:G	0.000234126	-2.1903e-10	-0.317568	4.91577e-19	-2.1903e-10	-0.328743	9.53429e-19	-2.1903e-10	-0.338061
22655718	chr18:22655718:G:A	2.77451e-05	-1.74243	-0.707938	1.21831e-18	0.63741	-0.0585503	1.07507e-19	-1.66592	-0.854655
22655835	chr18:22655835:A:T	0.000114816	-2.1903e-10	-1.03009	2.6323e-19	-2.1903e-10	-0.953333	4.89566e-19	-2.1903e-10	-1.00461
22655945	chr18:22655945:G:C	0.000438058	-2.1903e-10	0.308926	7.46551e-19	-2.1903e-10	0.0891017	1.88629e-18	-2.1903e-10	0.344242
22656274	chr18:22656274:C:T	0.000107268	-2.1903e-10	-1.09809	2.21754e-19	-2.1903e-10	-1.12479	4.46511e-19	-2.1903e-10	-1.09666
22656810	chr18:22656810:C:T	9.84618e-05	-2.1903e-10	-1.18376	2.30687e-19	-2.1903e-10	-1.0853	4.04554e-19	-2.1903e-10	-1.19534
22657164	chr18:22657164:A:C	2.47145e-05	-1.64923	-0.916811	5.63164e-20	-1.82316	-0.672218	1.01018e-19	-1.60723	-0.975595
22657302	chr18:22657302:G:A	0.000244339	-2.1903e-10	-0.274871	5.12871e-19	-2.1903e-10	-0.286338	9.94541e-19	-2.1903e-10	-0.295844
22657351	chr18:22657351:C:T	9.58828e-05	-2.1903e-10	-1.2103	2.05221e-19	-2.1903e-10	-1.20227	3.97844e-19	-2.1903e-10	-1.21207
22657464	chr18:22657464:A:C	9.64579e-05	-2.1903e-10	-1.20432	2.03806e-19	-2.1903e-10	-1.20919	3.99469e-19	-2.1903e-10	-1.20799
22657804	chr18:22657804:T:C	0.0002798	-2.1903e-10	-0.139351	6.12422e-19	-2.1903e-10	-0.10894	1.17367e-18	-2.1903e-10	-0.130233
22657963	chr18:22657963:T:C	7.26223e-05	-1.48815	-2.58223e-10	1.15457e-19	-1.77747	-2.58223e-10	3.05576e-19	-1.47593	-2.58223e-10
22658245	chr18:22658245:C:T	0.000411996	-2.1903e-10	0.247588	7.06366e-19	-2.1903e-10	0.0337721	1.61563e-18	-2.1903e-10	0.189356
22658369	chr18:22658369:G:A	0.000105394	-2.1903e-10	-1.11572	2.44354e-19	-2.1903e-10	-1.02775	4.3299e-19	-2.1903e-10	-1.12741
22659688	chr18:22659688:C:T	6.02746e-05	-1.67452	-2.58223e-10	1.08005e-19	-1.84419	-2.58223e-10	5.20766e-19	-0.942826	-2.58223e-10
22660047	chr18:22660047:A:C	0.000119561	-2.1903e-10	-0.989595	2.23254e-19	-2.1903e-10	-1.11805	5.23737e-19	-2.1903e-10	-0.937136
22660466	chr18:22660466:G:A	0.000111006	-1.66049	0.596651	3.1106e-19	-0.877782	0.0914054	7.98759e-19	-1.34674	0.831675
22660871	chr18:22660871:G:A	0.00043824	-2.1903e-10	0.30934	8.30241e-19	-2.1903e-10	0.195354	1.50478e-18	-2.1903e-10	0.118273
22661018	chr18:22661018:G:A	0.000327792	-2.1903e-10	0.0189536	5.68495e-19	-2.1903e-10	-0.183369	1.4062e-18	-2.1903e-10	0.0505186
22661120	chr18:22661120:T:C	0.000118124	-2.1903e-10	-1.00169	2.35191e-19	-2.1903e-10	-1.06596	5.0581e-19	-2.1903e-10	-0.971964
22661172	chr18:22661172:C:T	1.89929e-05	-1.85672	-0.972645	7.64185e-20	-1.19204	-0.998095	7.87668e-20	-1.8054	-1.02624
22661388	chr18:22661388:A:G	3.00068e-05	-1.7236	-0.648401	1.48039e-18	0.740407	0.0332898	1.17623e-19	-1.62692	-0.803722
22661535	chr18:22661535:A:T	0.000100174	-2.1903e-10	-1.16652	2.06082e-19	-2.1903e-10	-1.19809	4.19177e-19	-2.1903e-10	-1.15983
22661927	chr18:22661927:C:T	4.05398e-05	-1.88174	-0.189401	2.06684e-19	-1.49724	0.302068	1.30775e-19	-1.87429	-0.450359
22661938	chr18:22661938:T:C	6.91112e-05	-1.53771	-2.58223e-10	2.35534e-19	-1.06451	-2.58223e-10	2.06007e-19	-1.87022	-2.58223e-10
22662032	chr18:22662032:C:T	0.000440015	-2.1903e-10	0.313382	8.40273e-19	-2.1903e-10	0.207365	1.95645e-18	-2.1903e-10	0.38076
22662221	chr18:22662221:C:G	0.000258792	-1.89498	1.67758	1.59445e-18	-1.37668	2.2246	6.94913e-19	-1.89498	1.24064
22662701	chr18:22662701:A:G	2.90493e-05	-1.76138	-0.643055	1.06007e-19	-1.06078	-0.802075	1.6518e-19	-1.52153	-0.569561
22663531	chr18:22663531:C:G	3.32437e-05	-1.77313	-0.496435	1.16218e-19	-1.09043	-0.680461	1.89658e-19	-1.54076	-0.412138
22663691	chr18:22663691:C:T	0.000423684	-2.1903e-10	0.275561	7.934e-19	-2.1903e-10	0.149965	1.46813e-18	-2.1903e-10	0.093619
22663811	chr18:22663811:A:T	2.20793e-05	-1.74562	-0.933166	8.60003e-19	0.607054	-0.37648	8.99495e-20	-1.65674	-1.04214
22663893	chr18:22663893:C:T	0.00011363	-2.1903e-10	-1.04048	2.23416e-19	-2.1903e-10	-1.11732	4.79276e-19	-2.1903e-10	-1.02585
22663902	chr18:22663902:G:A	0.000320421	-2.1903e-10	-0.00378904	5.07132e-19	-2.1903e-10	-0.29759	1.40086e-18	-2.1903e-10	0.0467163
22664027	chr18:22664027:C:A	2.7468e-05	-1.73246	-0.727946	1.26321e-18	0.701611	-0.0865623	1.08273e-19	-1.64216	-0.871313
22664085	chr18:22664085:C:T	0.000195912	-1.89401	1.39825	1.12488e-18	-1.4227	1.92177	5.37225e-19	-1.89412	0.982412
22664134	chr18:22664134:T:C	1.8305e-05	-1.68495	-1.1813	4.75024e-20	-1.48708	-1.1785	6.21081e-20	-1.86715	-1.2021
22664478	chr18:22664478:G:A	2.00667e-05	-1.74264	-1.03173	7.53917e-19	0.660807	-0.561886	8.34877e-20	-1.65819	-1.11523
22664703	chr18:22664703:T:C	3.96385e-05	-1.88715	-0.206473	2.08695e-19	-1.46538	0.279887	1.27962e-19	-1.88134	-0.465052
22665285	chr18:22665285:G:A	2.5592e-05	-1.72052	-0.810629	1.4665e-19	-0.677189	-0.861125	1.10884e-19	-1.60869	-0.880947
22666168	chr18:22666168:T:C	0.000415618	-2.1903e-10	0.25634	7.93265e-19	-2.1903e-10	0.149796	1.84764e-18	-2.1903e-10	0.323536
22666354	chr18:22666354:A:G	0.000192374	-2.1903e-10	-0.513984	3.54586e-19	-2.1903e-10	-0.655411	7.71205e-19	-2.1903e-10	-0.550172
22666360	chr18:22666360:C:G	1.89136e-05	-1.67663	-1.15691	4.92784e-20	-1.47552	-1.15336	6.33176e-20	-1.86364	-1.18632
22667240	chr18:22667240:C:G	2.78224e-05	-1.77848	-0.669109	1.12325e-18	0.493474	0.00415005	1.07075e-19	-1.70212	-0.822472
22667548	chr18:22667548:G:C	9.37528e-05	-1.71106	0.478295	2.52881e-19	-0.988803	-0.00463915	6.41917e-19	-1.43023	0.69656
22667917	chr18:22667917:C:G	5.09982e-05	-1.84164	-2.58223e-10	1.59444e-19	-1.45467	-2.58223e-10	2.18205e-19	-1.81269	-2.58223e-10
22668034	chr18:22668034:G:A	1.6066e-05	-1.89499	-1.10173	3.23417e-20	-1.89491	-1.15509	7.53889e-20	-1.82797	-1.0475
22668325	chr18:22668325:T:C	1.989e-05	-1.75162	-1.03159	7.18824e-19	0.617685	-0.56643	8.2717e-20	-1.66815	-1.11455
22668509	chr18:22668509:TG:T	4.9054e-05	-1.8805	-2.58223e-10	1.16642e-19	-1.76725	-2.58223e-10	2.09818e-19	-1.85189	-2.58223e-10
22668835	chr18:22668835:C:A	1.58565e-05	-1.85644	-1.15341	9.6916e-20	-0.770252	-1.18226	6.76829e-20	-1.89485	-1.08844
22669236	chr18:22669236:T:C	0.000322065	-2.1903e-10	0.00132584	5.60357e-19	-2.1903e-10	-0.197789	1.38405e-18	-2.1903e-10	0.0346438
22669377	chr18:22669377:G:A	0.000275691	-2.1903e-10	-0.154147	5.83042e-19	-2.1903e-10	-0.158103	1.12054e-18	-2.1903e-10	-0.176561
22669386	chr18:22669386:C:T	6.05439e-05	-1.67006	-2.58223e-10	1.14559e-19	-1.78527	-2.58223e-10	2.1466e-19	-1.82907	-2.58223e-10
22669400	chr18:22669400:G:A	0.00025137	-2.1903e-10	-0.2465	5.31812e-19	-2.1903e-10	-0.250072	1.02303e-18	-2.1903e-10	-0.267601
22669516	chr18:22669516:C:T	9.90773e-05	-1.17753	-2.58223e-10	4.09111e-19	-0.512374	-2.58223e-10	2.01309e-19	-1.89328	-2.58223e-10
22669909	chr18:22669909:G:A	7.97589e-05	-1.87491	0.480491	5.5124e-19	-1.17269	0.958499	2.35924e-19	-1.87983	0.145211
22669992	chr18:22669992:T:C	0.000197791	-2.1903e-10	-0.486214	3.76303e-19	-2.1903e-10	-0.595966	7.67263e-19	-2.1903e-10	-0.555296
22670040	chr18:22670040:T:C	9.83182e-05	-2.1903e-10	-1.18522	2.04143e-19	-2.1903e-10	-1.20754	4.10826e-19	-2.1903e-10	-1.17996
22670697	chr18:22670697:T:C	0.000275934	-2.1903e-10	-0.153263	5.83574e-19	-2.1903e-10	-0.15719	1.12151e-18	-2.1903e-10	-0.175691
22671703	chr18:22671703:T:C	1.99828e-05	-1.75659	-1.02196	7.33864e-19	0.622654	-0.550692	8.32934e-20	-1.66895	-1.10681
22671789	chr18:22671789:C:A	2.10645e-05	-1.78245	-0.943389	7.60374e-19	0.516053	-0.408605	8.51317e-20	-1.70704	-1.04689
22672059	chr18:22672059:T:C	1.56096e-05	-1.89469	-1.13085	3.16499e-20	-1.89475	-1.17687	7.31212e-20	-1.83508	-1.07093
22672483	chr18:22672483:C:T	0.00010584	-2.1903e-10	-1.11149	2.14866e-19	-2.1903e-10	-1.15635	4.48968e-19	-2.1903e-10	-1.09117
22672612	chr18:22672612:A:G	0.000103777	-2.1903e-10	-1.13118	2.05109e-19	-2.1903e-10	-1.20282	4.44812e-19	-2.1903e-10	-1.10047
22672657	chr18:22672657:T:A	6.80257e-05	-1.89424	0.340698	1.24824e-19	-1.82945	0.129997	2.60918e-19	-1.77849	0.144572
22672959	chr18:22672959:C:A	0.000135177	-2.1903e-10	-0.866841	2.67158e-19	-2.1903e-10	-0.938521	5.54876e-19	-2.1903e-10	-0.879381
22673034	chr18:22673034:T:C	0.000100834	-2.1903e-10	-1.15995	2.07321e-19	-2.1903e-10	-1.19209	4.18167e-19	-2.1903e-10	-1.16224
22673310	chr18:22673310:C:T	0.000146813	-1.77091	0.986642	4.53027e-18	0.317015	1.57516	4.67659e-19	-1.59573	0.545347
22673414	chr18:22673414:A:G	9.94394e-05	-2.1903e-10	-1.17388	2.05602e-19	-2.1903e-10	-1.20042	4.12519e-19	-2.1903e-10	-1.17584
22673652	chr18:22673652:A:G	7.63545e-05	-1.89375	0.455716	1.4281e-19	-1.83681	0.271964	2.82912e-19	-1.77623	0.223238
22673723	chr18:22673723:G:A	0.000116611	-2.1903e-10	-1.01458	2.87257e-19	-2.1903e-10	-0.865986	4.94328e-19	-2.1903e-10	-0.994927
22674073	chr18:22674073:T:A	2.12223e-05	-1.75452	-0.963856	8.39627e-19	0.65144	-0.444844	8.70506e-20	-1.66895	-1.06268
22674101	chr18:22674101:T:C	1.81594e-05	-1.8259	-1.04834	8.00763e-20	-1.1124	-1.03098	8.54864e-20	-1.68343	-1.06634
22674325	chr18:22674325:T:C	0.000114371	-2.1903e-10	-1.03398	2.28817e-19	-2.1903e-10	-1.09344	4.88511e-19	-2.1903e-10	-1.00676
22674915	chr18:22674915:A:G	8.08588e-05	-1.89077	0.510045	1.48073e-19	-1.85047	0.321812	3.03547e-19	-1.7567	0.274106
22675029	chr18:22675029:A:G	1.78354e-05	-1.83283	-1.05941	7.69573e-20	-1.14005	-1.04306	8.41577e-20	-1.68881	-1.07663
22675100	chr18:22675100:T:C	9.90358e-05	-2.1903e-10	-1.17795	2.05145e-19	-2.1903e-10	-1.20264	4.10855e-19	-2.1903e-10	-1.17989
22675168	chr18:22675168:T:C	0.000113028	-2.1903e-10	-1.04579	2.46978e-19	-2.1903e-10	-1.01706	4.62531e-19	-2.1903e-10	-1.06141
22675212	chr18:22675212:A:C	0.00292533	-2.1903e-10	2.20774	5.6695e-18	-2.1903e-10	2.11649	1.31744e-17	-2.1903e-10	2.2879
22675363	chr18:22675363:T:C	0.000114079	-2.1903e-10	-1.03653	2.79138e-19	-2.1903e-10	-0.894657	4.83153e-19	-2.1903e-10	-1.01779
22675844	chr18:22675844:A:G	7.74757e-05	-1.8905	0.467042	1.42245e-19	-1.85122	0.282406	2.92397e-19	-1.7539	0.233891
22675916	chr18:22675916:T:C	0.000130335	-2.1903e-10	-0.903321	2.62665e-19	-2.1903e-10	-0.955481	5.16364e-19	-2.1903e-10	-0.951314
22676100	chr18:22676100:C:T	7.69796e-05	-1.88598	0.456099	1.39324e-19	-1.86164	0.272083	2.95794e-19	-1.7322	0.223737
22676231	chr18:22676231:G:A	9.84841e-05	-2.1903e-10	-1.18353	2.0455e-19	-2.1903e-10	-1.20555	4.08633e-19	-2.1903e-10	-1.18531
22676467	chr18:22676467:TA:T	7.50208e-05	-1.89053	0.434871	1.3796e-19	-1.85105	0.25165	2.8372e-19	-1.75425	0.204109
22676598	chr18:22676598:A:G	7.79812e-05	-1.88109	0.464132	1.39251e-19	-1.86974	0.279661	3.04122e-19	-1.71189	0.23119
22676928	chr18:22676928:T:C	1.5873e-05	-1.81333	-1.19548	7.13526e-20	-1.06774	-1.19099	7.64988e-20	-1.65975	-1.2011
22677129	chr18:22677129:G:C	0.000118152	-2.1903e-10	-1.00145	2.21358e-19	-2.1903e-10	-1.12658	5.16841e-19	-2.1903e-10	-0.950391
22677237	chr18:22677237:C:T	0.000114289	-2.1903e-10	-1.03469	2.28683e-19	-2.1903e-10	-1.09402	4.88124e-19	-2.1903e-10	-1.00756
22677259	chr18:22677259:C:A	7.96831e-05	-1.39537	-2.58223e-10	1.3542e-19	-1.61798	-2.58223e-10	3.46794e-19	-1.34939	-2.58223e-10
22677522	chr18:22677522:G:C	9.90932e-05	-2.1903e-10	-1.17737	2.28239e-19	-2.1903e-10	-1.09597	4.07974e-19	-2.1903e-10	-1.18692
22678519	chr18:22678519:A:T	4.32102e-05	-1.81607	-0.191276	1.05403e-19	-1.23818	-0.630391	2.56321e-19	-1.59229	-0.0594101
22678701	chr18:22678701:A:G	7.67678e-05	-1.88984	0.457201	1.40834e-19	-1.85307	0.274291	2.90856e-19	-1.75013	0.22483
22679248	chr18:22679248:G:A	0.000129109	-1.74519	0.832418	4.23968e-18	0.424724	1.40116	4.24414e-19	-1.55498	0.407566
22679468	chr18:22679468:C:T	0.000112571	-2.1903e-10	-1.04984	2.52068e-19	-2.1903e-10	-0.996663	4.61885e-19	-2.1903e-10	-1.06281
22679666	chr18:22679666:G:T	0.000112225	-2.1903e-10	-1.05292	2.25492e-19	-2.1903e-10	-1.10808	4.78457e-19	-2.1903e-10	-1.02756
22679667	chr18:22679667:G:T	0.000112225	-2.1903e-10	-1.05292	2.25492e-19	-2.1903e-10	-1.10808	4.78457e-19	-2.1903e-10	-1.02756
22679755	chr18:22679755:G:A	0.000129814	-2.1903e-10	-0.907327	3.05349e-19	-2.1903e-10	-0.804907	5.26565e-19	-2.1903e-10	-0.931752
22680061	chr18:22680061:G:A	0.000112225	-2.1903e-10	-1.05292	2.25492e-19	-2.1903e-10	-1.10808	4.78457e-19	-2.1903e-10	-1.02756
22680163	chr18:22680163:C:T	4.44343e-05	-1.81148	-0.167933	1.09137e-19	-1.21349	-0.620268	2.64622e-19	-1.59296	-0.0268575
22680410	chr18:22680410:T:C	7.72369e-05	-1.88767	0.461118	1.40491e-19	-1.85863	0.27741	2.95069e-19	-1.7392	0.228285
22680537	chr18:22680537:A:G	0.00118963	-2.1903e-10	1.30797	2.08098e-18	-2.1903e-10	1.11423	5.17373e-18	-2.1903e-10	1.35322
22681676	chr18:22681676:C:T	5.87391e-05	-1.84198	0.141663	1.52489e-18	0.0412003	0.762118	1.9216e-19	-1.73118	-0.208619
22681739	chr18:22681739:A:G	0.000114481	-2.1903e-10	-1.03302	2.38358e-19	-2.1903e-10	-1.05259	4.76265e-19	-2.1903e-10	-1.03215
22681842	chr18:22681842:G:T	0.000450207	0.236275	0.100008	9.03136e-19	0.100452	0.179059	2.03714e-18	0.587865	-0.166687
22681923	chr18:22681923:A:T	0.000151093	-1.80055	1.04502	4.26096e-18	0.192179	1.63871	4.6933e-19	-1.64478	0.597961
22682216	chr18:22682216:G:A	4.51475e-05	-1.8696	-0.0938886	9.71291e-20	-1.74769	-0.202635	1.56078e-19	-1.87477	-0.272997
22682321	chr18:22682321:C:A	4.68991e-05	-1.88073	-0.0446988	9.90348e-20	-1.77442	-0.156472	1.65308e-19	-1.86173	-0.228592
22682331	chr18:22682331:A:G	1.49237e-05	-1.85897	-1.2115	6.00291e-20	-1.21871	-1.21283	7.06785e-20	-1.7305	-1.20948
22682363	chr18:22682363:T:C	0.000441496	-2.1903e-10	0.316744	1.02282e-18	-2.1903e-10	0.40396	1.87072e-18	-2.1903e-10	0.335952
22682405	chr18:22682405:T:C	0.000422266	-2.1903e-10	0.272209	7.28644e-19	-2.1903e-10	0.0648228	1.77895e-18	-2.1903e-10	0.285651
22683096	chr18:22683096:A:T	0.000357531	-2.1903e-10	0.105797	6.89679e-19	-2.1903e-10	0.00986405	1.58261e-18	-2.1903e-10	0.168706
22683386	chr18:22683386:A:T	0.00297189	0.341012	1.88252	4.67567e-18	0.0607405	1.86303	1.25635e-17	0.785335	1.45509
22683591	chr18:22683591:A:G	0.000345969	-2.1903e-10	0.0729217	5.80536e-19	-2.1903e-10	-0.16241	1.41247e-18	-2.1903e-10	0.0549677
22683595	chr18:22683595:C:T	9.66576e-05	-1.64158	0.439331	2.00723e-19	-1.72754	0.503104	7.62314e-19	-1.03027	0.468498
22683688	chr18:22683688:C:T	1.72e-05	-1.87802	-1.0505	6.15518e-20	-1.42233	-0.984157	6.90319e-20	-1.895	-1.06856
22684025	chr18:22684025:T:C	0.000110018	-2.1903e-10	-1.07279	2.18404e-19	-2.1903e-10	-1.14001	4.54899e-19	-2.1903e-10	-1.07805
22684180	chr18:22684180:A:G	9.30275e-05	-1.86378	0.623251	1.85784e-19	-1.72976	0.427979	2.98227e-19	-1.88	0.379726
22684213	chr18:22684213:G:A	0.000155133	-2.1903e-10	-0.729142	3.73874e-19	-2.1903e-10	-0.602443	6.3268e-19	-2.1903e-10	-0.748162
22684222	chr18:22684222:G:A	2.09294e-05	-1.77527	-0.957001	7.18569e-19	0.487112	-0.436212	8.57301e-20	-1.68968	-1.05724
22684224	chr18:22684224:C:T	2.10632e-05	-1.77617	-0.949724	7.24734e-19	0.483069	-0.423627	8.61174e-20	-1.69087	-1.05155
22684339	chr18:22684339:T:C	0.0015841	-2.1903e-10	1.59435	2.38599e-18	-2.1903e-10	1.25101	6.6683e-18	-2.1903e-10	1.60699
22684378	chr18:22684378:C:G	2.05055e-05	-1.79872	-0.95401	6.46129e-19	0.375767	-0.43113	8.3346e-20	-1.72023	-1.0549
22684678	chr18:22684678:T:G	8.34183e-05	-1.34956	-2.58223e-10	3.15368e-19	-0.772623	-2.58223e-10	2.04853e-19	-1.87583	-2.58223e-10
22685137	chr18:22685137:C:T	3.10451e-05	-1.73457	-0.603414	9.04231e-20	-1.74637	-0.275494	1.21868e-19	-1.71276	-0.682426
22685232	chr18:22685232:T:C	9.69296e-05	-2.1903e-10	-1.19944	2.06268e-19	-2.1903e-10	-1.19719	4.01734e-19	-2.1903e-10	-1.20234
22685567	chr18:22685567:C:G	2.22499e-05	-1.7588	-0.912282	8.35433e-19	0.56091	-0.359321	9.07397e-20	-1.66808	-1.02206
22685570	chr18:22685570:G:A	0.000141144	-2.1903e-10	-0.823644	2.77042e-19	-2.1903e-10	-0.902194	5.78755e-19	-2.1903e-10	-0.837247
22685621	chr18:22685621:C:T	0.000484032	-2.1903e-10	0.408725	1.1227e-18	-2.1903e-10	0.497131	2.05218e-18	-2.1903e-10	0.428534
22685755	chr18:22685755:G:T	0.000468873	-2.1903e-10	0.376905	7.93918e-19	-2.1903e-10	0.150618	2.02245e-18	-2.1903e-10	0.413937
22685829	chr18:22685829:C:G	2.30516e-05	-1.79548	-0.840215	7.00435e-20	-1.69411	-0.58314	9.23883e-20	-1.77195	-0.900179
22685901	chr18:22685901:G:A	0.00051839	-2.1903e-10	0.477302	9.52286e-19	-2.1903e-10	0.332504	1.83779e-18	-2.1903e-10	0.318191
22686678	chr18:22686678:T:C	7.33203e-05	-1.47859	-2.58223e-10	1.10133e-19	-1.82467	-2.58223e-10	6.23927e-19	-0.762093	-2.58223e-10
22686828	chr18:22686828:G:A	9.92434e-05	-1.17585	-2.58223e-10	3.99255e-19	-0.536762	-2.58223e-10	2.00979e-19	-1.89492	-2.58223e-10
22686843	chr18:22686843:A:G	8.31313e-05	-1.88774	0.534739	1.595e-19	-1.79905	0.344727	2.83162e-19	-1.84967	0.297564
22686856	chr18:22686856:T:C	0.00369816	0.44012	2.00204	5.85728e-18	0.17001	1.97907	1.54079e-17	0.879247	1.56526
22687145	chr18:22687145:G:A	4.3083e-05	-1.50668	-0.503622	1.14415e-19	-1.25674	-0.529791	1.16167e-19	-1.78317	-0.659935
22687227	chr18:22687227:T:C	2.18649e-05	-1.7723	-0.916246	7.84478e-19	0.504683	-0.366026	8.90684e-20	-1.68359	-1.02513
22687498	chr18:22687498:C:T	5.35123e-05	-1.79351	-2.58223e-10	1.50118e-19	-1.51494	-2.58223e-10	3.04256e-19	-1.48026	-2.58223e-10
22688266	chr18:22688266:C:T	9.15793e-05	-1.88664	0.630418	1.75337e-19	-1.79487	0.435216	3.08707e-19	-1.8525	0.386767
22688325	chr18:22688325:C:A	1.93556e-05	-1.86438	-0.946067	7.82367e-20	-1.24794	-0.918685	8.89432e-20	-1.74352	-0.96661
22688382	chr18:22688382:G:A	0.00015407	-2.1903e-10	-0.736018	3.71448e-19	-2.1903e-10	-0.608952	6.28623e-19	-2.1903e-10	-0.754594
22688760	chr18:22688760:T:C	8.37822e-05	-1.88995	0.544748	1.59608e-19	-1.8081	0.354464	2.87431e-19	-1.84379	0.306647
22689009	chr18:22689009:G:C	0.000300306	-2.1903e-10	-0.0686257	9.28137e-19	-2.1903e-10	0.306818	1.09124e-18	-2.1903e-10	-0.203053
22689102	chr18:22689102:G:A	4.11485e-05	-1.56603	-0.490211	1.05795e-19	-1.34797	-0.516892	1.14213e-19	-1.81221	-0.64785
22689103	chr18:22689103:A:C	0.000112143	-2.1903e-10	-1.05365	2.7346e-19	-2.1903e-10	-0.915206	4.74799e-19	-2.1903e-10	-1.03523
22689108	chr18:22689108:C:G	9.62368e-05	-2.1903e-10	-1.20661	2.17113e-19	-2.1903e-10	-1.14594	3.97909e-19	-2.1903e-10	-1.2119
22689135	chr18:22689135:G:A	4.0753e-05	-1.82129	-0.244606	9.97942e-20	-1.2528	-0.670451	2.37631e-19	-1.6102	-0.117202
22689335	chr18:22689335:A:G	0.000523684	-2.1903e-10	0.487462	9.6152e-19	-2.1903e-10	0.342153	1.85566e-18	-2.1903e-10	0.327871
22690181	chr18:22690181:G:A	6.6044e-05	-1.86748	0.284375	1.31947e-19	-1.74057	0.096612	2.1764e-19	-1.87813	0.0628445
22690570	chr18:22690570:C:T	0.000196722	-1.89491	1.40328	1.48285e-18	-1.3177	2.09305	5.25915e-19	-1.89497	0.961983
22691276	chr18:22691276:A:G	5.40475e-05	-1.89474	0.111175	9.94341e-20	-1.85158	-0.07529	2.10217e-19	-1.79186	-0.0581247
22691277	chr18:22691277:T:C	5.40475e-05	-1.89474	0.111175	9.94341e-20	-1.85158	-0.07529	2.10217e-19	-1.79186	-0.0581247
22691556	chr18:22691556:A:T	5.3967e-05	-1.89331	0.108259	9.82328e-20	-1.86103	-0.0779926	2.13018e-19	-1.7759	-0.0608477
22691628	chr18:22691628:C:A	5.13407e-05	-1.8941	0.0591596	9.43419e-20	-1.8569	-0.122532	2.01972e-19	-1.78326	-0.10674
22691754	chr18:22691754:A:T	0.000221566	-2.1903e-10	-0.372705	4.82852e-19	-2.1903e-10	-0.346653	9.39163e-19	-2.1903e-10	-0.353137
22691778	chr18:22691778:C:A	2.12427e-05	-1.7694	-0.948012	7.61529e-19	0.529524	-0.420557	8.67876e-20	-1.68453	-1.05014
22692204	chr18:22692204:T:G	0.000174002	-2.1903e-10	-0.614358	3.1621e-19	-2.1903e-10	-0.769954	7.78831e-19	-2.1903e-10	-0.540332
22692383	chr18:22692383:T:C	5.03088e-05	-1.89348	0.0382341	9.21337e-20	-1.86023	-0.142895	1.99497e-19	-1.77666	-0.125665
22692670	chr18:22692670:C:T	0.000110252	-2.1903e-10	-1.07066	2.18624e-19	-2.1903e-10	-1.13901	4.55928e-19	-2.1903e-10	-1.07579
22692752	chr18:22692752:A:G	2.10675e-05	-1.53786	-1.18783	5.1543e-20	-1.39934	-1.1846	6.64281e-20	-1.7961	-1.2059
22692753	chr18:22692753:T:G	4.82183e-05	-1.86501	-0.0326822	3.73986e-19	-1.03183	0.429682	1.48853e-19	-1.86818	-0.32699
22693068	chr18:22693068:G:C	5.91701e-05	-1.89186	0.198853	4.08543e-19	-1.21137	0.697605	1.78478e-19	-1.89083	-0.122831
22693072	chr18:22693072:G:A	4.10609e-05	-1.72829	-0.330083	1.36464e-19	-1.73124	0.120939	1.56559e-19	-1.70338	-0.44131
22693503	chr18:22693503:C:T	2.26037e-05	-1.76065	-0.894666	8.59679e-19	0.560736	-0.330539	9.18121e-20	-1.67076	-1.00762
22693558	chr18:22693558:A:G	6.00092e-05	-1.89249	0.213558	1.07965e-19	-1.86555	0.0209968	2.36858e-19	-1.76759	0.0369292
22693919	chr18:22693919:T:C	2.07887e-05	-1.75815	-0.980867	7.49136e-19	0.57197	-0.479411	8.6216e-20	-1.66581	-1.07546
22694044	chr18:22694044:C:CT	5.1476e-05	-1.89496	0.0626543	9.56003e-20	-1.8468	-0.119382	1.9967e-19	-1.79783	-0.10363
22694165	chr18:22694165:T:C	5.35864e-05	-1.89477	0.10264	1.00045e-19	-1.83743	-0.0833183	2.04459e-19	-1.81145	-0.0663084
22694443	chr18:22694443:C:T	0.000514842	-2.1903e-10	0.470434	8.62715e-19	-2.1903e-10	0.233723	2.22073e-18	-2.1903e-10	0.507467
22695026	chr18:22695026:T:G	0.000104292	-2.1903e-10	-1.12623	2.16874e-19	-2.1903e-10	-1.14704	4.23445e-19	-2.1903e-10	-1.1497
22695262	chr18:22695262:G:A	0.00037377	-2.1903e-10	0.150215	9.5884e-19	-2.1903e-10	0.339363	1.23911e-18	-2.1903e-10	-0.0759786
22695504	chr18:22695504:C:A	9.30579e-05	-1.38422	0.144012	2.97317e-19	-1.54221	0.710644	5.54253e-19	-0.851407	-0.0290989
22695529	chr18:22695529:T:C	0.000182278	-2.1903e-10	-0.567895	3.28961e-19	-2.1903e-10	-0.730424	8.17989e-19	-2.1903e-10	-0.491276
22696224	chr18:22696224:G:A	9.85568e-05	-2.1903e-10	-1.18279	2.11578e-19	-2.1903e-10	-1.17177	3.97713e-19	-2.1903e-10	-1.21239
22696317	chr18:22696317:G:A	5.09191e-05	-1.89484	0.051651	9.43064e-20	-1.85021	-0.129599	1.98337e-19	-1.79421	-0.113952
22696609	chr18:22696609:A:G	5.14207e-05	-1.89481	0.0614282	9.50161e-20	-1.85095	-0.121364	2.00355e-19	-1.79347	-0.104566
22696712	chr18:22696712:C:T	9.77136e-05	-1.7924	0.601015	2.64768e-18	0.246644	1.10843	3.31778e-19	-1.63304	0.239382
22696981	chr18:22696981:A:G	0.00032559	-2.1903e-10	0.0122135	5.68742e-19	-2.1903e-10	-0.182934	1.28415e-18	-2.1903e-10	-0.0402704
22697301	chr18:22697301:G:A	2.12521e-05	-1.77635	-0.940619	7.53317e-19	0.506057	-0.407933	8.64988e-20	-1.69367	-1.04432
22697592	chr18:22697592:G:T	1.56156e-05	-1.82668	-1.19847	6.66127e-20	-1.1354	-1.19206	7.51251e-20	-1.68032	-1.19865
22697719	chr18:22697719:A:AT	0.000339172	-2.1903e-10	0.0530803	5.90536e-19	-2.1903e-10	-0.145332	1.33648e-18	-2.1903e-10	-0.000330034
22697728	chr18:22697728:T:A	0.000109407	-2.1903e-10	-1.07836	2.17525e-19	-2.1903e-10	-1.14405	4.52515e-19	-2.1903e-10	-1.0833
22697975	chr18:22697975:C:T	0.000203461	-2.1903e-10	-0.457954	3.33425e-19	-2.1903e-10	-0.716943	7.8494e-19	-2.1903e-10	-0.532519
22698082	chr18:22698082:A:G	0.000434125	-2.1903e-10	0.299906	7.37867e-19	-2.1903e-10	0.0774012	1.86728e-18	-2.1903e-10	0.33411
22698374	chr18:22698374:A:C	9.58829e-05	-2.1903e-10	-1.2103	2.05848e-19	-2.1903e-10	-1.19922	3.97554e-19	-2.1903e-10	-1.2128
22698389	chr18:22698389:A:G	0.000110259	-2.1903e-10	-1.0706	2.164e-19	-2.1903e-10	-1.14923	4.47895e-19	-2.1903e-10	-1.09357
22698481	chr18:22698481:G:A	0.000117304	-1.89138	0.882727	9.35617e-19	-1.19767	1.51251	3.29124e-19	-1.89088	0.489189
22698922	chr18:22698922:G:A	5.1117e-05	-1.89456	0.0552457	9.6121e-20	-1.8336	-0.127157	1.95327e-19	-1.81301	-0.110448
22699270	chr18:22699270:A:G	5.03703e-05	-1.89456	0.0405362	9.49103e-20	-1.83367	-0.139761	1.92678e-19	-1.81335	-0.123761
22699391	chr18:22699391:T:C	0.000419996	-2.1903e-10	0.266819	7.15741e-19	-2.1903e-10	0.0469571	1.80581e-18	-2.1903e-10	0.30064
22699449	chr18:22699449:A:G	5.68194e-05	-1.73355	-2.58223e-10	1.0886e-19	-1.8363	-2.58223e-10	2.04512e-19	-1.8775	-2.58223e-10
22699674	chr18:22699674:GAAGA:G	1.67578e-05	-1.8546	-1.09996	5.29796e-20	-1.51465	-1.04181	6.62615e-20	-1.88951	-1.11501
22700194	chr18:22700194:C:T	0.000124443	-2.1903e-10	-0.949576	2.44625e-19	-2.1903e-10	-1.02664	4.98701e-19	-2.1903e-10	-0.986118
22700308	chr18:22700308:C:T	3.99712e-05	-1.79859	-0.286681	1.00576e-19	-1.20137	-0.714081	2.34561e-19	-1.58419	-0.156213
22700378	chr18:22700378:T:C	5.89371e-05	-1.69696	-2.58223e-10	1.09252e-19	-1.83271	-2.58223e-10	5.4502e-19	-0.897304	-2.58223e-10
22700424	chr18:22700424:A:T	4.04602e-05	-1.81585	-0.25726	9.80832e-20	-1.24856	-0.691985	2.34607e-19	-1.61558	-0.124629
22700437	chr18:22700437:T:C	0.000123524	-2.1903e-10	-0.956988	2.43107e-19	-2.1903e-10	-1.03286	4.95285e-19	-2.1903e-10	-0.992993
22700562	chr18:22700562:T:G	0.000205813	-2.1903e-10	-0.446457	3.54623e-19	-2.1903e-10	-0.655306	8.808e-19	-2.1903e-10	-0.417296
22700683	chr18:22700683:C:T	7.75984e-05	-1.78885	0.366972	2.05982e-18	0.240334	0.863677	2.64028e-19	-1.62509	0.00302156
22700967	chr18:22700967:T:C	0.000111954	-2.1903e-10	-1.05534	2.76203e-19	-2.1903e-10	-0.905227	4.55266e-19	-2.1903e-10	-1.07724
22701202	chr18:22701202:TTTATTTCC:T	0.000254813	-2.1903e-10	-0.232896	5.47139e-19	-2.1903e-10	-0.221659	1.03891e-18	-2.1903e-10	-0.252196
22701334	chr18:22701334:A:G	0.0001674	-1.81181	1.15877	3.23128e-19	-1.44858	0.700268	5.95273e-19	-1.88905	1.07994
22701393	chr18:22701393:C:T	0.000114581	-1.8886	0.856459	9.31051e-19	-1.16907	1.47902	3.22681e-19	-1.88766	0.466203
22701394	chr18:22701394:G:A	0.00011124	-2.1903e-10	-1.06173	2.20753e-19	-2.1903e-10	-1.12932	4.59579e-19	-2.1903e-10	-1.06781
22701655	chr18:22701655:G:A	2.20897e-05	-1.7762	-0.902119	7.98436e-19	0.499677	-0.343383	8.90835e-20	-1.69498	-1.01357
22701662	chr18:22701662:T:G	0.000349958	-2.1903e-10	0.0843873	6.07764e-19	-2.1903e-10	-0.116575	1.3781e-18	-2.1903e-10	0.0303317
22702040	chr18:22702040:G:T	0.000236495	-2.1903e-10	-0.307501	4.21647e-19	-2.1903e-10	-0.482194	1.0746e-18	-2.1903e-10	-0.218422
22702079	chr18:22702079:G:A	0.000118006	-2.1903e-10	-1.00269	2.63347e-19	-2.1903e-10	-0.952891	5.05469e-19	-2.1903e-10	-0.972639
22702208	chr18:22702208:A:G	0.000114811	-2.1903e-10	-1.03014	2.85467e-19	-2.1903e-10	-0.872234	4.67081e-19	-2.1903e-10	-1.05162
22702397	chr18:22702397:T:C	0.000138658	-1.66143	0.820017	3.32325e-19	-1.15836	0.438107	4.1508e-19	-1.8778	0.708143
22702667	chr18:22702667:C:G	0.00248676	0.713935	1.33137	3.91867e-18	0.429482	1.31766	1.13132e-17	1.19012	0.945476
22702815	chr18:22702815:TC:T	1.92799e-05	-1.8623	-0.952067	5.89153e-20	-1.36659	-1.08368	9.61842e-20	-1.74061	-0.89125
22702893	chr18:22702893:C:T	1.94764e-05	-1.86673	-0.937493	5.84682e-20	-1.38453	-1.07335	9.67384e-20	-1.75093	-0.875188
22702905	chr18:22702905:C:T	0.000100101	-1.74493	0.577677	2.26048e-19	-1.3119	0.206285	3.32705e-19	-1.89398	0.503114
22703256	chr18:22703256:C:G	0.000129527	-2.1903e-10	-0.90954	2.8643e-19	-2.1903e-10	-0.868867	5.49816e-19	-2.1903e-10	-0.888542
22703364	chr18:22703364:T:C	9.91406e-05	-1.89499	0.718107	6.92066e-19	-1.31767	1.33099	2.81301e-19	-1.89485	0.336147
22703458	chr18:22703458:C:T	3.95299e-05	-1.80376	-0.292613	1.78272e-19	-0.967875	-0.375174	1.54502e-19	-1.74235	-0.415569
22703562	chr18:22703562:C:T	0.000337438	-2.1903e-10	0.0479545	1.17155e-18	-2.1903e-10	0.539723	1.18969e-18	-2.1903e-10	-0.116675
22703575	chr18:22703575:T:G	2.27856e-05	-1.74615	-0.901142	9.07326e-19	0.62547	-0.34133	9.32818e-20	-1.64952	-1.01298
22704397	chr18:22704397:C:T	3.92376e-05	-1.79413	-0.309664	9.98084e-20	-1.20115	-0.721957	2.24149e-19	-1.59569	-0.190124
22704670	chr18:22704670:A:T	0.000162563	-2.1903e-10	-0.682363	2.98036e-19	-2.1903e-10	-0.829146	7.25243e-19	-2.1903e-10	-0.611619
22705108	chr18:22705108:T:G	0.0003209	-2.1903e-10	-0.00229675	5.64408e-19	-2.1903e-10	-0.190584	1.35256e-18	-2.1903e-10	0.011631
22705423	chr18:22705423:T:C	0.000352529	0.488221	-0.396513	7.02337e-19	0.356195	-0.328143	1.72575e-18	0.858752	-0.603461
22705893	chr18:22705893:GCT:G	0.000100208	-2.1903e-10	-1.16618	2.08446e-19	-2.1903e-10	-1.18668	4.13922e-19	-2.1903e-10	-1.17245
22706045	chr18:22706045:C:T	0.000100603	-1.70183	0.539581	2.36024e-19	-1.23539	0.172963	3.22081e-19	-1.88816	0.464837
22706132	chr18:22706132:T:C	0.000355605	0.475312	-0.374916	7.07467e-19	0.340443	-0.305115	1.73675e-18	0.846629	-0.584986
22706623	chr18:22706623:T:G	0.00011912	-2.1903e-10	-0.993298	2.38283e-19	-2.1903e-10	-1.0529	4.92058e-19	-2.1903e-10	-0.999528
22706989	chr18:22706989:TAGC:T	7.72487e-05	-1.4264	-2.58223e-10	1.0308e-19	-1.89086	-2.58223e-10	5.28331e-19	-0.928402	-2.58223e-10
22707005	chr18:22707005:A:G	2.88487e-05	-1.86693	-0.544428	7.75365e-20	-1.36618	-0.809433	1.48642e-19	-1.74476	-0.451825
22707462	chr18:22707462:T:C	2.62863e-05	-1.89345	-0.610925	7.60187e-20	-1.89448	-0.300903	1.53371e-19	-1.51582	-0.649446
22707480	chr18:22707480:T:C	1.94365e-05	-1.8493	-0.956969	4.91599e-20	-1.45389	-1.17739	9.13584e-20	-1.73576	-0.947577
22707648	chr18:22707648:G:A	0.000170631	-2.1903e-10	-0.633922	3.06165e-19	-2.1903e-10	-0.802236	7.46546e-19	-2.1903e-10	-0.582669
22707903	chr18:22707903:C:T	0.000920223	-2.1903e-10	1.05119	2.56036e-18	-2.1903e-10	1.32154	3.6968e-18	-2.1903e-10	1.0171
22708271	chr18:22708271:C:T	0.000344257	-2.1903e-10	0.0679615	5.21404e-19	-2.1903e-10	-0.269836	1.31146e-18	-2.1903e-10	-0.0192303
22708764	chr18:22708764:C:T	0.000135853	-2.1903e-10	-0.86185	2.62648e-19	-2.1903e-10	-0.955549	5.78939e-19	-2.1903e-10	-0.836929
22708866	chr18:22708866:G:A	7.65786e-05	-1.27235	-0.162759	2.53415e-19	-0.595134	-0.3962	1.9443e-19	-1.71032	-0.217738
22709017	chr18:22709017:A:C	9.7508e-05	-2.1903e-10	-1.19349	2.08576e-19	-2.1903e-10	-1.18606	4.0648e-19	-2.1903e-10	-1.19059
22709069	chr18:22709069:CTGGGAT:C	0.000100775	-2.1903e-10	-1.16054	2.09793e-19	-2.1903e-10	-1.18024	4.15773e-19	-2.1903e-10	-1.16799
22709204	chr18:22709204:C:T	6.35112e-05	-0.646734	-0.975476	1.86278e-19	-0.273355	-1.02577	1.43461e-19	-1.20042	-1.03164
22709213	chr18:22709213:T:C	2.96932e-05	-1.8581	-0.524406	7.63017e-20	-1.32042	-0.871247	1.52327e-19	-1.75124	-0.420862
22709310	chr18:22709310:A:C	0.000265495	-2.1903e-10	-0.191831	4.81684e-19	-2.1903e-10	-0.349073	1.14958e-18	-2.1903e-10	-0.150975
22709562	chr18:22709562:C:G	2.13916e-05	-1.87144	-0.838992	5.47028e-20	-1.39539	-1.12906	9.72378e-20	-1.78571	-0.835259
22709614	chr18:22709614:A:G	3.01486e-05	-1.8719	-0.495386	7.25556e-20	-1.38668	-0.855324	1.60788e-19	-1.73564	-0.3824
22709711	chr18:22709711:G:T	0.00021651	-2.1903e-10	-0.395789	4.76626e-19	-2.1903e-10	-0.35963	8.69418e-19	-2.1903e-10	-0.430302
22709809	chr18:22709809:C:T	6.18263e-05	-1.89295	0.243851	2.09202e-19	-1.03257	-0.150489	2.36252e-19	-1.8943	0.161071
22710057	chr18:22710057:G:A	0.000124379	-2.1903e-10	-0.95009	2.47489e-19	-2.1903e-10	-1.015	5.15181e-19	-2.1903e-10	-0.953607
22710653	chr18:22710653:T:C	1.83376e-05	-1.65175	-1.21273	4.90401e-19	0.8138	-1.14494	8.15917e-20	-1.59017	-1.20623
22710727	chr18:22710727:C:T	0.000124223	-0.95135	-2.58223e-10	5.43816e-19	-0.227751	-2.58223e-10	2.03401e-19	-1.88295	-2.58223e-10
22710850	chr18:22710850:T:C	0.00115071	-2.1903e-10	1.27471	2.30397e-18	-2.1903e-10	1.21603	4.93394e-18	-2.1903e-10	1.30577
22710933	chr18:22710933:G:A	0.000651535	-2.1903e-10	0.705906	1.61539e-18	-2.1903e-10	0.860968	2.10818e-18	-2.1903e-10	0.455454
22711217	chr18:22711217:G:A	9.65402e-05	-2.1903e-10	-1.20347	2.14544e-19	-2.1903e-10	-1.15785	3.99401e-19	-2.1903e-10	-1.20816
22711342	chr18:22711342:T:G	9.56979e-05	-2.1903e-10	-1.21223	2.06353e-19	-2.1903e-10	-1.19677	3.97538e-19	-2.1903e-10	-1.21284
22711563	chr18:22711563:A:G	0.000304362	-2.1903e-10	-0.0552072	6.20872e-19	-2.1903e-10	-0.0952371	1.35941e-18	-2.1903e-10	0.0166833
22711633	chr18:22711633:G:A	1.76461e-05	-1.69302	-1.20989	4.08715e-20	-1.64252	-1.17341	1.46957e-19	-0.995222	-1.21276
22711670	chr18:22711670:G:A	2.28245e-05	-1.433	-1.21259	7.65705e-20	-0.98284	-1.20531	1.80235e-19	-0.792876	-1.21099
22711686	chr18:22711686:T:C	0.000108749	-2.1903e-10	-1.08438	2.15559e-19	-2.1903e-10	-1.15313	4.45418e-19	-2.1903e-10	-1.09911
22712654	chr18:22712654:G:A	0.000183824	-0.559446	-2.58223e-10	1.84838e-19	-1.30688	-2.58223e-10	3.25134e-19	-1.41389	-2.58223e-10
22713056	chr18:22713056:A:C	5.23924e-05	-1.81466	-2.58223e-10	3.37208e-19	-0.705661	-2.58223e-10	4.10736e-19	-1.18018	-2.58223e-10
22713687	chr18:22713687:A:T	0.000230409	-2.1903e-10	-0.33357	4.64944e-19	-2.1903e-10	-0.384444	9.64566e-19	-2.1903e-10	-0.326448
22713688	chr18:22713688:C:T	0.000227704	-2.1903e-10	-0.345382	4.59662e-19	-2.1903e-10	-0.39587	9.53149e-19	-2.1903e-10	-0.338355
22713836	chr18:22713836:T:A	9.6285e-05	-2.1903e-10	-1.20611	2.22411e-19	-2.1903e-10	-1.12183	3.97541e-19	-2.1903e-10	-1.21283
22713865	chr18:22713865:CT:C	0.00017021	-2.1903e-10	-0.636396	3.09923e-19	-2.1903e-10	-0.790039	7.14448e-19	-2.1903e-10	-0.626616
22714146	chr18:22714146:C:G	0.000162337	-2.1903e-10	-0.683751	2.98395e-19	-2.1903e-10	-0.827944	6.81404e-19	-2.1903e-10	-0.673971
22714258	chr18:22714258:T:C	0.00062452	0.663556	-2.58223e-10	4.83024e-18	1.95629	-2.58223e-10	5.36705e-18	1.38991	-2.58223e-10
22714353	chr18:22714353:G:C	8.81205e-05	-1.29472	-2.58223e-10	9.09243e-18	2.58884	-2.58223e-10	2.71759e-19	-1.59321	-2.58223e-10
22714654	chr18:22714654:T:C	0.000162354	-2.1903e-10	-0.683647	4.02307e-19	-2.1903e-10	-0.529147	6.50191e-19	-2.1903e-10	-0.72086
22714797	chr18:22714797:T:C	0.000397435	-2.1903e-10	0.211605	1.09992e-18	-2.1903e-10	0.476628	1.33874e-18	-2.1903e-10	0.00135512
22715067	chr18:22715067:A:G	0.000228603	-2.1903e-10	-0.341439	3.74193e-19	-2.1903e-10	-0.601591	9.83836e-19	-2.1903e-10	-0.306667
22715284	chr18:22715284:C:T	8.71105e-05	-0.603787	-0.702461	7.50231e-20	-1.61318	-0.595387	6.30254e-19	0.0692475	-0.82125
22715656	chr18:22715656:C:T	0.000148872	-0.770339	-2.58223e-10	1.78e-19	-1.34458	-2.58223e-10	2.82475e-19	-1.55454	-2.58223e-10
22715782	chr18:22715782:T:C	8.25642e-05	-0.676738	-0.683111	7.40243e-20	-1.64751	-0.574454	5.80981e-19	-0.0291608	-0.804247
22715934	chr18:22715934:T:A	5.47556e-05	-0.654346	-1.1162	6.01471e-20	-1.2555	-1.17407	1.67786e-18	1.35067	-1.12352
22716357	chr18:22716357:A:T	0.000141501	-1.78719	0.966076	1.93088e-17	2.63191	0.710048	8.13066e-19	-1.41009	0.912772
22716388	chr18:22716388:C:T	0.000102285	-2.1903e-10	-1.14566	2.16526e-19	-2.1903e-10	-1.14865	4.22218e-19	-2.1903e-10	-1.15261
22716467	chr18:22716467:T:C	0.000423453	-2.1903e-10	0.275017	5.52319e-19	-2.1903e-10	-0.212236	1.86761e-18	-2.1903e-10	0.334287
22716843	chr18:22716843:T:C	4.93091e-05	-0.764124	-1.11119	4.47325e-20	-1.66671	-1.05895	3.62421e-19	-0.149348	-1.15597
22717014	chr18:22717014:A:G	0.000332189	-2.1903e-10	0.0322767	5.82934e-19	-2.1903e-10	-0.158288	1.41406e-18	-2.1903e-10	0.0560969
22717217	chr18:22717217:A:G	9.92485e-05	-2.1903e-10	-1.1758	2.40614e-19	-2.1903e-10	-1.04317	4.02664e-19	-2.1903e-10	-1.20002
22717230	chr18:22717230:T:G	9.60794e-05	-2.1903e-10	-1.20825	2.08861e-19	-2.1903e-10	-1.18469	4.22782e-19	-2.1903e-10	-1.15127
22717281	chr18:22717281:A:T	9.64077e-05	-2.1903e-10	-1.20484	2.03216e-19	-2.1903e-10	-1.21209	3.9962e-19	-2.1903e-10	-1.20761
22718607	chr18:22718607:A:G	0.000292924	-0.661336	0.567822	1.06864e-16	4.45975	0.593197	2.99474e-19	-1.83046	0.334362
22718769	chr18:22718769:C:T	0.000349264	-2.1903e-10	0.082402	6.67061e-19	-2.1903e-10	-0.0234798	1.47945e-18	-2.1903e-10	0.101301
22718788	chr18:22718788:A:G	6.91013e-05	-1.53785	-2.58223e-10	1.10741e-19	-1.81916	-2.58223e-10	2.25088e-19	-1.78163	-2.58223e-10
22718825	chr18:22718825:A:T	0.000168195	-1.70658	1.05828	3.16983e-17	3.04063	0.797023	7.73803e-19	-1.55117	1.00436
22719057	chr18:22719057:C:T	0.000849502	-0.683877	1.6551	2.8268e-16	4.34493	1.68077	8.11399e-19	-1.83316	1.33379
22719059	chr18:22719059:T:C	9.62529e-05	-2.1903e-10	-1.20645	2.08003e-19	-2.1903e-10	-1.18881	4.25541e-19	-2.1903e-10	-1.14477
22719150	chr18:22719150:A:G	0.000147453	-1.80518	1.02527	1.7927e-17	2.50187	0.765836	8.97006e-19	-1.37065	0.971582
22720052	chr18:22720052:C:A	0.000105255	-2.1903e-10	-1.11704	2.50346e-19	-2.1903e-10	-1.00352	4.31428e-19	-2.1903e-10	-1.13103
22720563	chr18:22720563:C:T	0.00019095	-2.1903e-10	-0.521412	3.17628e-19	-2.1903e-10	-0.76548	8.1619e-19	-2.1903e-10	-0.493478
22720619	chr18:22720619:T:C	7.95923e-05	-0.686841	-0.709668	7.17644e-20	-1.65008	-0.602898	5.65904e-19	-0.0322335	-0.827467
22720655	chr18:22720655:A:C	0.000318362	-2.1903e-10	-0.0102362	6.65008e-19	-2.1903e-10	-0.026563	1.26384e-18	-2.1903e-10	-0.0562149
22720711	chr18:22720711:G:T	0.000194515	-2.1903e-10	-0.502917	3.22367e-19	-2.1903e-10	-0.75067	8.31653e-19	-2.1903e-10	-0.47471
22720728	chr18:22720728:A:G	0.00025787	-0.808264	0.587293	7.80616e-17	4.12508	0.613807	2.95806e-19	-1.86051	0.352089
22720812	chr18:22720812:T:C	0.000243047	-2.1903e-10	-0.280173	3.93952e-19	-2.1903e-10	-0.550133	1.04726e-18	-2.1903e-10	-0.244198
22721082	chr18:22721082:T:A	0.000169533	-1.70224	1.06186	3.2413e-17	3.05948	0.80047	7.72059e-19	-1.5571	1.00804
22721232	chr18:22721232:C:T	0.00035435	-2.1903e-10	0.0968589	7.37755e-19	-2.1903e-10	0.0772497	1.4054e-18	-2.1903e-10	0.0499545
22721297	chr18:22721297:T:C	0.00038943	-2.1903e-10	0.191258	1.07348e-18	-2.1903e-10	0.452302	1.31398e-18	-2.1903e-10	-0.0173122
22721342	chr18:22721342:T:A	0.000393121	-2.1903e-10	0.200691	5.1951e-19	-2.1903e-10	-0.273475	1.72986e-18	-2.1903e-10	0.257669
22721842	chr18:22721842:C:A	0.000255428	-2.1903e-10	-0.230487	4.13105e-19	-2.1903e-10	-0.502659	1.10308e-18	-2.1903e-10	-0.192266
22722532	chr18:22722532:G:A	0.000160242	-1.7098	1.01306	2.9889e-17	3.02379	0.755097	7.4237e-19	-1.54787	0.959591
22722613	chr18:22722613:G:A	0.000233641	-2.1903e-10	-0.319642	3.81048e-19	-2.1903e-10	-0.583436	1.00597e-18	-2.1903e-10	-0.284415
22722751	chr18:22722751:G:C	7.99332e-05	-0.702299	-0.689936	7.27451e-20	-1.65769	-0.581708	5.63806e-19	-0.0533501	-0.810065
22722941	chr18:22722941:T:C	5.95185e-05	-0.610029	-1.07711	6.36145e-20	-1.22452	-1.149	1.87107e-18	1.42211	-1.08597
22723557	chr18:22723557:T:G	0.000119208	-2.1903e-10	-0.992558	2.81014e-19	-2.1903e-10	-0.887958	5.08648e-19	-2.1903e-10	-0.966369
22724121	chr18:22724121:G:A	2.33722e-05	-1.42959	-1.19229	3.12516e-20	-1.8832	-1.20109	1.5698e-18	1.35806	-1.19749
22724298	chr18:22724298:A:G	2.73235e-05	-1.27103	-1.19465	3.14398e-20	-1.89447	-1.18382	2.47587e-18	1.80802	-1.1918
22724395	chr18:22724395:T:C	4.09852e-05	-1.11391	-0.946303	7.77401e-18	2.89737	-0.465193	1.16818e-19	-1.37723	-1.06028
22724405	chr18:22724405:A:G	7.8616e-05	-0.976172	-0.43268	6.58974e-18	2.75064	-0.48373	2.70686e-19	-1.17927	-0.417897
22724415	chr18:22724415:C:T	8.02971e-05	-0.972398	-0.415294	6.75679e-18	2.75906	-0.467122	2.76701e-19	-1.17481	-0.400384
22724428	chr18:22724428:T:C	0.000103849	-2.1903e-10	-1.13049	2.09208e-19	-2.1903e-10	-1.18303	4.2658e-19	-2.1903e-10	-1.14233
22724632	chr18:22724632:G:C	0.000323902	-2.1903e-10	0.00701481	6.74705e-19	-2.1903e-10	-0.0120857	1.28655e-18	-2.1903e-10	-0.0384036
22724895	chr18:22724895:A:G	5.5015e-05	-1.02131	-0.744509	4.49871e-18	2.65443	-0.769245	1.89716e-19	-1.22046	-0.73214
22725164	chr18:22725164:T:A	0.000227858	-2.1903e-10	-0.344702	3.73154e-19	-2.1903e-10	-0.604369	9.80614e-19	-2.1903e-10	-0.309947
22725419	chr18:22725419:C:T	3.27444e-05	-1.88619	-0.398501	1.48687e-19	-1.58952	0.0650029	1.96583e-19	-1.46805	-0.44899
22725814	chr18:22725814:T:C	0.000333115	-2.1903e-10	0.0350608	6.9291e-19	-2.1903e-10	0.0145379	1.32204e-18	-2.1903e-10	-0.0111913
22726120	chr18:22726120:T:G	2.4906e-05	-1.37861	-1.1797	3.13733e-20	-1.88932	-1.19109	1.82939e-18	1.50015	-1.18654
22726195	chr18:22726195:G:A	8.05544e-05	-1.38449	-2.58223e-10	1.15451e-19	-1.77752	-2.58223e-10	1.93071e-18	0.367515	-2.58223e-10
22726227	chr18:22726227:C:T	0.000212316	-2.1903e-10	-0.41535	3.51818e-19	-2.1903e-10	-0.663249	9.1239e-19	-2.1903e-10	-0.382059
22726295	chr18:22726295:T:C	3.93014e-05	-0.891258	-1.21091	4.887e-20	-1.42722	-1.20998	1.04925e-18	0.968505	-1.2108
22726801	chr18:22726801:A:G	7.42837e-05	-1.02456	-0.44097	5.86565e-18	2.64216	-0.491655	2.57775e-19	-1.21976	-0.426284
22727088	chr18:22727088:T:G	0.000142542	-1.6836	0.869812	2.94398e-17	3.14255	0.621188	6.22282e-19	-1.5824	0.817666
22727113	chr18:22727113:A:G	0.000228246	-2.1903e-10	-0.343003	3.737e-19	-2.1903e-10	-0.602908	9.82256e-19	-2.1903e-10	-0.308274
22727231	chr18:22727231:A:G	2.52777e-05	-1.35909	-1.18442	3.12002e-20	-1.89122	-1.19471	1.92192e-18	1.5537	-1.19074
22727358	chr18:22727358:G:A	0.00034235	-2.1903e-10	0.0624086	5.98433e-19	-2.1903e-10	-0.132047	1.45725e-18	-2.1903e-10	0.0861801
22727504	chr18:22727504:A:G	0.000406866	-2.1903e-10	0.235057	1.1244e-18	-2.1903e-10	0.498639	1.37008e-18	-2.1903e-10	0.0244994
22727692	chr18:22727692:G:T	7.26953e-05	-1.03032	-0.456831	5.68834e-18	2.62693	-0.507119	2.52115e-19	-1.22572	-0.442518
22727792	chr18:22727792:T:C	7.46535e-05	-0.756446	-0.704123	6.9997e-20	-1.68096	-0.59695	5.20749e-19	-0.120266	-0.822591
22727978	chr18:22727978:G:A	0.000259891	-2.1903e-10	-0.213164	7.68247e-19	-2.1903e-10	0.117749	9.60937e-19	-2.1903e-10	-0.330217
22728011	chr18:22728011:T:G	9.91252e-05	-2.1903e-10	-1.17704	2.04161e-19	-2.1903e-10	-1.20745	4.0945e-19	-2.1903e-10	-1.18331
22728160	chr18:22728160:C:T	7.27684e-05	-1.03876	-0.447381	5.64142e-18	2.60938	-0.497849	2.52535e-19	-1.23382	-0.432754
22728524	chr18:22728524:A:G	7.92573e-05	-1.01455	-0.386174	6.33345e-18	2.66603	-0.438793	2.74292e-19	-1.21304	-0.370896
22728606	chr18:22728606:C:A	2.47146e-05	-1.3811	-1.18493	3.12534e-20	-1.88906	-1.19517	1.82456e-18	1.50218	-1.19121
22728721	chr18:22728721:T:A	3.64348e-05	-1.18616	-0.991747	5.99691e-18	2.72172	-0.549083	1.06601e-19	-1.43613	-1.09291
22728761	chr18:22728761:G:C	0.000221702	-2.1903e-10	-0.372094	3.64799e-19	-2.1903e-10	-0.627015	9.53727e-19	-2.1903e-10	-0.337748
22728957	chr18:22728957:T:C	9.91061e-05	-2.1903e-10	-1.17724	2.04147e-19	-2.1903e-10	-1.20752	4.09379e-19	-2.1903e-10	-1.18349
22729049	chr18:22729049:C:T	0.000126213	-1.81084	0.875381	1.50292e-17	2.46619	0.625196	7.84237e-19	-1.35651	0.823092
22729572	chr18:22729572:T:C	0.000331765	-2.1903e-10	0.0309993	6.9159e-19	-2.1903e-10	0.0126307	1.31683e-18	-2.1903e-10	-0.0151404
22729611	chr18:22729611:G:C	1.81035e-05	-1.66756	-1.20977	3.28053e-20	-1.86858	-1.16719	1.02564e-19	-1.35485	-1.21279
22730075	chr18:22730075:G:T	0.000118552	-2.1903e-10	-0.998071	2.95623e-19	-2.1903e-10	-0.837278	5.04788e-19	-2.1903e-10	-0.973988
22730979	chr18:22730979:C:T	0.000124749	-2.1903e-10	-0.947123	2.36405e-19	-2.1903e-10	-1.06082	5.35694e-19	-2.1903e-10	-0.914564
22731092	chr18:22731092:A:G	9.6433e-05	-2.1903e-10	-1.20458	2.03189e-19	-2.1903e-10	-1.21222	3.99786e-19	-2.1903e-10	-1.2072
22731592	chr18:22731592:C:A	7.44744e-05	-1.05007	-0.412897	5.73818e-18	2.59524	-0.466706	2.58516e-19	-1.24503	-0.398138
22731708	chr18:22731708:G:A	0.000100562	-2.1903e-10	-1.16265	2.05518e-19	-2.1903e-10	-1.20083	4.14254e-19	-2.1903e-10	-1.17165
22731894	chr18:22731894:C:T	0.000100475	-2.1903e-10	-1.16352	2.06544e-19	-2.1903e-10	-1.19585	4.15409e-19	-2.1903e-10	-1.16886
22732081	chr18:22732081:A:G	0.000108867	-2.1903e-10	-1.0833	2.25786e-19	-2.1903e-10	-1.10677	4.52903e-19	-2.1903e-10	-1.08245
22732378	chr18:22732378:A:G	3.56984e-05	-1.14948	-1.04884	3.07491e-18	2.52302	-1.01835	1.18369e-19	-1.36498	-1.05934
22732473	chr18:22732473:C:T	0.000268984	-2.1903e-10	-0.178776	9.24251e-19	-2.1903e-10	0.302621	9.74586e-19	-2.1903e-10	-0.316113
22732942	chr18:22732942:T:C	0.000211342	-1.8704	1.45045	1.7428e-18	-0.301436	1.23832	2.47633e-18	-0.832105	1.44851
22732943	chr18:22732943:G:A	9.98291e-05	-2.1903e-10	-1.16997	2.06772e-19	-2.1903e-10	-1.19474	4.4687e-19	-2.1903e-10	-1.09586
22733304	chr18:22733304:G:A	0.000165706	-2.1903e-10	-0.663209	2.91157e-19	-2.1903e-10	-0.852499	7.05937e-19	-2.1903e-10	-0.6386
22733389	chr18:22733389:A:G	3.25262e-05	-1.10916	-1.18222	4.47988e-20	-1.63545	-1.08873	8.69143e-19	0.750947	-1.18156
22733476	chr18:22733476:A:G	0.000566932	0.104988	0.461826	4.93289e-16	6.18734	0.395152	4.58624e-19	-1.56513	0.495239
22733497	chr18:22733497:T:C	0.000599201	0.140191	0.48198	5.41471e-16	6.2614	0.414287	4.74297e-19	-1.55131	0.51502
22733859	chr18:22733859:ATTGT:A	2.60319e-05	-1.57407	-0.940029	4.00423e-20	-1.89277	-0.943659	1.48981e-19	-1.2456	-0.948708
22734044	chr18:22734044:T:C	0.000101567	-2.1903e-10	-1.15271	2.48055e-19	-2.1903e-10	-1.01271	4.1412e-19	-2.1903e-10	-1.17197
22734262	chr18:22734262:T:C	6.49528e-05	-1.59976	-2.58223e-10	1.03846e-19	-1.88345	-2.58223e-10	2.51074e-19	-1.67238	-2.58223e-10
22735380	chr18:22735380:A:G	0.000248167	-1.76054	1.50122	4.26786e-17	2.80739	1.3277	1.34601e-18	-1.46283	1.4696
22735485	chr18:22735485:T:C	4.91097e-05	-1.87937	-2.58223e-10	1.17369e-19	-1.76104	-2.58223e-10	2.47949e-19	-1.6849	-2.58223e-10
22735647	chr18:22735647:C:T	0.000102074	-2.1903e-10	-1.14772	2.10209e-19	-2.1903e-10	-1.17826	4.29547e-19	-2.1903e-10	-1.1354
22735730	chr18:22735730:A:C	0.000756754	0.224445	0.631168	1.01263e-15	6.56953	0.732171	5.38736e-19	-1.52868	0.619775
22736179	chr18:22736179:G:C	3.44742e-05	-1.61991	-0.613301	5.55559e-20	-1.88678	-0.622197	1.93026e-19	-1.31111	-0.624194
22736181	chr18:22736181:A:G	0.000258752	-1.75481	1.53726	4.59289e-17	2.845	1.36348	1.37881e-18	-1.47382	1.50467
22736530	chr18:22736530:C:T	0.000253035	-1.76573	1.52583	4.24215e-17	2.77753	1.35152	1.3921e-18	-1.45362	1.49407
22736542	chr18:22736542:AC:A	0.000135856	-2.1903e-10	-0.861829	2.40357e-19	-2.1903e-10	-1.04424	5.92525e-19	-2.1903e-10	-0.813733
22737231	chr18:22737231:C:T	0.000305488	-2.1903e-10	-0.0515166	5.26185e-19	-2.1903e-10	-0.260709	1.30536e-18	-2.1903e-10	-0.0238881
22738050	chr18:22738050:T:C	0.000325085	-2.1903e-10	0.0106592	6.14323e-19	-2.1903e-10	-0.105841	1.357e-18	-2.1903e-10	0.0149027
22738136	chr18:22738136:G:A	4.99683e-05	-0.731353	-1.13068	9.83891e-20	-0.726167	-1.21126	2.84738e-19	-0.547276	-0.999281
22738632	chr18:22738632:C:T	0.000321376	-1.60887	1.60805	9.58237e-17	3.51277	1.43113	1.22983e-18	-1.66045	1.57696
22739634	chr18:22739634:A:T	9.58909e-05	-2.1903e-10	-1.21022	2.04831e-19	-2.1903e-10	-1.20418	3.98e-19	-2.1903e-10	-1.21167
22740044	chr18:22740044:C:G	0.000125878	-2.1903e-10	-0.938115	3.0065e-19	-2.1903e-10	-0.820415	5.07055e-19	-2.1903e-10	-0.969506
22740102	chr18:22740102:A:G	0.000290731	-2.1903e-10	-0.101027	5.0312e-19	-2.1903e-10	-0.305534	1.24154e-18	-2.1903e-10	-0.0740189
22740921	chr18:22740921:G:A	4.92898e-05	-1.87571	-2.58223e-10	1.08583e-19	-1.83885	-2.58223e-10	2.1646e-19	-1.82072	-2.58223e-10
22741076	chr18:22741076:A:G	0.000107791	-0.172186	-0.921043	1.393e-16	6.07085	-0.752828	9.31146e-20	-1.70735	-0.956942
22742231	chr18:22742231:T:A	0.000227828	-2.1903e-10	-0.344836	4.64141e-19	-2.1903e-10	-0.386174	9.09428e-19	-2.1903e-10	-0.38531
22742583	chr18:22742583:T:C	0.000130025	-2.1903e-10	-0.905698	3.26831e-19	-2.1903e-10	-0.736918	5.11012e-19	-2.1903e-10	-0.961732
22743139	chr18:22743139:A:G	0.000462036	0.362217	-2.58223e-10	7.97264e-19	0.154823	-2.58223e-10	2.96521e-18	0.796577	-2.58223e-10
22743382	chr18:22743382:C:A	0.000128726	-2.1903e-10	-0.915743	3.22815e-19	-2.1903e-10	-0.749282	5.06171e-19	-2.1903e-10	-0.971251
22743798	chr18:22743798:A:T	0.000100633	-2.1903e-10	-1.16195	2.23114e-19	-2.1903e-10	-1.11868	4.24967e-19	-2.1903e-10	-1.14611
22743932	chr18:22743932:G:A	0.000205398	-2.1903e-10	-0.448475	3.79354e-19	-2.1903e-10	-0.587892	9.22037e-19	-2.1903e-10	-0.371541
22744373	chr18:22744373:C:T	0.000321944	-1.57975	1.58071	1.04947e-16	3.63078	1.40407	1.16701e-18	-1.685	1.54908
22744449	chr18:22744449:C:T	0.000128111	-2.1903e-10	-0.920532	3.07038e-19	-2.1903e-10	-0.79939	5.15522e-19	-2.1903e-10	-0.952945
22744459	chr18:22744459:A:C	8.4378e-05	-0.374551	-0.963568	2.21153e-19	-0.380669	-0.746836	3.78065e-19	-0.121154	-1.14191
22745283	chr18:22745283:TA:T	7.63585e-05	-0.351927	-1.08606	1.88167e-19	-0.36432	-0.924709	3.67314e-19	-0.0951873	-1.19672
22745303	chr18:22745303:C:A	0.000146354	-2.1903e-10	-0.787397	2.51601e-19	-2.1903e-10	-0.998519	6.41765e-19	-2.1903e-10	-0.733904
22745709	chr18:22745709:G:C	0.00012852	-2.1903e-10	-0.917341	2.66937e-19	-2.1903e-10	-0.939348	5.57727e-19	-2.1903e-10	-0.874256
22746628	chr18:22746628:G:A	5.07439e-05	-1.84663	-2.58223e-10	1.35788e-19	-1.61527	-2.58223e-10	2.52462e-19	-1.66687	-2.58223e-10
22746846	chr18:22746846:A:G	0.00011074	-2.1903e-10	-1.06624	2.16209e-19	-2.1903e-10	-1.15012	4.91296e-19	-2.1903e-10	-1.00108
22746884	chr18:22746884:T:C	0.000717352	0.139477	0.662663	8.9825e-16	6.41598	0.765863	5.37494e-19	-1.56267	0.65146
22747154	chr18:22747154:A:T	0.000165298	-2.1903e-10	-0.665676	3.06841e-19	-2.1903e-10	-0.800032	7.1749e-19	-2.1903e-10	-0.622367
22747258	chr18:22747258:C:T	0.000301708	-1.64177	1.5778	8.07753e-17	3.37033	1.40273	1.23236e-18	-1.62771	1.54627
22747583	chr18:22747583:T:G	5.87434e-05	-1.57536	-0.124884	2.3038e-17	3.64391	-0.125375	2.15033e-19	-1.67109	-0.156245
22747642	chr18:22747642:A:C	3.89475e-05	-0.899175	-1.21204	3.78307e-20	-1.70515	-1.18809	2.86964e-19	-0.340081	-1.19869
22747715	chr18:22747715:T:G	0.000127834	-0.0500659	-0.872627	2.01941e-16	6.31805	-0.628684	1.03012e-19	-1.66137	-0.901916
22747917	chr18:22747917:A:G	2.41898e-05	-1.53414	-1.05336	4.36189e-20	-1.8878	-0.863072	9.28037e-20	-1.55246	-1.11518
22748545	chr18:22748545:G:C	0.000338246	-2.1903e-10	0.0503473	5.35896e-19	-2.1903e-10	-0.242422	1.53967e-18	-2.1903e-10	0.141198
22748579	chr18:22748579:C:G	0.000134839	-2.1903e-10	-0.869344	2.5224e-19	-2.1903e-10	-0.995982	5.48285e-19	-2.1903e-10	-0.891331
22748820	chr18:22748820:G:A	0.000132452	-2.1903e-10	-0.887208	2.73128e-19	-2.1903e-10	-0.916421	5.5092e-19	-2.1903e-10	-0.886537
22749006	chr18:22749006:A:G	0.000652028	0.0778738	0.628788	7.65213e-16	6.29034	0.731209	5.08648e-19	-1.58429	0.617923
22749371	chr18:22749371:A:G	6.19347e-05	-0.51899	-1.12835	5.46638e-20	-1.43928	-1.08588	4.91604e-19	0.125007	-1.12546
22749553	chr18:22749553:CAG:C	0.000101617	-2.1903e-10	-1.15221	2.41684e-19	-2.1903e-10	-1.03873	3.99601e-19	-2.1903e-10	-1.20766
22749942	chr18:22749942:G:A	0.000342063	-1.67063	1.7322	8.26218e-17	3.244	1.55167	1.48454e-18	-1.59543	1.70017
22750163	chr18:22750163:G:A	9.77621e-05	-0.260724	-0.930165	1.10751e-16	5.85682	-0.768142	8.96919e-20	-1.73704	-0.964701
22750592	chr18:22750592:C:T	7.27751e-05	-0.36236	-1.12369	1.18715e-16	5.93451	-0.776387	6.83016e-20	-1.78556	-1.18863
22750634	chr18:22750634:T:C	0.000124462	-2.1903e-10	-0.949422	2.3735e-19	-2.1903e-10	-1.05683	5.07312e-19	-2.1903e-10	-0.969001
22750811	chr18:22750811:G:A	0.000302279	-2.1903e-10	-0.0620772	4.71596e-19	-2.1903e-10	-0.370239	1.309e-18	-2.1903e-10	-0.0211057
22751010	chr18:22751010:T:C	0.00013331	-2.1903e-10	-0.880746	3.37019e-19	-2.1903e-10	-0.706223	5.22914e-19	-2.1903e-10	-0.938709
22751180	chr18:22751180:T:C	0.000161406	-2.1903e-10	-0.689504	3.27489e-19	-2.1903e-10	-0.734909	6.73851e-19	-2.1903e-10	-0.685117
22751815	chr18:22751815:C:G	0.000153719	-2.1903e-10	-0.738298	2.74983e-19	-2.1903e-10	-0.909653	6.56324e-19	-2.1903e-10	-0.711472
22751853	chr18:22751853:G:A	9.64333e-05	-0.264741	-0.939833	1.08257e-16	5.84598	-0.780078	8.87987e-20	-1.73803	-0.973721
22751990	chr18:22751990:C:T	2.17772e-05	-1.63752	-1.05504	4.33422e-20	-1.8948	-0.862433	8.32927e-20	-1.6577	-1.11807
22752192	chr18:22752192:G:C	3.42534e-05	-1.02695	-1.21269	4.46368e-20	-1.52015	-1.20766	8.71015e-19	0.783948	-1.21242
22752258	chr18:22752258:C:T	2.22306e-05	-1.8545	-0.817461	4.14681e-20	-1.89427	-0.907172	9.65943e-20	-1.87677	-0.750834
22752604	chr18:22752604:T:G	0.000100153	-0.0325678	-1.13416	7.0403e-20	-1.18046	-1.09167	8.96641e-19	0.732932	-1.1324
22752993	chr18:22752993:G:A	5.57667e-05	-1.75225	-2.58223e-10	1.02663e-19	-1.89491	-2.58223e-10	2.27907e-18	0.533398	-2.58223e-10
22753054	chr18:22753054:C:A	0.000300395	-1.64152	1.5732	8.12061e-17	3.38011	1.39827	1.22664e-18	-1.62778	1.54169
22753113	chr18:22753113:T:C	0.000115517	-2.1903e-10	-1.024	2.80132e-19	-2.1903e-10	-0.891102	4.90716e-19	-2.1903e-10	-1.00226
22753299	chr18:22753299:G:A	5.696e-05	-1.73108	-2.58223e-10	1.03571e-19	-1.8861	-2.58223e-10	9.96901e-19	-0.293474	-2.58223e-10
22753426	chr18:22753426:C:T	0.000581134	-2.1903e-10	0.591555	9.92143e-19	-2.1903e-10	0.373505	2.71488e-18	-2.1903e-10	0.708375
22753531	chr18:22753531:C:A	0.000101434	-1.15402	-2.58223e-10	1.38938e-19	-1.59234	-2.58223e-10	2.56971e-19	-1.64916	-2.58223e-10
22753870	chr18:22753870:T:C	0.000303432	-1.63607	1.5778	8.28146e-17	3.39526	1.40273	1.22478e-18	-1.63389	1.54627
22754526	chr18:22754526:C:T	9.1977e-05	-0.295708	-0.95618	9.93366e-17	5.78051	-0.800598	8.65608e-20	-1.74815	-0.989128
22754564	chr18:22754564:C:A	1.80382e-05	-1.81	-1.07093	4.61101e-20	-1.68298	-1.01235	7.07566e-20	-1.81325	-1.12563
22754626	chr18:22754626:T:G	6.74464e-05	-0.424361	-1.13773	1e-16	5.79422	-0.807658	6.67139e-20	-1.80198	-1.19573
22755150	chr18:22755150:G:A	0.000113163	-0.113901	-0.930698	1.49297e-16	6.14998	-0.762649	9.3776e-20	-1.68777	-0.969445
22755171	chr18:22755171:A:G	6.99287e-05	-0.389363	-1.13659	5.55775e-20	-1.32135	-1.18723	5.45535e-19	0.228655	-1.12501
22755511	chr18:22755511:G:A	0.000116164	-0.101735	-0.916688	1.55966e-16	6.17614	-0.745107	9.54085e-20	-1.68353	-0.956429
22755552	chr18:22755552:T:C	0.000208138	-0.157354	-0.27787	2.48992e-16	5.99052	-0.0917058	1.75001e-19	-1.69718	-0.336153
22755562	chr18:22755562:T:C	0.000221733	-2.1903e-10	-0.371952	4.12844e-19	-2.1903e-10	-0.503293	9.88972e-19	-2.1903e-10	-0.30146
22755787	chr18:22755787:C:T	5.5668e-05	-1.75402	-2.58223e-10	1.11582e-18	0.490981	-2.58223e-10	2.02815e-19	-1.88583	-2.58223e-10
22756136	chr18:22756136:G:A	0.000171449	-2.1903e-10	-0.62914	3.25859e-19	-2.1903e-10	-0.739897	7.52158e-19	-2.1903e-10	-0.575179
22756446	chr18:22756446:C:T	0.000161469	-2.1903e-10	-0.689115	3.2759e-19	-2.1903e-10	-0.734598	6.7412e-19	-2.1903e-10	-0.684718
22756483	chr18:22756483:A:G	6.75172e-05	-0.351662	-1.20938	1.48234e-19	-0.36998	-1.15759	3.71277e-19	-0.0963816	-1.1848
22756496	chr18:22756496:G:A	5.5765e-05	-0.632263	-1.12002	1.07475e-19	-0.639096	-1.21	3.24282e-19	-0.435709	-0.980803
22756701	chr18:22756701:T:C	0.000304734	-1.60528	1.5513	9.27842e-17	3.5346	1.37707	1.15812e-18	-1.66349	1.51992
22756988	chr18:22756988:G:A	3.10508e-05	-1.71762	-0.620184	5.70428e-20	-1.85424	-0.628325	1.64628e-19	-1.46301	-0.631426
22757605	chr18:22757605:G:A	0.00013	-2.1903e-10	-0.905891	3.26751e-19	-2.1903e-10	-0.737165	5.10919e-19	-2.1903e-10	-0.961915
22757850	chr18:22757850:A:G	0.000308266	-2.1903e-10	-0.0424619	5.30525e-19	-2.1903e-10	-0.252496	1.31735e-18	-2.1903e-10	-0.0147467
22757910	chr18:22757910:G:A	7.57943e-05	-0.31569	-1.12971	5.84491e-20	-1.27505	-1.18316	6.00286e-19	0.317117	-1.11784
22757980	chr18:22757980:G:A	9.6701e-05	-2.1903e-10	-1.2018	2.14652e-19	-2.1903e-10	-1.15734	3.99891e-19	-2.1903e-10	-1.20693
22758015	chr18:22758015:G:A	0.000655389	-2.1903e-10	0.711803	2.56036e-18	-2.1903e-10	1.32154	2.24693e-18	-2.1903e-10	0.519193
22758620	chr18:22758620:CA:C	5.28569e-05	-0.653874	-1.15196	1.03272e-19	-0.67618	-1.21281	3.10736e-19	-0.425424	-1.03376
22759570	chr18:22759570:A:T	1.76773e-05	-1.78862	-1.11252	4.25278e-20	-1.7907	-0.985508	8.8773e-20	-1.56224	-1.14981
22760264	chr18:22760264:C:T	9.73599e-05	-0.17519	-1.01982	2.47883e-19	-0.194797	-0.818606	4.60104e-19	0.104721	-1.17139
22760609	chr18:22760609:T:C	0.000310148	-1.64171	1.60534	8.32374e-17	3.37334	1.42975	1.26651e-18	-1.62763	1.57353
22760621	chr18:22760621:G:T	6.32557e-05	-1.62624	-2.58223e-10	1.03294e-19	-1.88878	-2.58223e-10	2.4531e-19	-1.6956	-2.58223e-10
22760692	chr18:22760692:G:T	3.23106e-05	-1.2657	-1.03233	4.48149e-18	2.49338	-0.61203	9.77151e-20	-1.49364	-1.12243
22760732	chr18:22760732:G:A	7.98404e-05	-0.351644	-1.04175	6.04921e-20	-1.32123	-1.10262	6.38594e-19	0.296154	-1.03501
22760959	chr18:22760959:A:G	0.000123686	-2.1903e-10	-0.955684	2.36343e-19	-2.1903e-10	-1.06108	5.04198e-19	-2.1903e-10	-0.975158
22761586	chr18:22761586:A:G	3.52231e-05	-1.00011	-1.21162	3.60326e-20	-1.75157	-1.19036	2.51077e-19	-0.475203	-1.19716
22762857	chr18:22762857:A:T	0.000104108	-2.1903e-10	-1.128	2.3657e-19	-2.1903e-10	-1.06012	4.40092e-19	-2.1903e-10	-1.11114
22762862	chr18:22762862:G:A	0.000104766	-2.1903e-10	-1.12169	2.38574e-19	-2.1903e-10	-1.05168	4.4314e-19	-2.1903e-10	-1.10424
22762981	chr18:22762981:T:C	0.000197642	-2.1903e-10	-0.486967	4.23515e-19	-2.1903e-10	-0.477773	7.28896e-19	-2.1903e-10	-0.606595
22763196	chr18:22763196:A:G	0.000227122	-2.1903e-10	-0.347939	4.15285e-19	-2.1903e-10	-0.497398	1.02388e-18	-2.1903e-10	-0.266772
22763361	chr18:22763361:T:A	9.5055e-05	-0.298245	-0.920725	1.02662e-16	5.77089	-0.758053	8.94133e-20	-1.74863	-0.956231
22763824	chr18:22763824:A:G	4.82167e-05	-0.73688	-1.16084	4.44093e-20	-1.53159	-1.20132	3.5155e-19	-0.186036	-1.14974
22764093	chr18:22764093:C:T	0.000136721	-2.1903e-10	-0.855483	2.53716e-19	-2.1903e-10	-0.990144	7.25937e-19	-2.1903e-10	-0.610663
22764614	chr18:22764614:C:CA	0.000122015	-2.1903e-10	-0.969284	2.96156e-19	-2.1903e-10	-0.835476	4.76961e-19	-2.1903e-10	-1.03069
22764660	chr18:22764660:G:C	0.000187221	-0.16071	-0.380428	2.26458e-16	5.99814	-0.194189	1.57208e-19	-1.6986	-0.441952
22765161	chr18:22765161:C:T	0.000128726	-2.1903e-10	-0.915743	3.22815e-19	-2.1903e-10	-0.749282	5.06171e-19	-2.1903e-10	-0.971251
22765199	chr18:22765199:A:G	2.1099e-05	-1.86272	-0.861475	3.98879e-20	-1.89498	-0.945309	9.26747e-20	-1.87059	-0.798439
22765498	chr18:22765498:T:G	0.000197642	-2.1903e-10	-0.486967	4.23515e-19	-2.1903e-10	-0.477773	7.28896e-19	-2.1903e-10	-0.606595
22765655	chr18:22765655:A:G	0.000193601	-2.1903e-10	-0.507626	3.32391e-19	-2.1903e-10	-0.720051	8.37872e-19	-2.1903e-10	-0.467261
22765781	chr18:22765781:A:T	0.000178124	-2.1903e-10	-0.590944	3.37304e-19	-2.1903e-10	-0.705377	7.8244e-19	-2.1903e-10	-0.535709
22765995	chr18:22765995:A:G	5.18094e-05	-1.82585	-2.58223e-10	1.25859e-19	-1.6912	-2.58223e-10	2.42561e-19	-1.70687	-2.58223e-10
22766044	chr18:22766044:T:G	0.00010527	-0.179312	-0.937586	1.28286e-16	6.00215	-0.766496	9.09232e-20	-1.70874	-0.979376
22766415	chr18:22766415:G:A	0.000231346	-2.1903e-10	-0.329511	4.06073e-19	-2.1903e-10	-0.519828	9.94016e-19	-2.1903e-10	-0.296373
22766724	chr18:22766724:C:G	0.000254624	0.186498	-0.420135	4.03262e-16	6.62114	-0.240162	1.73488e-19	-1.56403	-0.477984
22767017	chr18:22767017:C:T	4.9729e-05	-1.86684	-2.58223e-10	4.19954e-19	-0.486216	-2.58223e-10	3.33e-19	-1.38998	-2.58223e-10
22767297	chr18:22767297:C:T	3.64108e-05	-0.968641	-1.20992	3.78173e-20	-1.73855	-1.15504	2.56212e-19	-0.440806	-1.21131
22767361	chr18:22767361:T:A	6.32794e-05	-0.433746	-1.19212	1.31902e-19	-0.443429	-1.20088	3.55863e-19	-0.215879	-1.1077
22767522	chr18:22767522:G:A	6.22412e-05	-1.64241	-2.58223e-10	1.03051e-19	-1.89114	-2.58223e-10	2.41497e-19	-1.71127	-2.58223e-10
22768305	chr18:22768305:G:A	0.000101532	-2.1903e-10	-1.15305	2.18894e-19	-2.1903e-10	-1.13777	4.22679e-19	-2.1903e-10	-1.15151
22768355	chr18:22768355:T:C	7.16898e-05	-0.368055	-1.13302	1.13805e-16	5.91308	-0.797201	6.78696e-20	-1.78708	-1.19346
22768732	chr18:22768732:G:T	0.000161444	-2.1903e-10	-0.689269	3.64509e-19	-2.1903e-10	-0.627811	6.9367e-19	-2.1903e-10	-0.65613
22769006	chr18:22769006:A:G	0.000316274	-2.1903e-10	-0.016816	5.4247e-19	-2.1903e-10	-0.230228	1.35522e-18	-2.1903e-10	0.0135924
22769388	chr18:22769388:A:G	0.000338973	-2.1903e-10	0.0524943	5.78638e-19	-2.1903e-10	-0.165685	1.45114e-18	-2.1903e-10	0.0819755
22769443	chr18:22769443:T:C	5.26964e-05	-0.615757	-1.19312	1.10232e-19	-0.623693	-1.20008	2.91772e-19	-0.412339	-1.10981
22770463	chr18:22770463:A:C	1.79142e-05	-1.6779	-1.20993	3.17896e-20	-1.85687	-1.21035	9.99867e-20	-1.38945	-1.20364
22771335	chr18:22771335:T:C	5.06278e-05	-0.810583	-1.03834	4.64059e-20	-1.54877	-1.14017	3.69083e-19	-0.306353	-0.980752
22771739	chr18:22771739:A:C	0.000875215	1.00104	-2.58223e-10	1.30912e-18	0.650751	-2.58223e-10	7.11559e-18	1.67192	-2.58223e-10
22771763	chr18:22771763:G:C	0.00014362	-2.1903e-10	-0.806253	2.93911e-19	-2.1903e-10	-0.843084	5.99694e-19	-2.1903e-10	-0.801706
22771767	chr18:22771767:C:G	0.000322461	-1.62383	1.62639	9.19983e-17	3.45965	1.44351	1.26931e-18	-1.64555	1.59365
22772134	chr18:22772134:A:T	0.000347572	-1.58811	1.66565	1.11583e-16	3.6092	1.48695	1.28015e-18	-1.67711	1.63372
22772574	chr18:22772574:T:C	9.57211e-05	-0.164546	-1.04744	1.19594e-16	6.05039	-0.884892	7.99906e-20	-1.70944	-1.10677
22772660	chr18:22772660:T:C	0.000124563	-2.1903e-10	-0.948615	2.37487e-19	-2.1903e-10	-1.05625	5.07701e-19	-2.1903e-10	-0.968234
22773272	chr18:22773272:G:A	4.12891e-05	-0.844983	-1.20785	5.20457e-20	-1.39358	-1.18066	1.17451e-18	1.07777	-1.20729
22773359	chr18:22773359:C:T	2.68711e-05	-1.89394	-0.588435	1.04353e-19	-1.70666	-0.171921	1.40278e-19	-1.62276	-0.631746
22773577	chr18:22773577:C:T	2.2122e-05	-1.62368	-1.05317	4.3442e-20	-1.89501	-0.859928	8.46158e-20	-1.64343	-1.11657
22773993	chr18:22773993:A:T	0.00023216	-2.1903e-10	-0.326	3.75917e-19	-2.1903e-10	-0.596994	9.97942e-19	-2.1903e-10	-0.292431
22774169	chr18:22774169:G:T	0.00030755	-0.0447877	-2.58223e-10	3.54835e-16	6.25305	-2.58223e-10	2.54201e-19	-1.66	-2.58223e-10
22774784	chr18:22774784:G:A	5.35551e-05	-0.809404	-0.983311	7.71595e-20	-1.17685	-1.00364	1.16267e-18	0.825829	-0.965479
22774841	chr18:22774841:C:T	3.60254e-05	-1.67714	-0.512062	6.25157e-20	-1.87133	-0.519609	1.94425e-19	-1.40292	-0.525158
22776515	chr18:22776515:C:T	9.89784e-05	-2.1903e-10	-1.17852	2.03071e-19	-2.1903e-10	-1.21281	4.15814e-19	-2.1903e-10	-1.16789
22776750	chr18:22776750:T:C	0.000312196	-1.62809	1.59829	9.02588e-17	3.45856	1.42551	1.24026e-18	-1.64134	1.56629
22776765	chr18:22776765:G:T	5.55054e-05	-0.779989	-0.976957	4.91247e-20	-1.53285	-1.09915	4.12461e-19	-0.265815	-0.910171
22777008	chr18:22777008:C:T	0.000143668	-2.1903e-10	-0.805921	3.68739e-19	-2.1903e-10	-0.616274	5.59241e-19	-2.1903e-10	-0.871546
22777673	chr18:22777673:C:T	9.38383e-05	-0.102295	-1.12956	1.20557e-16	6.17203	-0.998515	7.65768e-20	-1.68728	-1.17256
22777743	chr18:22777743:T:C	0.000147326	-2.1903e-10	-0.780777	4.01305e-19	-2.1903e-10	-0.53164	4.60221e-19	-2.1903e-10	-1.06642
22777939	chr18:22777939:AAC:A	0.000154317	-0.113666	-0.620751	1.9967e-16	6.08549	-0.40743	1.18582e-19	-1.68582	-0.736702
22778046	chr18:22778046:A:T	5.30805e-05	-1.80162	-2.58223e-10	1.25127e-19	-1.69703	-2.58223e-10	2.02859e-19	-1.88561	-2.58223e-10
22778683	chr18:22778683:C:G	9.62821e-05	-2.1903e-10	-1.20614	2.05472e-19	-2.1903e-10	-1.20105	4.01007e-19	-2.1903e-10	-1.20415
22779278	chr18:22779278:A:G	0.000343923	-1.61475	1.68174	1.01063e-16	3.49464	1.5025	1.33136e-18	-1.65383	1.64966
22779823	chr18:22779823:G:A	0.00010504	-2.1903e-10	-1.11908	2.52556e-19	-2.1903e-10	-0.994729	4.44208e-19	-2.1903e-10	-1.10183
22780139	chr18:22780139:T:C	0.000308512	-1.66689	1.62522	7.51189e-17	3.2585	1.44196	1.32642e-18	-1.60029	1.59241
22780531	chr18:22780531:A:G	0.000102646	-0.0525808	-1.08956	1.44203e-16	6.28853	-0.935919	8.00917e-20	-1.67117	-1.14378
22781097	chr18:22781097:C:T	2.07497e-05	-1.86649	-0.874404	3.94157e-20	-1.89498	-0.957218	9.16928e-20	-1.86704	-0.812643
22781216	chr18:22781216:T:C	0.000124824	0.0218427	-0.968367	3.2929e-19	0.00582271	-0.735246	5.88986e-19	0.257723	-1.07745
22781249	chr18:22781249:T:C	0.000234208	-2.1903e-10	-0.317218	5.39005e-19	-2.1903e-10	-0.236637	1.00537e-18	-2.1903e-10	-0.285011
22781285	chr18:22781285:T:C	8.48386e-05	-0.203474	-1.1292	9.63903e-17	5.96259	-1.01279	7.43214e-20	-1.71969	-1.17004
22781506	chr18:22781506:T:G	0.000189774	0.0533917	-0.580984	5.02915e-19	0.025238	-0.331178	8.10327e-19	0.320167	-0.820855
22781712	chr18:22781712:T:A	0.00013187	-2.1903e-10	-0.891613	2.41712e-19	-2.1903e-10	-1.03862	5.27064e-19	-2.1903e-10	-0.930804
22781802	chr18:22781802:G:A	3.69445e-05	-1.65012	-0.513886	6.18481e-20	-1.87925	-0.522429	2.0181e-19	-1.36407	-0.526727
22781911	chr18:22781911:ATAGT:A	0.000123199	-2.1903e-10	-0.959629	2.3561e-19	-2.1903e-10	-1.06418	5.02464e-19	-2.1903e-10	-0.978603
22782053	chr18:22782053:T:C	1.92264e-05	-1.88563	-0.931506	5.30007e-20	-1.8925	-0.663555	7.79186e-20	-1.82353	-1.01893
22782499	chr18:22782499:T:C	4.63241e-05	-0.775009	-1.16275	6.24563e-20	-1.22552	-1.16638	1.15612e-18	1.00891	-1.15421
22783697	chr18:22783697:C:T	9.44578e-05	-0.116102	-1.10917	1.21383e-16	6.15559	-0.975249	7.74071e-20	-1.69378	-1.15526
22784465	chr18:22784465:G:C	0.000325665	-1.59813	1.61057	1.01179e-16	3.56995	1.42833	1.22204e-18	-1.66795	1.5781
22784618	chr18:22784618:C:T	9.80435e-05	-2.1903e-10	-1.18802	2.03966e-19	-2.1903e-10	-1.20841	4.09747e-19	-2.1903e-10	-1.18259
22784751	chr18:22784751:A:G	0.000156881	-2.1903e-10	-0.71794	3.53989e-19	-2.1903e-10	-0.657096	6.73416e-19	-2.1903e-10	-0.685763
22784835	chr18:22784835:C:G	0.000109144	-2.1903e-10	-1.08076	2.21452e-19	-2.1903e-10	-1.12616	4.61493e-19	-2.1903e-10	-1.06366
22786124	chr18:22786124:T:C	0.000272231	-2.1903e-10	-0.166776	4.29323e-19	-2.1903e-10	-0.464151	1.17477e-18	-2.1903e-10	-0.1293
22787275	chr18:22787275:A:C	0.000131592	-2.1903e-10	-0.893719	2.35217e-19	-2.1903e-10	-1.06585	5.72953e-19	-2.1903e-10	-0.847322
22787500	chr18:22787500:A:C	0.000100951	-2.1903e-10	-1.15879	2.04782e-19	-2.1903e-10	-1.20442	4.24719e-19	-2.1903e-10	-1.1467
22787572	chr18:22787572:G:A	0.000140764	-2.1903e-10	-0.82634	2.88372e-19	-2.1903e-10	-0.86211	5.87786e-19	-2.1903e-10	-0.821762
22788239	chr18:22788239:A:C	0.000136756	-2.1903e-10	-0.855228	2.53767e-19	-2.1903e-10	-0.989945	7.26175e-19	-2.1903e-10	-0.610335
22788527	chr18:22788527:A:G	0.000241868	-2.1903e-10	-0.285034	4.22668e-19	-2.1903e-10	-0.479774	1.04133e-18	-2.1903e-10	-0.249871
22788606	chr18:22788606:A:T	0.000157209	-2.1903e-10	-0.715853	4.09908e-19	-2.1903e-10	-0.510428	6.08895e-19	-2.1903e-10	-0.786481
22788707	chr18:22788707:G:A	0.000153321	-2.1903e-10	-0.740893	3.97776e-19	-2.1903e-10	-0.540472	5.94905e-19	-2.1903e-10	-0.809725
22788733	chr18:22788733:G:A	0.000100821	-2.1903e-10	-1.16008	2.28345e-19	-2.1903e-10	-1.0955	4.2591e-19	-2.1903e-10	-1.1439
22788983	chr18:22788983:C:CT	7.43505e-05	-0.384188	-1.08045	5.68635e-20	-1.3128	-1.1729	5.8827e-19	0.203803	-1.02474
22789606	chr18:22789606:A:C	0.00010523	-1.11728	-2.58223e-10	1.42307e-19	-1.56837	-2.58223e-10	5.23925e-18	1.36581	-2.58223e-10
22789846	chr18:22789846:A:G	0.000219915	-2.1903e-10	-0.380183	4.18819e-19	-2.1903e-10	-0.488922	9.18075e-19	-2.1903e-10	-0.375847
22790182	chr18:22790182:T:C	0.000214081	-2.1903e-10	-0.40707	4.70885e-19	-2.1903e-10	-0.371749	9.3683e-19	-2.1903e-10	-0.355625
22790262	chr18:22790262:A:G	9.57234e-05	-2.1903e-10	-1.21196	2.06207e-19	-2.1903e-10	-1.19748	3.987e-19	-2.1903e-10	-1.20992
22790856	chr18:22790856:C:T	0.000133716	-2.1903e-10	-0.877706	3.37809e-19	-2.1903e-10	-0.703882	5.2461e-19	-2.1903e-10	-0.93547
22790930	chr18:22790930:G:A	0.000195369	-2.1903e-10	-0.498535	3.26136e-19	-2.1903e-10	-0.739048	8.37318e-19	-2.1903e-10	-0.467921
22792352	chr18:22792352:A:G	4.66074e-05	-0.941039	-0.990628	4.44116e-20	-1.61621	-1.11665	3.30004e-19	-0.478298	-0.920723
22792384	chr18:22792384:C:T	0.00013377	-2.1903e-10	-0.877306	3.38158e-19	-2.1903e-10	-0.702848	5.24915e-19	-2.1903e-10	-0.93489
22792419	chr18:22792419:C:T	3.9621e-05	-1.34348	-0.750587	5.14066e-18	2.15918	-0.140605	9.9767e-20	-1.67118	-0.924108
22792721	chr18:22792721:G:A	5.36176e-05	-1.79155	-2.58223e-10	1.03556e-19	-1.88625	-2.58223e-10	2.01002e-19	-1.89481	-2.58223e-10
22793684	chr18:22793684:A:G	5.05152e-05	-1.85115	-2.58223e-10	1.82892e-19	-1.31747	-2.58223e-10	2.03874e-19	-1.88062	-2.58223e-10
22793833	chr18:22793833:T:C	0.000475534	-2.1903e-10	0.391012	1.77414e-18	-2.1903e-10	0.95471	1.6564e-18	-2.1903e-10	0.214279
22793929	chr18:22793929:C:T	0.000377359	-1.60453	1.7643	1.16442e-16	3.55676	1.58202	1.42107e-18	-1.66495	1.72599
22794207	chr18:22794207:A:G	1.97487e-05	-1.85589	-0.934451	3.74627e-20	-1.89399	-1.00903	8.53254e-20	-1.87517	-0.876483
22794553	chr18:22794553:G:A	0.000101638	-2.1903e-10	-1.15201	2.31005e-19	-2.1903e-10	-1.08392	4.29905e-19	-2.1903e-10	-1.13456
22794634	chr18:22794634:GTT:G	0.000150324	-0.160643	-0.599994	1.96894e-16	6.01934	-0.35528	1.1737e-19	-1.70511	-0.727687
22794640	chr18:22794640:AC:A	0.000136057	-0.253344	-0.607012	1.60125e-16	5.82107	-0.363722	1.13142e-19	-1.73547	-0.734017
22794923	chr18:22794923:G:T	2.79341e-05	-1.70971	-0.733867	5.20088e-20	-1.8573	-0.717645	1.48036e-19	-1.46131	-0.739362
22794990	chr18:22794990:C:T	0.00012254	-2.1903e-10	-0.964988	2.76854e-19	-2.1903e-10	-0.902871	5.19809e-19	-2.1903e-10	-0.944664
22795086	chr18:22795086:T:C	9.33072e-05	-0.141926	-1.0956	1.23583e-16	6.1256	-0.927295	7.69085e-20	-1.70339	-1.15212
22795702	chr18:22795702:A:G	0.000122146	-2.1903e-10	-0.968213	2.34074e-19	-2.1903e-10	-1.07073	4.97957e-19	-2.1903e-10	-0.987613
22795962	chr18:22795962:G:A	2.28541e-05	-1.89284	-0.75146	4.38719e-20	-1.87149	-0.873593	1.05941e-19	-1.82064	-0.7146
22796177	chr18:22796177:C:T	5.74428e-05	-1.09552	-0.627114	8.05986e-20	-1.34091	-0.795975	1.07823e-18	0.356501	-0.571552
22796388	chr18:22796388:G:C	0.00040067	-1.58788	1.80759	1.31322e-16	3.62956	1.62949	1.46423e-18	-1.67894	1.7699
22797214	chr18:22797214:T:C	0.000326534	-1.60695	1.62205	9.38103e-17	3.48475	1.43792	1.25329e-18	-1.64791	1.58331
22798380	chr18:22798380:A:G	0.000451269	-2.1903e-10	0.338638	7.80609e-19	-2.1903e-10	0.133713	2.09163e-18	-2.1903e-10	0.447571
22798666	chr18:22798666:G:A	0.000208988	-2.1903e-10	-0.431147	3.45163e-19	-2.1903e-10	-0.682346	8.95773e-19	-2.1903e-10	-0.400439
22799001	chr18:22799001:T:C	5.82887e-05	-0.541592	-1.16643	1.41535e-19	-0.557687	-1.01613	2.80607e-19	-0.357634	-1.20354
22799592	chr18:22799592:G:A	7.13375e-05	-0.466112	-1.03989	5.50756e-20	-1.36854	-1.14912	5.69523e-19	0.125566	-0.978893
22799627	chr18:22799627:G:C	2.41627e-05	-1.89495	-0.693667	4.67004e-20	-1.85813	-0.824481	1.15113e-19	-1.79748	-0.654731
22800155	chr18:22800155:C:T	0.000100776	-2.1903e-10	-1.16053	2.28113e-19	-2.1903e-10	-1.09652	4.25679e-19	-2.1903e-10	-1.14444
22800217	chr18:22800217:C:A	7.73059e-05	-0.337312	-1.08834	7.44594e-17	5.61754	-0.925889	7.23917e-20	-1.77468	-1.14136
22800381	chr18:22800381:C:A	8.21227e-05	-1.03905	-0.326164	1.15892e-19	-1.22701	-0.546696	1.45736e-18	0.347113	-0.260856
22800900	chr18:22800900:G:T	0.00021331	-2.1903e-10	-0.410678	4.64982e-19	-2.1903e-10	-0.384362	9.2799e-19	-2.1903e-10	-0.365105
22802014	chr18:22802014:G:A	0.000196701	-2.1903e-10	-0.49174	3.28685e-19	-2.1903e-10	-0.731262	8.41563e-19	-2.1903e-10	-0.462865
22803299	chr18:22803299:T:C	0.000107515	-0.869046	-0.226748	1.63423e-17	3.20623	-0.03108	1.92389e-19	-1.55662	-0.38199
22803435	chr18:22803435:G:A	0.000133834	-2.1903e-10	-0.876824	3.37896e-19	-2.1903e-10	-0.703624	5.25304e-19	-2.1903e-10	-0.93415
22803499	chr18:22803499:A:G	8.78774e-05	-1.51399	0.216505	7.1907e-18	2.49377	-0.139584	5.12572e-19	-1.18381	0.225131
22803647	chr18:22803647:A:C	0.000114333	-2.1903e-10	-1.03432	2.30152e-19	-2.1903e-10	-1.08762	4.76301e-19	-2.1903e-10	-1.03208
22805039	chr18:22805039:A:G	0.000165769	0.187112	-0.849941	2.92193e-19	0.0109483	-0.859895	3.10703e-18	1.72531	-0.882017
22805235	chr18:22805235:T:G	3.85087e-05	-1.22822	-0.894319	5.76036e-20	-1.54455	-0.928222	7.27039e-19	0.260383	-0.869529
22805952	chr18:22805952:C:T	0.000127734	0.21704	-1.14051	1.14499e-16	6.33479	-1.21283	7.25253e-20	-1.88353	-1.03066
22806055	chr18:22806055:A:G	0.000194411	0.505108	-1.00856	1.54098e-16	6.3839	-0.964917	6.90538e-20	-1.89365	-1.06959
22806262	chr18:22806262:A:C	0.000201538	0.288037	-0.755485	3.53839e-19	0.112779	-0.770299	3.83146e-18	1.84056	-0.787682
22806559	chr18:22806559:A:G	0.000164463	0.536839	-1.20758	1.43698e-16	6.53255	-1.18344	5.98472e-20	-1.89369	-1.21264
22806561	chr18:22806561:G:C	0.000203366	-2.1903e-10	-0.45842	3.37112e-19	-2.1903e-10	-0.705946	8.72076e-19	-2.1903e-10	-0.42725
22806631	chr18:22806631:G:A	0.000129934	-2.1903e-10	-0.906397	2.67042e-19	-2.1903e-10	-0.938957	5.39993e-19	-2.1903e-10	-0.90657
22806755	chr18:22806755:G:A	0.00013168	0.246337	-1.13939	1.20567e-16	6.38643	-1.21284	7.25111e-20	-1.88551	-1.02888
22806904	chr18:22806904:C:G	0.000243598	-2.1903e-10	-0.277908	7.54997e-19	-2.1903e-10	0.100352	9.27843e-19	-2.1903e-10	-0.365264
22806906	chr18:22806906:A:G	0.000240065	-2.1903e-10	-0.292516	6.71138e-19	-2.1903e-10	-0.0173872	9.31933e-19	-2.1903e-10	-0.360865
22807170	chr18:22807170:G:A	6.33469e-05	-0.446543	-1.17826	1.51734e-19	-0.462113	-1.04212	3.07536e-19	-0.261003	-1.20853
22807395	chr18:22807395:C:T	0.000124624	-2.1903e-10	-0.948128	3.21909e-19	-2.1903e-10	-0.752094	4.41455e-19	-2.1903e-10	-1.10805
22807662	chr18:22807662:G:A	9.64111e-05	-2.1903e-10	-1.20481	2.15022e-19	-2.1903e-10	-1.15562	4.02847e-19	-2.1903e-10	-1.19957
22807886	chr18:22807886:T:A	0.000160337	0.508827	-1.20497	1.38997e-16	6.49718	-1.18134	5.9801e-20	-1.89437	-1.21274
22808220	chr18:22808220:T:C	4.83525e-05	-1.89491	-2.58223e-10	1.16527e-19	-1.76824	-2.58223e-10	3.40313e-19	-1.36826	-2.58223e-10
22808339	chr18:22808339:T:C	9.57608e-05	-2.1903e-10	-1.21157	2.10292e-19	-2.1903e-10	-1.17786	3.9936e-19	-2.1903e-10	-1.20826
22808992	chr18:22808992:T:C	9.08509e-05	-1.5046	0.240394	7.51377e-18	2.51809	-0.119963	5.2082e-19	-1.19213	0.249409
22809030	chr18:22809030:T:C	2.02619e-05	-1.68373	-1.08096	4.13728e-20	-1.89058	-0.913159	8.02875e-20	-1.67917	-1.13334
22809072	chr18:22809072:T:G	1.65294e-05	-1.88465	-1.08363	4.193e-20	-1.89138	-0.898983	6.89551e-20	-1.82522	-1.13945
22809191	chr18:22809191:C:T	6.81001e-05	-1.55245	-2.58223e-10	1.24975e-19	-1.69825	-2.58223e-10	2.01451e-19	-1.89258	-2.58223e-10
22809252	chr18:22809252:G:A	8.92569e-05	-1.52806	0.246156	6.97762e-18	2.43917	-0.115065	5.40776e-19	-1.16034	0.255223
22809256	chr18:22809256:A:C	0.000141079	-2.1903e-10	-0.824108	3.60298e-19	-2.1903e-10	-0.639431	5.51469e-19	-2.1903e-10	-0.885541
22809661	chr18:22809661:G:T	9.96095e-05	-0.335002	-0.837167	2.48221e-19	-0.367765	-0.644276	4.4174e-19	-0.0962776	-1.01113
22809670	chr18:22809670:T:G	8.80772e-05	-0.381888	-0.913324	2.18919e-19	-0.399022	-0.738636	4.02557e-19	-0.13327	-1.06702
22810293	chr18:22810293:A:G	0.000267555	0.123165	-0.307266	5.40016e-19	0.0394455	-0.274208	4.25008e-18	1.48914	-0.332573
22810403	chr18:22810403:A:T	0.000522704	-2.1903e-10	0.48559	8.94348e-19	-2.1903e-10	0.269733	2.43533e-18	-2.1903e-10	0.599711
22810973	chr18:22810973:T:A	0.000156656	0.405292	-1.12467	1.58356e-16	6.65827	-1.21203	7.32756e-20	-1.89439	-1.00951
22811260	chr18:22811260:T:C	4.45313e-05	-1.2001	-0.777139	6.55738e-20	-1.52403	-0.819152	8.63055e-19	0.307378	-0.745026
22811593	chr18:22811593:T:G	0.000364676	-2.1903e-10	0.125584	6.23142e-19	-2.1903e-10	-0.0915868	1.56155e-18	-2.1903e-10	0.155311
22812066	chr18:22812066:T:G	1.72242e-05	-1.88008	-1.04702	4.46525e-20	-1.88824	-0.839207	7.0193e-20	-1.8352	-1.11168
22812221	chr18:22812221:T:C	0.000100742	-2.1903e-10	-1.16087	2.25969e-19	-2.1903e-10	-1.10597	4.24337e-19	-2.1903e-10	-1.1476
22812709	chr18:22812709:T:A	9.57301e-05	-2.1903e-10	-1.21189	2.03748e-19	-2.1903e-10	-1.20948	3.98234e-19	-2.1903e-10	-1.21109
22813189	chr18:22813189:C:A	0.000403359	-2.1903e-10	0.2264	6.81261e-19	-2.1903e-10	-0.00241639	1.7261e-18	-2.1903e-10	0.255491
22813490	chr18:22813490:T:A	6.92075e-05	-1.08152	-0.454794	9.97754e-20	-1.26073	-0.662706	1.19283e-18	0.269686	-0.383725
22813517	chr18:22813517:T:C	6.62815e-05	-0.445876	-1.13364	5.19291e-20	-1.3751	-1.20138	5.34621e-19	0.184459	-1.10103
22814253	chr18:22814253:A:AC	0.000132855	0.256003	-1.14017	1.23348e-16	6.40924	-1.21283	7.23776e-20	-1.88608	-1.03015
22814424	chr18:22814424:A:G	1.98404e-05	-1.71572	-1.06998	4.23074e-20	-1.88629	-0.895115	7.63931e-20	-1.73634	-1.1259
22815080	chr18:22815080:G:C	9.40606e-05	-1.52635	0.296865	7.34449e-18	2.44532	-0.0699744	5.66814e-19	-1.16378	0.305686
22815141	chr18:22815141:G:T	0.000170658	-0.982489	0.348723	1.97829e-17	2.89307	0.473138	3.64144e-19	-1.47274	0.172163
22815643	chr18:22815643:G:A	0.000100071	-2.1903e-10	-1.16754	2.21172e-19	-2.1903e-10	-1.12742	4.21862e-19	-2.1903e-10	-1.15345
22815811	chr18:22815811:A:C	9.07141e-05	-1.49852	0.232805	7.61812e-18	2.5375	-0.125576	5.12247e-19	-1.20078	0.241464
22815948	chr18:22815948:C:T	5.77814e-05	-1.71676	-2.58223e-10	1.77667e-19	-1.34645	-2.58223e-10	3.25536e-19	-1.41265	-2.58223e-10
22816223	chr18:22816223:T:C	9.57412e-05	-2.1903e-10	-1.21178	2.14136e-19	-2.1903e-10	-1.15975	3.97573e-19	-2.1903e-10	-1.21275
22816366	chr18:22816366:A:G	0.000207403	-2.1903e-10	-0.438764	4.72673e-19	-2.1903e-10	-0.367957	8.87186e-19	-2.1903e-10	-0.410071
22816590	chr18:22816590:A:G	0.000131648	0.248717	-1.14201	1.21307e-16	6.39253	-1.21281	7.21839e-20	-1.88569	-1.03322
22816719	chr18:22816719:C:T	0.000404305	-2.1903e-10	0.228743	6.82907e-19	-2.1903e-10	-2.81564e-06	1.73042e-18	-2.1903e-10	0.257992
22816733	chr18:22816733:T:C	0.000131769	-2.1903e-10	-0.892375	3.30702e-19	-2.1903e-10	-0.725145	5.183e-19	-2.1903e-10	-0.947572
22816804	chr18:22816804:C:T	0.000403359	-2.1903e-10	0.2264	6.81261e-19	-2.1903e-10	-0.00241639	1.7261e-18	-2.1903e-10	0.255491
22817051	chr18:22817051:C:T	0.00013211	-2.1903e-10	-0.88979	3.00886e-19	-2.1903e-10	-0.819631	5.62243e-19	-2.1903e-10	-0.866192
22817746	chr18:22817746:G:A	8.41627e-05	-1.34067	-2.58223e-10	2.17066e-19	-1.14616	-2.58223e-10	3.8043e-19	-1.25682	-2.58223e-10
22818137	chr18:22818137:G:A	0.000128533	-2.1903e-10	-0.917239	3.24458e-19	-2.1903e-10	-0.744205	5.07644e-19	-2.1903e-10	-0.968346
22818375	chr18:22818375:T:A	0.000131367	0.246511	-1.14194	1.21079e-16	6.39065	-1.21281	7.22189e-20	-1.88552	-1.0329
22818950	chr18:22818950:TG:T	0.00015872	0.504383	-1.21067	1.29822e-16	6.45878	-1.21122	6.07866e-20	-1.89433	-1.19643
22819079	chr18:22819079:T:A	8.5355e-05	-0.314419	-1.01219	2.06771e-19	-0.328247	-0.866505	4.02406e-19	-0.0677509	-1.13291
22819252	chr18:22819252:T:C	0.000103281	-2.1903e-10	-1.13597	2.37425e-19	-2.1903e-10	-1.05651	4.30134e-19	-2.1903e-10	-1.13403
22819302	chr18:22819302:TTC:T	0.000217277	-2.1903e-10	-0.392252	3.81697e-19	-2.1903e-10	-0.581735	9.36738e-19	-2.1903e-10	-0.355722
22819701	chr18:22819701:A:T	9.58613e-05	-2.1903e-10	-1.21052	2.0672e-19	-2.1903e-10	-1.195	3.9789e-19	-2.1903e-10	-1.21195
22820142	chr18:22820142:C:T	9.75462e-05	-2.1903e-10	-1.1931	2.03357e-19	-2.1903e-10	-1.2114	4.1027e-19	-2.1903e-10	-1.18131
22820563	chr18:22820563:A:C	6.86062e-05	-1.54504	-2.58223e-10	1.25477e-19	-1.69424	-2.58223e-10	2.01585e-19	-1.89192	-2.58223e-10
22821176	chr18:22821176:T:C	4.114e-05	-1.75472	-0.301721	8.31945e-20	-1.82814	-0.277038	2.20086e-19	-1.48649	-0.317615
22821546	chr18:22821546:A:C	0.00022015	-2.1903e-10	-0.379118	3.9114e-19	-2.1903e-10	-0.557297	9.41368e-19	-2.1903e-10	-0.350792
22821583	chr18:22821583:C:T	4.02045e-05	-1.26434	-0.815104	6.03469e-20	-1.57041	-0.855846	7.41529e-19	0.195124	-0.784535
22821648	chr18:22821648:C:T	5.03359e-05	-1.03918	-0.815524	7.2045e-20	-1.29396	-0.955107	9.81876e-19	0.455258	-0.763918
22822621	chr18:22822621:C:T	5.9222e-05	-0.512236	-1.1799	1.4476e-19	-0.505285	-1.046	2.88543e-19	-0.324236	-1.20905
22822633	chr18:22822633:C:T	2.50424e-05	-1.69409	-0.858763	4.58827e-20	-1.86029	-0.839981	1.40426e-19	-1.38445	-0.868994
22822861	chr18:22822861:T:G	0.00037335	-2.1903e-10	0.149091	6.34112e-19	-2.1903e-10	-0.074136	1.59671e-18	-2.1903e-10	0.177573
22822878	chr18:22822878:A:T	5.7601e-05	-1.71989	-2.58223e-10	1.06464e-19	-1.85855	-2.58223e-10	2.03588e-19	-1.88203	-2.58223e-10
22823275	chr18:22823275:A:G	0.000131894	0.233688	-1.12511	1.18076e-16	6.36494	-1.21221	7.42526e-20	-1.88425	-1.0064
22823853	chr18:22823853:C:T	0.000130972	-2.1903e-10	-0.898441	3.0019e-19	-2.1903e-10	-0.821946	5.58445e-19	-2.1903e-10	-0.87297
22824140	chr18:22824140:A:G	0.000137181	-2.1903e-10	-0.852121	3.15497e-19	-2.1903e-10	-0.772211	5.5037e-19	-2.1903e-10	-0.887536
22824144	chr18:22824144:T:C	0.000135055	0.34505	-1.21279	9.83063e-17	6.17495	-1.20547	6.00935e-20	-1.89414	-1.20809
22824449	chr18:22824449:T:C	0.00012399	-2.1903e-10	-0.953226	2.80258e-19	-2.1903e-10	-0.890651	5.2619e-19	-2.1903e-10	-0.932463
22824527	chr18:22824527:C:T	8.38569e-05	-1.5033	0.158991	7.02739e-18	2.5219	-0.19069	4.78932e-19	-1.19357	0.167001
22825252	chr18:22825252:C:T	0.000403359	-2.1903e-10	0.2264	6.81261e-19	-2.1903e-10	-0.00241639	1.7261e-18	-2.1903e-10	0.255491
22825589	chr18:22825589:C:T	0.000101871	-1.47493	0.325211	8.87425e-18	2.61338	-0.0488282	5.49965e-19	-1.22938	0.341111
22825856	chr18:22825856:G:A	8.56899e-05	-1.49486	0.172171	7.31759e-18	2.5508	-0.179124	4.79869e-19	-1.20521	0.180594
22825987	chr18:22825987:A:G	4.92457e-05	-1.8766	-2.58223e-10	1.13977e-19	-1.79037	-2.58223e-10	2.76381e-19	-1.57635	-2.58223e-10
22826063	chr18:22826063:TAAC:T	0.000141094	-2.1903e-10	-0.824	3.60347e-19	-2.1903e-10	-0.639296	5.51526e-19	-2.1903e-10	-0.885436
22826406	chr18:22826406:T:C	0.00017866	0.620361	-1.2083	1.60457e-16	6.67198	-1.21256	6.13161e-20	-1.89106	-1.19102
22826596	chr18:22826596:T:G	0.000162871	0.532306	-1.21277	1.38108e-16	6.51277	-1.20334	6.01652e-20	-1.89382	-1.20721
22826745	chr18:22826745:A:T	0.000108872	-1.08325	-2.58223e-10	1.44681e-19	-1.55183	-2.58223e-10	5.68469e-18	1.44741	-2.58223e-10
22827098	chr18:22827098:C:T	0.000141274	-2.1903e-10	-0.822725	3.14909e-19	-2.1903e-10	-0.774079	6.03406e-19	-2.1903e-10	-0.795536
22827111	chr18:22827111:G:A	0.000271542	-2.1903e-10	-0.169311	7.88609e-19	-2.1903e-10	0.143909	1.04025e-18	-2.1903e-10	-0.250905
22827997	chr18:22827997:A:G	0.000112597	-2.1903e-10	-1.04961	2.26284e-19	-2.1903e-10	-1.10457	4.79727e-19	-2.1903e-10	-1.02491
22828620	chr18:22828620:C:T	0.000201529	0.732319	-1.19981	1.87403e-16	6.82628	-1.21163	6.28482e-20	-1.88103	-1.17637
22828934	chr18:22828934:G:A	0.000159683	-2.1903e-10	-0.700236	3.73416e-19	-2.1903e-10	-0.603669	6.3573e-19	-2.1903e-10	-0.743352
22829034	chr18:22829034:G:A	0.000219387	-2.1903e-10	-0.382588	4.93437e-19	-2.1903e-10	-0.324967	7.97959e-19	-2.1903e-10	-0.516069
22829069	chr18:22829069:A:T	4.84211e-05	-1.09591	-0.79758	6.97827e-20	-1.33995	-0.94102	9.09348e-19	0.359013	-0.744411
22829070	chr18:22829070:A:T	9.64538e-05	-2.1903e-10	-1.20436	2.04857e-19	-2.1903e-10	-1.20405	4.0415e-19	-2.1903e-10	-1.19634
22829142	chr18:22829142:T:G	2.28159e-05	-1.74994	-0.896031	4.54909e-20	-1.83032	-0.878531	1.22848e-19	-1.4808	-0.906375
22829680	chr18:22829680:G:A	9.57742e-05	-2.1903e-10	-1.21143	2.10402e-19	-2.1903e-10	-1.17734	3.99432e-19	-2.1903e-10	-1.20808
22830060	chr18:22830060:A:G	0.00021842	-2.1903e-10	-0.387007	4.14618e-19	-2.1903e-10	-0.499004	9.13502e-19	-2.1903e-10	-0.380841
22830107	chr18:22830107:A:G	0.000455332	-2.1903e-10	0.347602	7.6135e-19	-2.1903e-10	0.108732	1.95082e-18	-2.1903e-10	0.377877
22830208	chr18:22830208:G:A	0.000208409	0.770577	-1.2045	2.0071e-16	6.89595	-1.21269	6.25278e-20	-1.87795	-1.18456
22830243	chr18:22830243:G:A	0.000234325	0.787972	-1.10469	2.12654e-16	6.82887	-1.08781	6.53538e-20	-1.87361	-1.1447
22830392	chr18:22830392:C:T	8.32481e-05	-1.51704	0.165436	6.74767e-18	2.47555	-0.184955	4.91051e-19	-1.17559	0.17401
22830985	chr18:22830985:G:C	0.000147879	-2.1903e-10	-0.77703	3.81111e-19	-2.1903e-10	-0.583271	5.75827e-19	-2.1903e-10	-0.842318
22831167	chr18:22831167:G:A	0.000203559	0.747111	-1.20458	1.9096e-16	6.84616	-1.2127	6.24125e-20	-1.87961	-1.18475
22831332	chr18:22831332:A:G	0.000116558	-2.1903e-10	-1.01504	2.25078e-19	-2.1903e-10	-1.10992	5.85652e-19	-2.1903e-10	-0.8254
22831403	chr18:22831403:T:G	0.000164858	0.544452	-1.2128	1.40612e-16	6.53109	-1.20369	6.01989e-20	-1.89351	-1.20697
22831514	chr18:22831514:C:T	0.000208334	0.774479	-1.20876	2.02469e-16	6.90449	-1.21251	6.20301e-20	-1.87769	-1.19281
22831882	chr18:22831882:A:C	0.000139266	-2.1903e-10	-0.837039	2.85064e-19	-2.1903e-10	-0.873648	5.82263e-19	-2.1903e-10	-0.831204
22832142	chr18:22832142:T:C	0.000141108	-2.1903e-10	-0.823903	3.60364e-19	-2.1903e-10	-0.639248	5.51561e-19	-2.1903e-10	-0.885373
22832388	chr18:22832388:G:T	6.78505e-05	-1.55612	-2.58223e-10	1.24655e-19	-1.70082	-2.58223e-10	2.01394e-19	-1.89286	-2.58223e-10
22832986	chr18:22832986:A:G	9.84937e-05	-2.1903e-10	-1.18343	2.03515e-19	-2.1903e-10	-1.21062	4.06745e-19	-2.1903e-10	-1.18994
22833393	chr18:22833393:G:A	0.000158382	0.504096	-1.21251	1.26594e-16	6.42618	-1.2038	6.00608e-20	-1.89294	-1.20983
22833490	chr18:22833490:T:C	0.000115193	-2.1903e-10	-1.02682	2.60598e-19	-2.1903e-10	-0.963385	4.88879e-19	-2.1903e-10	-1.00601
22833590	chr18:22833590:G:A	0.000404601	-2.1903e-10	0.229475	6.83189e-19	-2.1903e-10	0.000410246	1.73149e-18	-2.1903e-10	0.258611
22833617	chr18:22833617:C:T	0.000141094	-2.1903e-10	-0.824	3.60347e-19	-2.1903e-10	-0.639296	5.51526e-19	-2.1903e-10	-0.885436
22833623	chr18:22833623:A:G	7.27184e-05	-1.10544	-0.381392	1.03626e-19	-1.28476	-0.600814	1.24296e-18	0.23525	-0.308128
22833742	chr18:22833742:G:A	9.46802e-05	-1.479	0.256077	8.25068e-18	2.59903	-0.107338	5.10679e-19	-1.22764	0.265258
22834399	chr18:22834399:G:A	0.000219029	-2.1903e-10	-0.384223	4.15693e-19	-2.1903e-10	-0.496415	9.16058e-19	-2.1903e-10	-0.378046
22834493	chr18:22834493:A:G	0.0001164	-2.1903e-10	-1.01639	2.26101e-19	-2.1903e-10	-1.10538	4.75397e-19	-2.1903e-10	-1.03397
22834548	chr18:22834548:A:T	3.10697e-05	-1.2772	-1.05999	3.35382e-20	-1.81441	-1.19927	2.2107e-19	-0.856038	-0.943606
22834571	chr18:22834571:G:A	0.000102576	-2.1903e-10	-1.14283	2.34359e-19	-2.1903e-10	-1.06951	4.34412e-19	-2.1903e-10	-1.12413
22835640	chr18:22835640:A:G	0.000403359	-2.1903e-10	0.2264	6.81261e-19	-2.1903e-10	-0.00241639	1.7261e-18	-2.1903e-10	0.255491
22835780	chr18:22835780:C:T	0.000141277	-2.1903e-10	-0.822707	3.60905e-19	-2.1903e-10	-0.637746	5.52187e-19	-2.1903e-10	-0.884238
22835841	chr18:22835841:G:A	0.000141094	-2.1903e-10	-0.824	3.60347e-19	-2.1903e-10	-0.639296	5.51526e-19	-2.1903e-10	-0.885436
22836119	chr18:22836119:A:G	0.000199773	-0.114878	-0.361365	3.58923e-19	-0.224336	-0.41892	1.14888e-18	0.23639	-0.38797
22836202	chr18:22836202:G:A	0.000116382	-2.1903e-10	-1.01655	2.2608e-19	-2.1903e-10	-1.10547	4.75332e-19	-2.1903e-10	-1.03411
22836280	chr18:22836280:G:A	0.000130544	-2.1903e-10	-0.901713	2.96927e-19	-2.1903e-10	-0.832874	5.55298e-19	-2.1903e-10	-0.878621
22836405	chr18:22836405:C:T	6.89286e-05	-0.58882	-0.951535	1.70562e-17	3.97125	-0.753343	7.69328e-20	-1.78618	-1.06901
22836804	chr18:22836804:T:C	3.70604e-05	-1.29474	-0.86614	5.57822e-20	-1.5094	-0.995508	5.90956e-19	0.00162807	-0.818013
22837446	chr18:22837446:T:C	0.000117668	-2.1903e-10	-1.00556	2.43525e-19	-2.1903e-10	-1.03114	4.91333e-19	-2.1903e-10	-1.001
22837458	chr18:22837458:G:A	0.000103561	-2.1903e-10	-1.13327	2.12117e-19	-2.1903e-10	-1.16922	4.22087e-19	-2.1903e-10	-1.15291
22837980	chr18:22837980:T:C	0.000273989	-2.1903e-10	-0.160338	8.85004e-19	-2.1903e-10	0.25923	1.01898e-18	-2.1903e-10	-0.271571
22839665	chr18:22839665:C:A	0.000339707	-2.1903e-10	0.0546574	8.79898e-19	-2.1903e-10	0.253444	1.19919e-18	-2.1903e-10	-0.108726
22840262	chr18:22840262:G:A	0.000124061	-2.1903e-10	-0.952653	2.80851e-19	-2.1903e-10	-0.888536	5.26126e-19	-2.1903e-10	-0.932585
22840421	chr18:22840421:G:C	0.000161345	-0.94801	0.258131	1.94772e-17	2.97257	0.378071	3.26666e-19	-1.49507	0.0858821
22840425	chr18:22840425:G:A	9.73813e-05	-2.1903e-10	-1.19479	2.05611e-19	-2.1903e-10	-1.20038	4.10612e-19	-2.1903e-10	-1.18048
22840446	chr18:22840446:A:G	0.000163135	-0.90202	0.223175	2.26734e-17	3.15212	0.350471	2.9814e-19	-1.55339	0.0528292
22840485	chr18:22840485:A:G	9.8169e-05	-2.1903e-10	-1.18674	2.04779e-19	-2.1903e-10	-1.20443	4.15686e-19	-2.1903e-10	-1.16819
22840785	chr18:22840785:G:A	0.000255383	-2.1903e-10	-0.230664	7.40054e-19	-2.1903e-10	0.0803615	9.81449e-19	-2.1903e-10	-0.309096
22841054	chr18:22841054:T:C	0.000175143	-2.1903e-10	-0.607821	3.53803e-19	-2.1903e-10	-0.657621	7.34565e-19	-2.1903e-10	-0.598847
22841254	chr18:22841254:G:A	0.000429664	-2.1903e-10	0.289578	7.21939e-19	-2.1903e-10	0.0555783	1.83982e-18	-2.1903e-10	0.319298
22841504	chr18:22841504:G:A	0.0002621	-2.1903e-10	-0.204699	7.62413e-19	-2.1903e-10	0.110127	1.0062e-18	-2.1903e-10	-0.28419
22841689	chr18:22841689:T:C	5.25312e-05	-0.639094	-1.17292	1.27669e-19	-0.644702	-1.03222	2.53804e-19	-0.455149	-1.20642
22842113	chr18:22842113:CT:C	8.21605e-05	-0.60921	-0.755542	1.89727e-17	3.84178	-0.517387	8.96088e-20	-1.78692	-0.915749
22842153	chr18:22842153:A:G	9.58297e-05	-2.1903e-10	-1.21085	2.03125e-19	-2.1903e-10	-1.21254	4.00899e-19	-2.1903e-10	-1.20442
22842157	chr18:22842157:G:A	5.93689e-05	-1.68966	-2.58223e-10	2.20581e-19	-1.1301	-2.58223e-10	4.49275e-19	-1.09049	-2.58223e-10
22842654	chr18:22842654:T:C	2.99584e-05	-1.27895	-1.09467	3.29258e-20	-1.83331	-1.19879	2.1497e-19	-0.821928	-1.0057
22843532	chr18:22843532:A:C	1.6338e-05	-1.88378	-1.09615	4.11915e-20	-1.89086	-0.917273	6.8171e-20	-1.82698	-1.14913
22843566	chr18:22843566:G:C	0.000453491	-2.1903e-10	0.343549	7.58862e-19	-2.1903e-10	0.105458	1.94307e-18	-2.1903e-10	0.373896
22843879	chr18:22843879:C:T	0.000180706	-2.1903e-10	-0.576554	5.04838e-19	-2.1903e-10	-0.302125	6.68296e-19	-2.1903e-10	-0.693394
22844191	chr18:22844191:A:G	0.000300057	0.72866	-0.798114	2.41703e-16	6.63694	-0.767833	8.5244e-20	-1.876	-0.876604
22844279	chr18:22844279:A:G	0.000400195	-2.1903e-10	0.218526	6.76324e-19	-2.1903e-10	-0.00968956	1.71239e-18	-2.1903e-10	0.247519
22844607	chr18:22844607:G:A	0.000405151	-2.1903e-10	0.230835	6.84049e-19	-2.1903e-10	0.00166732	1.73373e-18	-2.1903e-10	0.259906
22844711	chr18:22844711:TTATC:T	0.000213743	0.802869	-1.21152	2.1687e-16	6.97075	-1.21006	6.17975e-20	-1.8752	-1.19906
22845036	chr18:22845036:T:C	5.59859e-05	-1.74833	-2.58223e-10	1.25112e-19	-1.69715	-2.58223e-10	3.18523e-19	-1.43443	-2.58223e-10
22845057	chr18:22845057:CT:C	0.000187708	0.674269	-1.21281	1.74226e-16	6.74932	-1.20757	6.07296e-20	-1.88507	-1.20662
22845291	chr18:22845291:T:C	0.000121175	-2.1903e-10	-0.97619	2.39269e-19	-2.1903e-10	-1.04877	4.90102e-19	-2.1903e-10	-1.00351
22845404	chr18:22845404:A:G	3.50325e-05	-1.33467	-0.882478	5.22007e-20	-1.62303	-0.948233	6.09742e-19	0.0805979	-0.865688
22846038	chr18:22846038:A:G	0.000402331	-2.1903e-10	0.223849	6.79636e-19	-2.1903e-10	-0.00480484	1.72154e-18	-2.1903e-10	0.252847
22846073	chr18:22846073:G:A	0.000152454	-2.1903e-10	-0.746562	3.95586e-19	-2.1903e-10	-0.545993	5.92298e-19	-2.1903e-10	-0.814116
22846824	chr18:22846824:T:C	2.79546e-05	-1.24057	-1.20228	3.33364e-20	-1.82986	-1.18985	1.98205e-19	-0.738371	-1.17045
22846955	chr18:22846955:T:G	5.33667e-05	-1.79624	-2.58223e-10	2.62108e-19	-0.957606	-2.58223e-10	2.09401e-19	-1.85387	-2.58223e-10
22847251	chr18:22847251:A:G	0.000141154	-2.1903e-10	-0.823573	3.6053e-19	-2.1903e-10	-0.638787	5.51745e-19	-2.1903e-10	-0.885041
22847305	chr18:22847305:A:G	0.000193238	-2.1903e-10	-0.509502	3.91281e-19	-2.1903e-10	-0.556936	8.09959e-19	-2.1903e-10	-0.501142
22847756	chr18:22847756:C:G	0.000127683	-2.1903e-10	-0.923874	2.89943e-19	-2.1903e-10	-0.856677	5.42561e-19	-2.1903e-10	-0.901826
22847809	chr18:22847809:G:A	0.000180583	-0.577237	-2.58223e-10	1.1331e-18	0.506347	-2.58223e-10	2.23737e-18	0.514928	-2.58223e-10
22847975	chr18:22847975:A:G	9.74509e-05	-2.1903e-10	-1.19408	2.08419e-19	-2.1903e-10	-1.18681	4.06518e-19	-2.1903e-10	-1.1905
22848311	chr18:22848311:C:T	8.22754e-05	-1.52952	0.166171	6.48712e-18	2.43497	-0.183761	5.013e-19	-1.15574	0.174819
22848447	chr18:22848447:T:C	0.00014626	-2.1903e-10	-0.788043	2.70549e-19	-2.1903e-10	-0.92591	6.06142e-19	-2.1903e-10	-0.791012
22848569	chr18:22848569:T:C	0.000135898	0.34998	-1.2115	9.4738e-17	6.14376	-1.21125	6.04795e-20	-1.89495	-1.20087
22848662	chr18:22848662:G:A	3.48713e-05	-1.11216	-1.1096	5.6325e-20	-1.30694	-1.18829	5.96542e-19	0.26341	-1.07039
22848750	chr18:22848750:C:T	4.57152e-05	-1.09179	-0.859208	6.66113e-20	-1.33758	-0.989908	8.59381e-19	0.368552	-0.810465
22848785	chr18:22848785:T:C	0.000121363	-2.1903e-10	-0.974644	2.72551e-19	-2.1903e-10	-0.918535	5.15483e-19	-2.1903e-10	-0.953021
22848991	chr18:22848991:A:G	0.000253476	-2.1903e-10	-0.238157	5.76901e-19	-2.1903e-10	-0.168691	1.09373e-18	-2.1903e-10	-0.200777
22849150	chr18:22849150:A:G	0.000131963	-2.1903e-10	-0.890905	3.00869e-19	-2.1903e-10	-0.819687	5.61469e-19	-2.1903e-10	-0.86757
22849219	chr18:22849219:T:C	1.93969e-05	-1.69217	-1.11614	3.92401e-20	-1.88947	-0.967192	7.74332e-20	-1.68838	-1.16033
22849419	chr18:22849419:G:C	0.000189054	-2.1903e-10	-0.531394	4.01174e-19	-2.1903e-10	-0.531965	8.04183e-19	-2.1903e-10	-0.5083
22849585	chr18:22849585:G:C	0.000150507	-0.895804	0.136385	1.86634e-17	3.0601	0.247855	2.77472e-19	-1.54823	-0.0241766
22849627	chr18:22849627:A:G	0.000121253	-2.1903e-10	-0.975546	2.72239e-19	-2.1903e-10	-0.919682	5.15019e-19	-2.1903e-10	-0.953923
22849721	chr18:22849721:T:C	0.000269817	-2.1903e-10	-0.175682	6.1553e-19	-2.1903e-10	-0.103878	1.16569e-18	-2.1903e-10	-0.137062
22849742	chr18:22849742:T:G	0.000153869	-2.1903e-10	-0.737324	4.00277e-19	-2.1903e-10	-0.534205	5.97583e-19	-2.1903e-10	-0.805233
22849772	chr18:22849772:A:G	0.000120947	-2.1903e-10	-0.978072	2.71498e-19	-2.1903e-10	-0.922406	5.13645e-19	-2.1903e-10	-0.956594
22850034	chr18:22850034:C:G	0.000158968	-0.849201	0.14448	2.07816e-17	3.1592	0.256263	2.7168e-19	-1.57691	-0.0165851
22850068	chr18:22850068:G:A	0.000100575	-2.1903e-10	-1.16253	2.07124e-19	-2.1903e-10	-1.19304	4.21028e-19	-2.1903e-10	-1.15543
22850204	chr18:22850204:A:T	0.000160018	-2.1903e-10	-0.698137	4.34923e-19	-2.1903e-10	-0.451192	5.99196e-19	-2.1903e-10	-0.802537
22850326	chr18:22850326:T:C	0.000124975	-2.1903e-10	-0.945316	2.8324e-19	-2.1903e-10	-0.880066	5.30648e-19	-2.1903e-10	-0.924027
22850493	chr18:22850493:C:G	0.000154046	-2.1903e-10	-0.736172	4.00844e-19	-2.1903e-10	-0.532789	5.98231e-19	-2.1903e-10	-0.80415
22850557	chr18:22850557:G:A	4.96517e-05	-1.86839	-2.58223e-10	1.11115e-19	-1.8158	-2.58223e-10	2.02406e-19	-1.88785	-2.58223e-10
22851194	chr18:22851194:C:T	7.25067e-05	-1.49308	0.0033279	6.44305e-18	2.5713	-0.326902	4.02295e-19	-1.21178	0.0108447
22851428	chr18:22851428:T:C	0.000139103	-0.86212	0.0239103	1.77891e-17	3.13031	0.129676	2.4458e-19	-1.56925	-0.129334
22851554	chr18:22851554:G:C	0.00012184	-2.1903e-10	-0.970721	2.33626e-19	-2.1903e-10	-1.07264	4.96764e-19	-2.1903e-10	-0.990011
22851857	chr18:22851857:T:G	0.000131895	-0.961941	0.0705242	1.49005e-17	2.90562	0.177166	2.71272e-19	-1.50982	-0.0851854
22852480	chr18:22852480:C:A	1.95165e-05	-1.73018	-1.07198	4.22138e-20	-1.88277	-0.900848	7.51572e-20	-1.75059	-1.12795
22852908	chr18:22852908:C:G	5.0717e-05	-0.645418	-1.20175	1.18489e-19	-0.649492	-1.10205	2.5161e-19	-0.457619	-1.21262
22854115	chr18:22854115:G:A	0.00037988	-2.1903e-10	0.166429	9.93864e-19	-2.1903e-10	0.375238	1.33143e-18	-2.1903e-10	-0.00411986
22854257	chr18:22854257:A:G	4.62817e-05	-1.03606	-0.902619	6.73981e-20	-1.29091	-1.02484	9.00809e-19	0.461784	-0.856616
22854705	chr18:22854705:T:C	9.87643e-05	-1.18069	-2.58223e-10	1.98558e-19	-1.23528	-2.58223e-10	6.89758e-19	-0.661785	-2.58223e-10
22854728	chr18:22854728:A:T	0.000176388	-2.1903e-10	-0.600741	3.56535e-19	-2.1903e-10	-0.64993	7.39996e-19	-2.1903e-10	-0.591481
22854938	chr18:22854938:C:T	0.000153485	-2.1903e-10	-0.739826	3.99094e-19	-2.1903e-10	-0.537166	5.96202e-19	-2.1903e-10	-0.807546
22855295	chr18:22855295:A:G	0.000477882	-2.1903e-10	0.395939	1.74955e-18	-2.1903e-10	0.94075	1.67112e-18	-2.1903e-10	0.223123
22855840	chr18:22855840:G:T	4.28018e-05	-1.12221	-0.894635	6.31285e-20	-1.36221	-1.01898	7.86199e-19	0.31705	-0.847967
22856339	chr18:22856339:T:C	2.64067e-05	-1.29767	-1.20214	3.26986e-20	-1.84881	-1.19022	1.81265e-19	-0.827984	-1.17018
22856455	chr18:22856455:A:G	0.000134484	-2.1903e-10	-0.871983	3.08989e-19	-2.1903e-10	-0.793057	5.40082e-19	-2.1903e-10	-0.906405
22856655	chr18:22856655:T:C	0.000133775	0.266296	-1.14356	1.28206e-16	6.44781	-1.21278	7.21152e-20	-1.88475	-1.03511
22856911	chr18:22856911:C:T	8.00535e-05	-1.46632	0.0755901	7.51146e-18	2.66006	-0.262232	4.17449e-19	-1.24779	0.0838293
22857516	chr18:22857516:G:A	0.000209851	-2.1903e-10	-0.427028	3.4575e-19	-2.1903e-10	-0.680646	8.99855e-19	-2.1903e-10	-0.395892
22857647	chr18:22857647:G:A	0.000126504	-2.1903e-10	-0.933155	2.38708e-19	-2.1903e-10	-1.05112	5.08042e-19	-2.1903e-10	-0.967562
22857656	chr18:22857656:C:T	0.000132409	-2.1903e-10	-0.887533	3.01678e-19	-2.1903e-10	-0.817001	5.63677e-19	-2.1903e-10	-0.863644
22857670	chr18:22857670:G:A	6.06725e-05	-1.66794	-2.58223e-10	1.02948e-19	-1.89213	-2.58223e-10	2.31464e-19	-1.7537	-2.58223e-10
22857866	chr18:22857866:T:C	0.000132313	0.324566	-1.21282	9.13738e-17	6.10243	-1.20608	6.0056e-20	-1.89479	-1.20805
22857887	chr18:22857887:A:C	0.000125664	-2.1903e-10	-0.939814	2.30634e-19	-2.1903e-10	-1.08553	5.02335e-19	-2.1903e-10	-0.97886
22858048	chr18:22858048:G:A	0.000153968	0.369734	-1.10642	1.48266e-16	6.58992	-1.20952	7.53651e-20	-1.89372	-0.982063
22858466	chr18:22858466:A:T	5.91784e-05	-1.69287	-2.58223e-10	1.07802e-19	-1.84607	-2.58223e-10	2.0515e-19	-1.87439	-2.58223e-10
22859072	chr18:22859072:T:C	0.000154229	-2.1903e-10	-0.734989	4.01395e-19	-2.1903e-10	-0.531415	5.98878e-19	-2.1903e-10	-0.803068
22859085	chr18:22859085:T:C	0.000115352	-2.1903e-10	-1.02543	2.24707e-19	-2.1903e-10	-1.11156	4.7126e-19	-2.1903e-10	-1.04272
22859136	chr18:22859136:C:T	0.000191784	0.531521	-1.04858	1.60177e-16	6.44594	-0.988267	6.65171e-20	-1.89384	-1.10683
22859511	chr18:22859511:A:G	4.72599e-05	-1.08139	-0.836374	6.84209e-20	-1.32889	-0.971797	8.9708e-19	0.387101	-0.786082
22859594	chr18:22859594:C:T	7.90223e-05	-0.676976	-0.726721	1.75732e-17	3.72632	-0.478551	9.46051e-20	-1.75363	-0.894782
22860300	chr18:22860300:G:A	8.0498e-05	-0.70226	-0.682934	1.78429e-17	3.68867	-0.425678	9.95351e-20	-1.73818	-0.859433
22860776	chr18:22860776:T:C	0.000129223	-2.1903e-10	-0.911887	2.93743e-19	-2.1903e-10	-0.843657	5.49501e-19	-2.1903e-10	-0.889116
22861330	chr18:22861330:G:T	0.000130115	-2.1903e-10	-0.905004	2.95862e-19	-2.1903e-10	-0.83647	5.53407e-19	-2.1903e-10	-0.882032
22861464	chr18:22861464:T:C	4.91078e-05	-1.0223	-0.857106	7.06561e-20	-1.28019	-0.988351	9.68123e-19	0.485323	-0.808089
22861647	chr18:22861647:T:G	6.29485e-05	-0.657983	-0.973127	1.19266e-17	3.7029	-0.842737	7.81029e-20	-1.76635	-1.07375
22861664	chr18:22861664:G:A	0.000474638	-2.1903e-10	0.389127	7.90861e-19	-2.1903e-10	0.146761	2.0336e-18	-2.1903e-10	0.419436
22861771	chr18:22861771:T:C	0.000129049	-2.1903e-10	-0.913234	2.93287e-19	-2.1903e-10	-0.845209	5.4875e-19	-2.1903e-10	-0.890484
22861882	chr18:22861882:A:T	0.000209348	-2.1903e-10	-0.429428	3.45085e-19	-2.1903e-10	-0.682571	8.97632e-19	-2.1903e-10	-0.398366
22862771	chr18:22862771:G:A	0.000185631	-2.1903e-10	-0.549665	3.1297e-19	-2.1903e-10	-0.780256	7.93572e-19	-2.1903e-10	-0.521582
22862923	chr18:22862923:C:T	8.19483e-05	-1.50738	0.140043	6.82455e-18	2.50923	-0.207308	4.72605e-19	-1.18868	0.148813
22863104	chr18:22863104:C:A	2.32389e-05	-1.74246	-0.885132	5.78689e-20	-1.88271	-0.585474	8.51829e-20	-1.76589	-0.987432
22864272	chr18:22864272:A:G	0.000133516	-2.1903e-10	-0.879206	2.75222e-19	-2.1903e-10	-0.908784	5.55371e-19	-2.1903e-10	-0.87849
22864297	chr18:22864297:T:C	4.74807e-05	-1.0482	-0.864898	6.87081e-20	-1.30156	-0.994932	9.20561e-19	0.443251	-0.816394
22864391	chr18:22864391:G:A	4.93257e-05	-1.87498	-2.58223e-10	4.71262e-19	-0.370949	-2.58223e-10	3.24169e-19	-1.41686	-2.58223e-10
22864537	chr18:22864537:A:C	8.8733e-05	-0.539207	-0.748588	2.19351e-17	3.97899	-0.509512	8.82641e-20	-1.80762	-0.910172
22864704	chr18:22864704:C:CCTT	8.50027e-05	-1.49313	0.162385	7.28239e-18	2.55448	-0.187624	4.73107e-19	-1.20987	0.171071
22865428	chr18:22865428:T:C	0.000188335	-2.1903e-10	-0.535204	4.21957e-19	-2.1903e-10	-0.481458	6.93753e-19	-2.1903e-10	-0.656009
22865726	chr18:22865726:A:G	4.59542e-05	-1.09261	-0.853169	6.69071e-20	-1.33788	-0.985173	8.60869e-19	0.363681	-0.803865
22865851	chr18:22865851:TTA:T	8.13241e-05	-1.52207	0.147086	6.54864e-18	2.4614	-0.200748	4.85278e-19	-1.16907	0.155665
22866044	chr18:22866044:G:A	0.00014447	-2.1903e-10	-0.800351	2.9491e-19	-2.1903e-10	-0.839692	6.05059e-19	-2.1903e-10	-0.7928
22866052	chr18:22866052:G:A	7.4344e-05	-0.717536	-0.747187	1.513e-17	3.60572	-0.507648	9.31623e-20	-1.75471	-0.909076
22866444	chr18:22866444:A:G	0.000174292	-2.1903e-10	-0.612696	3.52119e-19	-2.1903e-10	-0.662392	7.30864e-19	-2.1903e-10	-0.603899
22866740	chr18:22866740:C:T	0.000115058	-2.1903e-10	-1.02799	2.3124e-19	-2.1903e-10	-1.0829	4.87539e-19	-2.1903e-10	-1.00876
22866817	chr18:22866817:T:C	0.000142411	0.281125	-1.09583	1.25157e-16	6.41835	-1.20739	7.67723e-20	-1.89049	-0.966797
22866880	chr18:22866880:T:C	0.000143015	-0.931325	0.120852	1.68316e-17	2.97296	0.231689	2.78677e-19	-1.52936	-0.0387076
22867925	chr18:22867925:T:C	0.000151619	-0.874314	0.122261	1.91744e-17	3.10296	0.23201	2.70074e-19	-1.56246	-0.0369709
22867978	chr18:22867978:C:T	0.000157589	-2.1903e-10	-0.713433	4.11626e-19	-2.1903e-10	-0.506248	6.10859e-19	-2.1903e-10	-0.78326
22869083	chr18:22869083:C:T	0.000127225	-2.1903e-10	-0.92747	2.88909e-19	-2.1903e-10	-0.860249	5.40569e-19	-2.1903e-10	-0.905503
22869407	chr18:22869407:G:A	9.88842e-05	-2.1903e-10	-1.17948	2.22699e-19	-2.1903e-10	-1.12054	4.1638e-19	-2.1903e-10	-1.16653
22869748	chr18:22869748:T:C	5.72644e-05	-1.30465	-0.421094	4.26061e-18	2.21274	-0.381937	2.33923e-19	-1.18519	-0.557949
22869925	chr18:22869925:A:C	0.000123212	-2.1903e-10	-0.959523	2.77177e-19	-2.1903e-10	-0.901707	5.23689e-19	-2.1903e-10	-0.937228
22870234	chr18:22870234:T:C	0.000153816	-2.1903e-10	-0.737667	4.00171e-19	-2.1903e-10	-0.534471	5.97379e-19	-2.1903e-10	-0.805574
22870258	chr18:22870258:C:G	0.000100585	-2.1903e-10	-1.16242	2.2272e-19	-2.1903e-10	-1.12045	4.24302e-19	-2.1903e-10	-1.14768
22870387	chr18:22870387:G:C	0.000104466	-2.1903e-10	-1.12456	2.40481e-19	-2.1903e-10	-1.04372	4.43361e-19	-2.1903e-10	-1.10374
22870617	chr18:22870617:G:A	0.000174292	-2.1903e-10	-0.612696	3.52119e-19	-2.1903e-10	-0.662392	7.30864e-19	-2.1903e-10	-0.603899
22871067	chr18:22871067:A:G	9.96099e-05	-0.204039	-0.968126	3.42947e-17	4.74181	-0.825421	7.18924e-20	-1.86667	-1.05629
22871252	chr18:22871252:C:T	3.20738e-05	-1.20143	-1.10396	5.21886e-20	-1.38597	-1.18553	5.14043e-19	0.108055	-1.06387
22871829	chr18:22871829:G:C	0.000236359	-2.1903e-10	-0.308075	5.96838e-19	-2.1903e-10	-0.134717	9.33525e-19	-2.1903e-10	-0.359158
22872136	chr18:22872136:A:T	9.1636e-05	-1.46655	0.210946	8.26933e-18	2.63906	-0.145116	4.79482e-19	-1.24514	0.219725
22872137	chr18:22872137:G:C	9.12554e-05	-1.47172	0.211954	8.14445e-18	2.62299	-0.144262	4.83122e-19	-1.2387	0.220848
22872288	chr18:22872288:T:C	0.000151682	-0.865036	0.113394	1.95956e-17	3.12531	0.231384	2.65878e-19	-1.56878	-0.0463129
22872880	chr18:22872880:T:C	0.000154185	-2.1903e-10	-0.735274	4.0126e-19	-2.1903e-10	-0.531751	5.98724e-19	-2.1903e-10	-0.803326
22872957	chr18:22872957:C:T	0.000150178	-2.1903e-10	-0.761603	3.88812e-19	-2.1903e-10	-0.563266	5.84319e-19	-2.1903e-10	-0.827679
22872981	chr18:22872981:C:T	0.000122723	-2.1903e-10	-0.963494	2.75973e-19	-2.1903e-10	-0.90606	5.21652e-19	-2.1903e-10	-0.941125
22873282	chr18:22873282:GACAATGAGATTAT:G	8.60516e-05	-1.49127	0.172786	7.39829e-18	2.56064	-0.177994	4.78314e-19	-1.20893	0.181068
22873567	chr18:22873567:C:G	0.000153824	-2.1903e-10	-0.737617	4.00139e-19	-2.1903e-10	-0.53455	5.97426e-19	-2.1903e-10	-0.805496
22873654	chr18:22873654:A:G	0.000115641	0.0940747	-1.11701	8.9404e-17	6.08589	-1.21133	7.61186e-20	-1.87158	-0.994251
22873707	chr18:22873707:T:C	0.000121797	-2.1903e-10	-0.971071	2.33559e-19	-2.1903e-10	-1.07293	4.96599e-19	-2.1903e-10	-0.990344
22873710	chr18:22873710:C:T	6.8161e-05	-1.55155	-2.58223e-10	8.92218e-19	0.267348	-2.58223e-10	2.14183e-19	-1.8313	-2.58223e-10
22874272	chr18:22874272:T:C	0.000129854	0.30522	-1.21223	9.05985e-17	6.09762	-1.20978	6.04761e-20	-1.89314	-1.20274
22874521	chr18:22874521:G:A	0.000105713	-2.1903e-10	-1.1127	2.44427e-19	-2.1903e-10	-1.02744	4.49228e-19	-2.1903e-10	-1.09059
22875327	chr18:22875327:C:T	0.000193557	-2.1903e-10	-0.507856	3.91818e-19	-2.1903e-10	-0.555565	8.13297e-19	-2.1903e-10	-0.49703
22875748	chr18:22875748:CA:C	4.56819e-05	-1.10128	-0.850449	6.66898e-20	-1.34315	-0.983155	8.52226e-19	0.350694	-0.800968
22875866	chr18:22875866:T:C	0.000139702	-2.1903e-10	-0.833913	3.39456e-19	-2.1903e-10	-0.699017	5.59867e-19	-2.1903e-10	-0.870427
22876057	chr18:22876057:A:G	4.63353e-05	-1.08931	-0.848211	6.74002e-20	-1.3345	-0.981216	8.73148e-19	0.372608	-0.798629
22876648	chr18:22876648:G:T	9.62392e-05	-2.1903e-10	-1.20659	2.05434e-19	-2.1903e-10	-1.20124	4.02898e-19	-2.1903e-10	-1.19944
22876735	chr18:22876735:A:G	0.000182212	-2.1903e-10	-0.568254	3.8647e-19	-2.1903e-10	-0.569307	7.74673e-19	-2.1903e-10	-0.545685
22877175	chr18:22877175:C:T	0.000236359	-2.1903e-10	-0.308075	5.96838e-19	-2.1903e-10	-0.134717	9.33525e-19	-2.1903e-10	-0.359158
22877235	chr18:22877235:G:A	4.94697e-05	-1.87207	-2.58223e-10	1.50176e-19	-1.51455	-2.58223e-10	2.23352e-19	-1.78938	-2.58223e-10
22877745	chr18:22877745:A:G	4.70068e-05	-0.726472	-1.19666	1.11434e-19	-0.724879	-1.08805	2.27421e-19	-0.558542	-1.21278
22878266	chr18:22878266:C:T	9.99579e-05	-2.1903e-10	-1.16868	2.20827e-19	-2.1903e-10	-1.12898	4.21307e-19	-2.1903e-10	-1.15477
22878355	chr18:22878355:G:T	4.7845e-05	-1.09044	-0.815023	6.92796e-20	-1.33554	-0.952674	9.01206e-19	0.3707	-0.765092
22878424	chr18:22878424:C:T	5.43964e-05	-1.77713	-2.58223e-10	1.59326e-19	-1.45541	-2.58223e-10	2.93198e-19	-1.51728	-2.58223e-10
22878539	chr18:22878539:G:A	4.25265e-05	-1.18989	-0.833411	6.29784e-20	-1.41535	-0.96822	7.28519e-19	0.175601	-0.782712
22879615	chr18:22879615:C:T	0.000174292	-2.1903e-10	-0.612696	3.52119e-19	-2.1903e-10	-0.662392	7.30864e-19	-2.1903e-10	-0.603899
22879766	chr18:22879766:TATAC:T	7.54351e-05	-0.713676	-0.736478	1.62849e-17	3.66318	-0.491553	9.56946e-20	-1.73394	-0.903028
22879857	chr18:22879857:T:C	9.94955e-05	-2.1903e-10	-1.17331	2.05804e-19	-2.1903e-10	-1.19944	4.16209e-19	-2.1903e-10	-1.16694
22879877	chr18:22879877:A:G	0.000128047	-2.1903e-10	-0.921025	2.90975e-19	-2.1903e-10	-0.853124	5.44348e-19	-2.1903e-10	-0.898538
22879956	chr18:22879956:T:C	0.000396832	-2.1903e-10	0.210086	6.72021e-19	-2.1903e-10	-0.0160718	1.69684e-18	-2.1903e-10	0.238395
22880220	chr18:22880220:T:C	0.000379596	-2.1903e-10	0.165682	1.34341e-18	-2.1903e-10	0.676605	1.34106e-18	-2.1903e-10	0.00308773
22880297	chr18:22880297:A:G	4.76626e-05	-1.08933	-0.819955	6.89596e-20	-1.33462	-0.958224	9.0005e-19	0.37284	-0.768516
22880842	chr18:22880842:C:T	1.54933e-05	-1.895	-1.13801	3.83551e-20	-1.89329	-0.986189	7.00995e-20	-1.76903	-1.17918
22881212	chr18:22881212:T:TC	0.000130743	-2.1903e-10	-0.900194	3.30029e-19	-2.1903e-10	-0.727181	5.28137e-19	-2.1903e-10	-0.92877
22881319	chr18:22881319:G:A	6.0764e-05	-0.851697	-0.814733	1.18654e-17	3.44186	-0.58684	9.45383e-20	-1.6834	-0.965717
22881321	chr18:22881321:A:G	0.000105198	-1.13354	0.0159638	1.07702e-17	2.62838	0.1298	2.99274e-19	-1.35447	-0.1423
22881359	chr18:22881359:A:T	0.000112557	-1.07644	0.0264712	1.25103e-17	2.76706	0.140882	2.88831e-19	-1.39954	-0.132744
22881666	chr18:22881666:A:C	0.000148295	-2.1903e-10	-0.774221	2.7163e-19	-2.1903e-10	-0.921922	5.78184e-19	-2.1903e-10	-0.838234
22881667	chr18:22881667:G:C	0.000148328	-2.1903e-10	-0.774	2.7167e-19	-2.1903e-10	-0.921775	5.78309e-19	-2.1903e-10	-0.838018
22881991	chr18:22881991:T:A	9.56556e-05	-2.1903e-10	-1.21267	2.08627e-19	-2.1903e-10	-1.18581	3.98314e-19	-2.1903e-10	-1.21089
22882177	chr18:22882177:T:C	0.00012763	-2.1903e-10	-0.924287	2.89892e-19	-2.1903e-10	-0.856853	5.42401e-19	-2.1903e-10	-0.902121
22882219	chr18:22882219:G:C	5.91691e-05	-1.69303	-2.58223e-10	1.10403e-19	-1.82223	-2.58223e-10	2.03759e-19	-1.88119	-2.58223e-10
22882492	chr18:22882492:A:G	0.000108975	-1.01367	-0.0686345	1.32404e-17	2.91772	0.0469482	2.52768e-19	-1.44371	-0.221941
22882821	chr18:22882821:A:G	0.000154185	-2.1903e-10	-0.735274	4.0126e-19	-2.1903e-10	-0.531751	5.98724e-19	-2.1903e-10	-0.803326
22882829	chr18:22882829:C:T	4.12955e-05	-1.47872	-0.573953	4.51843e-18	2.66361	-0.774056	2.25157e-19	-1.20879	-0.572534
22883305	chr18:22883305:T:C	9.78412e-05	-2.1903e-10	-1.19008	2.24487e-19	-2.1903e-10	-1.11254	4.034e-19	-2.1903e-10	-1.1982
22883604	chr18:22883604:T:A	4.55023e-05	-0.7515	-1.20416	1.05987e-19	-0.752974	-1.11008	2.20488e-19	-0.590186	-1.2121
22883832	chr18:22883832:A:G	9.658e-05	-2.1903e-10	-1.20305	2.03633e-19	-2.1903e-10	-1.21004	3.99594e-19	-2.1903e-10	-1.20768
22884044	chr18:22884044:G:C	0.000147481	-0.927897	0.148172	1.85774e-17	3.03075	0.272583	2.94093e-19	-1.49445	-0.0197811
22884208	chr18:22884208:A:C	7.77763e-05	-1.2753	-0.144293	9.76931e-18	2.5154	0.14524	2.9066e-19	-1.16508	-0.360893
22884620	chr18:22884620:T:C	0.000153897	-2.1903e-10	-0.737142	4.00365e-19	-2.1903e-10	-0.533986	5.97685e-19	-2.1903e-10	-0.805061
22885191	chr18:22885191:T:C	5.88217e-05	-1.69892	-2.58223e-10	1.83742e-19	-1.31283	-2.58223e-10	3.33258e-19	-1.38921	-2.58223e-10
22885449	chr18:22885449:G:A	0.000107788	-2.1903e-10	-1.09326	2.67362e-19	-2.1903e-10	-0.937757	4.08105e-19	-2.1903e-10	-1.1866
22885642	chr18:22885642:C:T	0.000157134	-0.716325	-2.58223e-10	9.45951e-19	0.325829	-2.58223e-10	1.72162e-18	0.252893	-2.58223e-10
22885832	chr18:22885832:C:T	0.000123744	-2.1903e-10	-0.955209	2.79723e-19	-2.1903e-10	-0.892564	5.25347e-19	-2.1903e-10	-0.934067
22886042	chr18:22886042:T:C	0.000121048	-2.1903e-10	-0.977236	2.71744e-19	-2.1903e-10	-0.921502	5.14102e-19	-2.1903e-10	-0.955704
22886109	chr18:22886109:G:A	0.000154227	-2.1903e-10	-0.734999	4.01391e-19	-2.1903e-10	-0.531426	5.98886e-19	-2.1903e-10	-0.803055
22886660	chr18:22886660:C:G	9.66977e-05	-1.21747	0.0156324	1.31765e-17	2.64336	0.316472	3.22298e-19	-1.20602	-0.216633
22886697	chr18:22886697:C:T	0.000121863	-2.1903e-10	-0.97053	2.31878e-19	-2.1903e-10	-1.08015	6.23681e-19	-2.1903e-10	-0.762487
22886738	chr18:22886738:C:T	0.000105021	-2.1903e-10	-1.11927	2.52837e-19	-2.1903e-10	-0.993616	4.44159e-19	-2.1903e-10	-1.10194
22886812	chr18:22886812:A:G	0.00028818	-2.1903e-10	-0.10984	8.15685e-19	-2.1903e-10	0.177667	1.08875e-18	-2.1903e-10	-0.20534
22886887	chr18:22886887:T:C	0.000154045	-2.1903e-10	-0.736183	4.0084e-19	-2.1903e-10	-0.532801	5.98225e-19	-2.1903e-10	-0.804159
22886947	chr18:22886947:C:T	0.000170666	-2.1903e-10	-0.633715	3.46499e-19	-2.1903e-10	-0.678481	7.15185e-19	-2.1903e-10	-0.625584
22887279	chr18:22887279:G:A	0.000254848	-2.1903e-10	-0.232758	5.68508e-19	-2.1903e-10	-0.183347	1.10596e-18	-2.1903e-10	-0.189655
22887949	chr18:22887949:T:C	3.53077e-05	-1.5611	-0.648222	5.79693e-20	-1.76927	-0.697184	4.99027e-19	-0.37174	-0.613726
22887974	chr18:22887974:CA:C	7.2255e-05	-1.49322	-2.58223e-10	1.15234e-19	-1.77939	-2.58223e-10	1.82658e-18	0.312077	-2.58223e-10
22888095	chr18:22888095:C:T	0.000136926	-2.1903e-10	-0.853988	3.04858e-19	-2.1903e-10	-0.806516	5.84117e-19	-2.1903e-10	-0.828025
22888204	chr18:22888204:C:T	0.000177912	-2.1903e-10	-0.59214	3.58168e-19	-2.1903e-10	-0.645358	7.46162e-19	-2.1903e-10	-0.583184
22888278	chr18:22888278:G:A	0.000149706	-2.1903e-10	-0.764751	3.0447e-19	-2.1903e-10	-0.807789	6.27351e-19	-2.1903e-10	-0.75662
22888310	chr18:22888310:T:C	2.01631e-05	-1.65523	-1.11434	4.21346e-20	-1.89489	-0.890606	7.61662e-20	-1.69936	-1.16585
22888714	chr18:22888714:G:A	9.00873e-05	-1.27265	-2.58223e-10	1.25565e-19	-1.69354	-2.58223e-10	2.45546e-19	-1.69464	-2.58223e-10
22889126	chr18:22889126:C:T	0.000163796	-2.1903e-10	-0.674807	4.30808e-19	-2.1903e-10	-0.4607	6.33616e-19	-2.1903e-10	-0.746684
22889465	chr18:22889465:T:A	2.73287e-05	-1.60924	-0.856244	4.71203e-20	-1.79592	-0.877734	3.54609e-19	-0.486195	-0.840916
22889623	chr18:22889623:A:T	1.94364e-05	-1.67971	-1.12657	4.12352e-20	-1.89482	-0.912252	7.37041e-20	-1.72391	-1.17416
22889679	chr18:22889679:T:A	0.000127922	-2.1903e-10	-0.922003	2.90545e-19	-2.1903e-10	-0.854605	5.43612e-19	-2.1903e-10	-0.89989
22890068	chr18:22890068:C:A	9.59358e-05	-2.1903e-10	-1.20975	2.06631e-19	-2.1903e-10	-1.19543	4.00951e-19	-2.1903e-10	-1.20429
22890820	chr18:22890820:T:C	0.000121202	-0.975968	-2.58223e-10	1.12634e-19	-1.80222	-2.58223e-10	1.31111e-18	-0.0194952	-2.58223e-10
22891283	chr18:22891283:A:G	1.95417e-05	-1.69361	-1.10727	4.274e-20	-1.89414	-0.877083	7.37976e-20	-1.73589	-1.16091
22891297	chr18:22891297:A:T	9.59249e-05	-2.1903e-10	-1.20986	2.04437e-19	-2.1903e-10	-1.2061	3.99234e-19	-2.1903e-10	-1.20858
22891406	chr18:22891406:T:A	8.66617e-05	-1.46972	0.158304	7.86021e-18	2.63431	-0.191098	4.60416e-19	-1.2329	0.166906
22891419	chr18:22891419:G:A	0.000380926	-2.1903e-10	0.169179	6.46539e-19	-2.1903e-10	-0.0547278	1.62782e-18	-2.1903e-10	0.196872
22891612	chr18:22891612:C:T	9.94794e-05	-2.1903e-10	-1.17348	2.05981e-19	-2.1903e-10	-1.19858	4.15937e-19	-2.1903e-10	-1.16759
22891645	chr18:22891645:G:A	2.04216e-05	-1.76607	-0.990765	4.83219e-20	-1.87107	-0.777404	7.65676e-20	-1.793	-1.06695
22891764	chr18:22891764:T:C	5.04835e-05	-1.85178	-2.58223e-10	1.04166e-19	-1.88037	-2.58223e-10	4.65201e-19	-1.05566	-2.58223e-10
22892273	chr18:22892273:A:G	1.84019e-05	-1.75658	-1.10439	4.07585e-20	-1.87535	-0.943344	7.09286e-20	-1.78323	-1.15322
22892600	chr18:22892600:T:C	8.88699e-05	-1.24589	-0.040358	1.14771e-17	2.55979	0.261958	3.16185e-19	-1.17317	-0.268627
22892994	chr18:22892994:T:C	0.00019258	-0.995079	0.482166	2.2708e-17	2.8767	0.627408	4.18896e-19	-1.45212	0.291619
22893019	chr18:22893019:G:A	0.000172639	-2.1903e-10	-0.622223	3.66227e-19	-2.1903e-10	-0.623109	7.33457e-19	-2.1903e-10	-0.600357
22893042	chr18:22893042:T:A	0.000127877	0.220626	-1.14298	1.15783e-16	6.3459	-1.21279	7.24127e-20	-1.88167	-1.03408
22893480	chr18:22893480:T:C	0.000164015	-2.1903e-10	-0.673469	4.58175e-19	-2.1903e-10	-0.399111	4.90547e-19	-2.1903e-10	-1.0026
22893950	chr18:22893950:A:G	9.99359e-05	-2.1903e-10	-1.1689	2.20762e-19	-2.1903e-10	-1.12928	4.21202e-19	-2.1903e-10	-1.15501
22894053	chr18:22894053:G:A	0.000122756	-2.1903e-10	-0.963225	2.77392e-19	-2.1903e-10	-0.900929	5.20781e-19	-2.1903e-10	-0.942797
22894551	chr18:22894551:A:C	8.32813e-05	-1.47359	0.122392	7.62984e-18	2.63476	-0.221297	4.46189e-19	-1.22869	0.131307
22894954	chr18:22894954:T:G	1.73017e-05	-1.88679	-1.03583	5.84425e-20	-1.5803	-0.878017	7.54174e-20	-1.79013	-1.08496
22895236	chr18:22895236:G:A	9.60989e-05	-2.1903e-10	-1.20805	2.05865e-19	-2.1903e-10	-1.19914	4.02044e-19	-2.1903e-10	-1.20156
22895521	chr18:22895521:G:A	4.84947e-05	-1.89197	-2.58223e-10	1.30441e-19	-1.65544	-2.58223e-10	2.4581e-19	-1.69357	-2.58223e-10
22895554	chr18:22895554:T:C	0.000138171	0.365712	-1.21065	1.04314e-16	6.22569	-1.19689	5.98665e-20	-1.89403	-1.21198
22895586	chr18:22895586:C:T	0.000116851	-2.1903e-10	-1.01252	2.33219e-19	-2.1903e-10	-1.07438	4.99498e-19	-2.1903e-10	-0.984522
22895907	chr18:22895907:C:A	2.29747e-05	-1.69441	-0.944625	5.83263e-20	-1.89475	-0.565562	8.22611e-20	-1.74194	-1.04629
22895930	chr18:22895930:A:G	1.95299e-05	-1.68552	-1.11596	4.1933e-20	-1.89453	-0.895756	7.39341e-20	-1.72831	-1.16664
22896506	chr18:22896506:G:A	0.000190506	-2.1903e-10	-0.523741	3.19817e-19	-2.1903e-10	-0.758614	8.14722e-19	-2.1903e-10	-0.495279
22896538	chr18:22896538:A:C	9.23236e-05	-1.45519	0.207066	8.58279e-18	2.68012	-0.148969	4.75645e-19	-1.24922	0.215768
22896612	chr18:22896612:G:C	0.000176091	-2.1903e-10	-0.602426	4.67621e-19	-2.1903e-10	-0.378704	6.7811e-19	-2.1903e-10	-0.678816
22896651	chr18:22896651:G:A	0.000179622	-2.1903e-10	-0.582571	3.24193e-19	-2.1903e-10	-0.745023	7.71547e-19	-2.1903e-10	-0.549728
22897295	chr18:22897295:G:C	9.96788e-05	-0.350835	-0.820638	4.67395e-17	4.96077	-0.734783	1.03625e-19	-1.68966	-0.867696
22897331	chr18:22897331:A:G	9.6029e-05	-2.1903e-10	-1.20878	2.06178e-19	-2.1903e-10	-1.19762	4.01579e-19	-2.1903e-10	-1.20272
22897335	chr18:22897335:C:G	0.000116686	-2.1903e-10	-1.01394	2.60748e-19	-2.1903e-10	-0.962806	4.94686e-19	-2.1903e-10	-0.994202
22897883	chr18:22897883:T:C	0.000144861	-2.1903e-10	-0.797654	3.34526e-19	-2.1903e-10	-0.713647	5.80407e-19	-2.1903e-10	-0.834396
22897885	chr18:22897885:G:C	8.57236e-05	-1.49698	0.174683	7.31206e-18	2.54745	-0.176532	4.84709e-19	-1.19757	0.182995
22897971	chr18:22897971:G:C	0.000141808	-1.18932	0.370371	5.35072e-17	3.76396	0.597247	4.60619e-19	-1.21995	0.154397
22898714	chr18:22898714:T:C	0.000145101	-1.00778	0.211785	1.63123e-17	2.84308	0.330231	3.29315e-19	-1.44309	0.0419853
22898975	chr18:22898975:T:C	9.66953e-05	-2.1903e-10	-1.20186	2.0498e-19	-2.1903e-10	-1.20345	4.00576e-19	-2.1903e-10	-1.20522
22899343	chr18:22899343:T:C	0.00014576	-2.1903e-10	-0.791466	3.36865e-19	-2.1903e-10	-0.706679	5.83813e-19	-2.1903e-10	-0.828546
22899721	chr18:22899721:A:C	0.000167685	-0.867971	0.216632	2.25964e-17	3.16277	0.336415	3.03082e-19	-1.52986	0.0457395
22899734	chr18:22899734:A:G	0.000154479	-2.1903e-10	-0.733367	4.02235e-19	-2.1903e-10	-0.529325	5.99772e-19	-2.1903e-10	-0.801576
22899823	chr18:22899823:A:G	0.000128263	0.235885	-1.15523	1.19921e-16	6.3801	-1.21187	7.09274e-20	-1.88253	-1.05394
22900098	chr18:22900098:G:A	1.95366e-05	-1.70531	-1.09583	4.06174e-20	-1.88903	-0.933138	7.48138e-20	-1.73664	-1.14648
22900150	chr18:22900150:T:C	0.000125355	-2.1903e-10	-0.942279	2.84094e-19	-2.1903e-10	-0.877055	5.32282e-19	-2.1903e-10	-0.920953
22900263	chr18:22900263:C:T	9.66128e-05	-2.1903e-10	-1.20272	2.04571e-19	-2.1903e-10	-1.20545	4.05107e-19	-2.1903e-10	-1.19397
22900424	chr18:22900424:G:A	8.7547e-05	-1.42786	0.126605	8.78696e-18	2.77384	-0.219182	4.23325e-19	-1.28531	0.13532
22900889	chr18:22900889:A:C	8.48417e-05	-1.33264	-2.58223e-10	7.56751e-19	0.102672	-2.58223e-10	2.14975e-19	-1.8276	-2.58223e-10
22901001	chr18:22901001:C:T	9.66128e-05	-2.1903e-10	-1.20272	2.04571e-19	-2.1903e-10	-1.20545	4.05107e-19	-2.1903e-10	-1.19397
22901147	chr18:22901147:T:C	0.000132249	-2.1903e-10	-0.888738	3.00317e-19	-2.1903e-10	-0.821523	5.62688e-19	-2.1903e-10	-0.865401
22901692	chr18:22901692:T:C	0.000247199	-2.1903e-10	-0.263232	5.55754e-19	-2.1903e-10	-0.206036	8.9119e-19	-2.1903e-10	-0.405568
22902255	chr18:22902255:C:G	0.000208203	-2.1903e-10	-0.43491	3.43527e-19	-2.1903e-10	-0.687095	8.92646e-19	-2.1903e-10	-0.403935
22902320	chr18:22902320:C:T	0.000122142	-0.968238	-2.58223e-10	1.12909e-19	-1.79978	-2.58223e-10	1.32247e-18	-0.010872	-2.58223e-10
22902777	chr18:22902777:G:A	9.17841e-05	-0.239869	-1.01412	4.64745e-17	5.18473	-0.964435	8.27668e-20	-1.7223	-1.0598
22902846	chr18:22902846:C:T	0.000105698	-2.1903e-10	-1.11284	2.74255e-19	-2.1903e-10	-0.912302	4.24363e-19	-2.1903e-10	-1.14754
22903814	chr18:22903814:C:T	0.000483917	-2.1903e-10	0.408487	8.1317e-19	-2.1903e-10	0.174578	2.07652e-18	-2.1903e-10	0.440322
22904043	chr18:22904043:T:G	8.21953e-05	-1.24694	-0.117387	1.03994e-17	2.55143	0.171718	2.95961e-19	-1.17115	-0.336744
22904100	chr18:22904100:C:T	0.000138434	-2.1903e-10	-0.843031	3.16607e-19	-2.1903e-10	-0.7687	5.90264e-19	-2.1903e-10	-0.817555
22904337	chr18:22904337:G:A	4.87112e-05	-0.686711	-1.20081	1.15888e-19	-0.676443	-1.09729	2.36155e-19	-0.520922	-1.21272
22904481	chr18:22904481:G:A	3.10836e-05	-1.487	-0.849745	5.12285e-20	-1.71779	-0.872279	4.53398e-19	-0.246834	-0.834523
22904636	chr18:22904636:G:A	2.49519e-05	-1.6532	-0.903273	6.2202e-20	-1.8942	-0.501775	8.81568e-20	-1.70569	-1.01332
22904677	chr18:22904677:T:G	2.51447e-05	-1.35559	-1.19319	1.20745e-18	1.76379	-1.19388	6.54136e-20	-1.89501	-1.12239
22904720	chr18:22904720:A:C	0.00012184	-2.1903e-10	-0.970721	2.33626e-19	-2.1903e-10	-1.07264	4.96764e-19	-2.1903e-10	-0.990011
22904876	chr18:22904876:G:A	2.26621e-05	-1.78186	-0.870875	4.72785e-20	-1.81302	-0.857284	1.13672e-19	-1.58918	-0.875628
22905105	chr18:22905105:T:C	4.91744e-05	-0.672059	-1.20599	1.14309e-19	-0.672776	-1.11468	2.41553e-19	-0.499638	-1.2114
22905485	chr18:22905485:C:A	9.6945e-05	-0.60674	-0.592542	2.88106e-19	-0.527901	-0.335132	3.97004e-19	-0.4758	-0.738379
22905664	chr18:22905664:T:G	0.000535696	-2.1903e-10	0.51014	9.15783e-19	-2.1903e-10	0.293418	2.49835e-18	-2.1903e-10	0.625258
22905716	chr18:22905716:A:G	0.000153632	-2.1903e-10	-0.738868	3.99497e-19	-2.1903e-10	-0.536157	5.96933e-19	-2.1903e-10	-0.806322
22905772	chr18:22905772:T:C	0.000165064	-2.1903e-10	-0.667094	4.37973e-19	-2.1903e-10	-0.444205	6.36943e-19	-2.1903e-10	-0.741446
22905819	chr18:22905819:G:A	9.11599e-05	-0.244781	-1.01603	2.21744e-19	-0.258166	-0.86667	4.2437e-19	-0.0118346	-1.13569
22906043	chr18:22906043:C:T	0.0001293	-0.911288	-2.58223e-10	1.50763e-19	-1.51065	-2.58223e-10	4.93755e-18	1.3065	-2.58223e-10
22906108	chr18:22906108:A:C	4.85992e-05	-1.88982	-2.58223e-10	1.05936e-19	-1.86353	-2.58223e-10	2.0918e-19	-1.85493	-2.58223e-10
22906172	chr18:22906172:A:G	0.000175965	-2.1903e-10	-0.603139	3.54874e-19	-2.1903e-10	-0.654599	7.38005e-19	-2.1903e-10	-0.594176
22906406	chr18:22906406:A:C	0.000131872	0.321162	-1.21276	9.50344e-17	6.14352	-1.20789	6.03253e-20	-1.89284	-1.20553
22906480	chr18:22906480:T:C	0.000235564	-2.1903e-10	-0.311445	5.29997e-19	-2.1903e-10	-0.253491	8.53059e-19	-2.1903e-10	-0.449297
22907743	chr18:22907743:C:T	8.85147e-05	-1.45732	0.167066	8.24241e-18	2.67364	-0.182953	4.56523e-19	-1.24992	0.175429
22907817	chr18:22907817:G:A	0.000104712	-2.1903e-10	-1.12222	2.51959e-19	-2.1903e-10	-0.997096	4.42743e-19	-2.1903e-10	-1.10514
22908476	chr18:22908476:T:C	9.61768e-05	-2.1903e-10	-1.20724	2.136e-19	-2.1903e-10	-1.16226	4.01627e-19	-2.1903e-10	-1.2026
22909068	chr18:22909068:C:G	0.000167532	-2.1903e-10	-0.652251	3.39086e-19	-2.1903e-10	-0.700108	7.02395e-19	-2.1903e-10	-0.643631
22909074	chr18:22909074:T:C	9.41507e-05	-1.30277	0.0742376	8.43441e-18	2.2973	0.216409	3.76646e-19	-1.13061	-0.136207
22909108	chr18:22909108:T:G	0.000109922	-2.1903e-10	-1.07365	2.11908e-19	-2.1903e-10	-1.17021	4.44809e-19	-2.1903e-10	-1.10048
22909718	chr18:22909718:T:C	2.29358e-05	-1.70721	-0.933521	5.93547e-20	-1.89408	-0.548751	8.206e-20	-1.75325	-1.03743
22910039	chr18:22910039:C:A	0.000269686	-2.1903e-10	-0.17617	7.87682e-19	-2.1903e-10	0.142732	1.03445e-18	-2.1903e-10	-0.256503
22910113	chr18:22910113:C:CTAT	0.000199534	-2.1903e-10	-0.47744	4.20766e-19	-2.1903e-10	-0.484284	8.4937e-19	-2.1903e-10	-0.453631
22910124	chr18:22910124:C:T	2.12487e-05	-1.65481	-1.06233	4.59151e-20	-1.89489	-0.80468	7.90033e-20	-1.70107	-1.12757
22910464	chr18:22910464:A:G	2.24401e-05	-1.79265	-0.869929	4.77609e-20	-1.80355	-0.856606	1.11643e-19	-1.60778	-0.875043
22911035	chr18:22911035:G:A	0.000131193	-2.1903e-10	-0.896757	3.299e-19	-2.1903e-10	-0.727573	5.15833e-19	-2.1903e-10	-0.952344
22911337	chr18:22911337:G:A	7.83871e-05	-0.639202	-0.772566	2.21379e-19	-0.558241	-0.568244	3.2991e-19	-0.518743	-0.880563
22912050	chr18:22912050:C:T	8.10933e-05	-0.403231	-0.974595	2.00987e-19	-0.410718	-0.812401	3.71154e-19	-0.172621	-1.10889
22912146	chr18:22912146:T:C	0.000153844	-2.1903e-10	-0.737485	4.00133e-19	-2.1903e-10	-0.534564	5.9772e-19	-2.1903e-10	-0.805004
22912741	chr18:22912741:T:G	3.0521e-05	-1.51184	-0.843165	5.06961e-20	-1.73391	-0.866603	4.38797e-19	-0.286273	-0.827817
22913413	chr18:22913413:A:C	0.000190509	-2.1903e-10	-0.523727	3.19801e-19	-2.1903e-10	-0.758664	8.14761e-19	-2.1903e-10	-0.495232
22913702	chr18:22913702:A:G	2.92644e-05	-1.70437	-0.69268	1.78593e-18	1.87004	-0.908712	2.95604e-19	-0.803633	-0.705473
22914394	chr18:22914394:AAC:A	0.000125428	-2.1903e-10	-0.941691	2.8169e-19	-2.1903e-10	-0.885556	5.33441e-19	-2.1903e-10	-0.918778
22914532	chr18:22914532:C:T	8.44176e-05	-1.33765	-2.58223e-10	2.18773e-19	-1.13833	-2.58223e-10	3.81566e-19	-1.25384	-2.58223e-10
22914715	chr18:22914715:T:C	0.000128908	-2.1903e-10	-0.914331	2.91956e-19	-2.1903e-10	-0.84976	5.48097e-19	-2.1903e-10	-0.891674
22914837	chr18:22914837:T:C	0.000132374	-2.1903e-10	-0.887792	3.32088e-19	-2.1903e-10	-0.720961	5.20594e-19	-2.1903e-10	-0.943155
22914914	chr18:22914914:A:C	0.000343701	-2.1903e-10	0.0663462	4.69415e-19	-2.1903e-10	-0.374875	1.55666e-18	-2.1903e-10	0.152171
22915113	chr18:22915113:T:C	1.82232e-05	-1.75385	-1.11688	4.20831e-20	-1.8853	-0.901414	6.9419e-20	-1.79101	-1.16696
22915134	chr18:22915134:T:C	9.60067e-05	-2.1903e-10	-1.20901	2.12217e-19	-2.1903e-10	-1.16875	4.0001e-19	-2.1903e-10	-1.20664
22915495	chr18:22915495:T:C	0.000166589	-2.1903e-10	-0.657899	4.67008e-19	-2.1903e-10	-0.380014	4.95359e-19	-2.1903e-10	-0.992843
22915716	chr18:22915716:C:T	9.63465e-05	-1.23468	0.0292043	1.24615e-17	2.5831	0.320937	3.34308e-19	-1.1843	-0.201767
22915949	chr18:22915949:T:C	0.000128625	-2.1903e-10	-0.916522	2.91268e-19	-2.1903e-10	-0.852118	5.46707e-19	-2.1903e-10	-0.894213
22916081	chr18:22916081:T:C	2.34568e-05	-1.69776	-0.920503	6.05632e-20	-1.89462	-0.528055	8.35657e-20	-1.74527	-1.02722
22916155	chr18:22916155:T:A	9.58277e-05	-2.1903e-10	-1.21087	2.11045e-19	-2.1903e-10	-1.17429	3.99821e-19	-2.1903e-10	-1.20711
22916270	chr18:22916270:CTGAA:C	8.23744e-05	-1.51774	0.155593	6.69939e-18	2.47645	-0.193043	4.87388e-19	-1.17294	0.163878
22916523	chr18:22916523:A:G	2.20311e-05	-1.79887	-0.882105	4.74738e-20	-1.7974	-0.868786	1.09258e-19	-1.6177	-0.886717
22916617	chr18:22916617:A:G	9.66144e-05	-2.1903e-10	-1.2027	2.16129e-19	-2.1903e-10	-1.15049	4.04038e-19	-2.1903e-10	-1.19662
22916787	chr18:22916787:T:C	8.29401e-05	-1.5212	0.165894	6.67715e-18	2.46418	-0.184092	4.95128e-19	-1.16759	0.174279
22916828	chr18:22916828:T:C	4.83724e-05	-1.8945	-2.58223e-10	1.55913e-19	-1.47706	-2.58223e-10	2.30405e-19	-1.75829	-2.58223e-10
22917457	chr18:22917457:T:C	9.70324e-05	-2.1903e-10	-1.19838	2.18458e-19	-2.1903e-10	-1.13977	4.06168e-19	-2.1903e-10	-1.19136
22917496	chr18:22917496:A:G	2.03624e-05	-1.66111	-1.09862	4.31959e-20	-1.89499	-0.865625	7.64556e-20	-1.70698	-1.15444
22917826	chr18:22917826:C:T	0.000153604	-2.1903e-10	-0.739049	3.99389e-19	-2.1903e-10	-0.536427	5.96841e-19	-2.1903e-10	-0.806476
22918001	chr18:22918001:A:G	0.000184075	-2.1903e-10	-0.558085	3.88184e-19	-2.1903e-10	-0.564882	7.83241e-19	-2.1903e-10	-0.534686
22918184	chr18:22918184:A:G	1.92484e-05	-1.71967	-1.09633	4.06909e-20	-1.88605	-0.93431	7.38217e-20	-1.74968	-1.14679
22918788	chr18:22918788:T:A	2.98794e-05	-1.71015	-0.666105	1.77918e-18	1.84597	-0.88843	3.07974e-19	-0.788465	-0.679645
22919581	chr18:22919581:G:C	0.000270262	-2.1903e-10	-0.174034	7.89662e-19	-2.1903e-10	0.145244	1.03654e-18	-2.1903e-10	-0.25448
22919679	chr18:22919679:G:A	2.78229e-05	-1.89332	-0.554244	5.20414e-20	-1.87117	-0.703153	1.30363e-19	-1.81699	-0.510809
22920060	chr18:22920060:C:T	8.90519e-05	-0.265035	-1.01917	2.17204e-19	-0.274615	-0.870911	4.2163e-19	-0.01665	-1.13735
22920531	chr18:22920531:C:A	0.000197009	-2.1903e-10	-0.490178	3.28198e-19	-2.1903e-10	-0.732744	8.43562e-19	-2.1903e-10	-0.460492
22921904	chr18:22921904:C:T	0.000161845	-2.1903e-10	-0.686787	3.28356e-19	-2.1903e-10	-0.732264	6.78557e-19	-2.1903e-10	-0.678158
22921952	chr18:22921952:G:A	7.85667e-05	-1.24399	-0.165491	9.99976e-18	2.56555	0.118408	2.82613e-19	-1.17413	-0.379915
22922424	chr18:22922424:C:T	9.89345e-05	-2.1903e-10	-1.17897	2.12146e-19	-2.1903e-10	-1.16909	4.13185e-19	-2.1903e-10	-1.17423
22922429	chr18:22922429:C:A	0.000410396	-2.1903e-10	0.243698	6.62887e-19	-2.1903e-10	-0.0297572	1.89106e-18	-2.1903e-10	0.346767
22922480	chr18:22922480:T:C	8.51957e-05	-0.453781	-0.874695	2.17411e-19	-0.453381	-0.691189	3.80285e-19	-0.218669	-1.03854
22922719	chr18:22922719:C:T	8.20291e-05	-1.54141	0.175058	6.27792e-18	2.39454	-0.176104	5.13485e-19	-1.14032	0.183412
22922996	chr18:22922996:A:C	0.0001089	-2.1903e-10	-1.083	2.52865e-19	-2.1903e-10	-0.993504	4.64008e-19	-2.1903e-10	-1.05822
22923157	chr18:22923157:C:T	8.32784e-05	-1.52057	0.169335	6.70968e-18	2.46631	-0.18137	4.95838e-19	-1.16958	0.177706
22923312	chr18:22923312:G:A	0.000138685	-0.841223	-2.58223e-10	1.69755e-19	-1.39201	-2.58223e-10	2.03722e-17	2.7238	-2.58223e-10
22923688	chr18:22923688:T:C	8.39074e-05	-1.28087	-0.0628406	1.01398e-17	2.46458	0.233282	3.2237e-19	-1.13396	-0.288462
22923756	chr18:22923756:G:A	0.000127489	-2.1903e-10	-0.925398	2.40163e-19	-2.1903e-10	-1.04505	6.62815e-19	-2.1903e-10	-0.70163
22924013	chr18:22924013:C:A	6.70021e-05	-1.71209	0.14339	3.32293e-18	1.78612	-0.203877	6.90682e-19	-0.811601	0.151154
22924705	chr18:22924705:G:A	0.000251962	-2.1903e-10	-0.244146	5.28912e-19	-2.1903e-10	-0.255539	1.07485e-18	-2.1903e-10	-0.218186
22924969	chr18:22924969:G:A	9.87328e-05	-2.1903e-10	-1.18101	2.03342e-19	-2.1903e-10	-1.21147	4.14368e-19	-2.1903e-10	-1.17137
22925006	chr18:22925006:C:G	0.00011644	0.119907	-1.13595	9.56562e-17	6.15496	-1.2128	7.39502e-20	-1.87186	-1.02288
22925178	chr18:22925178:A:G	0.000109035	-2.1903e-10	-1.08175	2.53262e-19	-2.1903e-10	-0.991937	4.64646e-19	-2.1903e-10	-1.05685
22925317	chr18:22925317:C:A	2.3714e-05	-1.67056	-0.936799	5.85145e-20	-1.89495	-0.56214	8.46853e-20	-1.72002	-1.03916
22925325	chr18:22925325:C:G	0.000127563	-2.1903e-10	-0.924813	2.86844e-19	-2.1903e-10	-0.867424	5.42907e-19	-2.1903e-10	-0.901189
22925350	chr18:22925350:T:C	3.2682e-05	-1.44673	-0.839875	5.02841e-20	-1.69788	-0.910797	5.12647e-19	-0.137155	-0.821383
22925516	chr18:22925516:C:T	8.40527e-05	-1.52742	0.185437	6.64188e-18	2.44249	-0.1677	5.08755e-19	-1.15978	0.193622
22925978	chr18:22925978:T:C	2.05746e-05	-1.63625	-1.11312	4.1859e-20	-1.89425	-0.897802	7.75631e-20	-1.68303	-1.16401
22926050	chr18:22926050:T:C	8.39807e-05	-1.53865	0.195812	6.4476e-18	2.40334	-0.158241	5.22409e-19	-1.14382	0.204142
22926143	chr18:22926143:C:T	8.77938e-05	-1.5337	0.235262	6.79246e-18	2.42133	-0.124125	5.39776e-19	-1.15056	0.243591
22926160	chr18:22926160:C:T	0.000104653	-2.1903e-10	-1.12278	2.51739e-19	-2.1903e-10	-0.99797	4.42473e-19	-2.1903e-10	-1.10575
22926164	chr18:22926164:T:C	0.000289315	-2.1903e-10	-0.105911	8.19803e-19	-2.1903e-10	0.182702	1.09318e-18	-2.1903e-10	-0.20128
22926227	chr18:22926227:A:T	0.000135049	0.344645	-1.21244	9.9546e-17	6.19114	-1.20913	6.04009e-20	-1.89357	-1.20355
22926670	chr18:22926670:A:C	2.90378e-05	-1.71758	-0.687249	1.69432e-18	1.8132	-0.904526	3.06861e-19	-0.771214	-0.700518
22926884	chr18:22926884:C:T	0.000115574	-0.111946	-0.91157	2.16204e-19	-0.213828	-0.936313	6.61569e-19	0.224869	-0.928381
22927124	chr18:22927124:G:A	7.9187e-05	-1.57318	0.171567	5.60151e-18	2.28379	-0.179362	5.36671e-19	-1.09282	0.18008
22927501	chr18:22927501:G:A	2.91925e-05	-1.85321	-0.546304	5.29132e-20	-1.89305	-0.664663	1.29149e-19	-1.87676	-0.460396
22927529	chr18:22927529:C:T	0.000153631	-2.1903e-10	-0.738875	3.99277e-19	-2.1903e-10	-0.536706	5.96825e-19	-2.1903e-10	-0.806501
22927585	chr18:22927585:T:C	0.0003892	-2.1903e-10	0.190667	6.60205e-19	-2.1903e-10	-0.0338122	1.66385e-18	-2.1903e-10	0.218765
22927833	chr18:22927833:T:C	9.13169e-05	-1.5296	0.27051	7.15773e-18	2.43578	-0.0861904	5.5298e-19	-1.15974	0.27694
22928136	chr18:22928136:G:C	0.000379256	-2.1903e-10	0.164786	6.44848e-19	-2.1903e-10	-0.0573465	1.62077e-18	-2.1903e-10	0.19253
22928158	chr18:22928158:G:A	0.000132396	0.256801	-1.14443	1.24825e-16	6.42105	-1.21274	7.20158e-20	-1.88465	-1.03659
22928332	chr18:22928332:A:G	3.19834e-05	-1.42959	-0.878623	4.91437e-20	-1.68606	-0.945552	5.11043e-19	-0.100488	-0.861183
22928638	chr18:22928638:A:G	0.000140761	0.386415	-1.21278	1.08021e-16	6.26882	-1.20509	6.00745e-20	-1.89446	-1.20808
22928641	chr18:22928641:C:T	9.02425e-05	-1.52525	0.254322	7.18375e-18	2.45372	-0.100507	5.42215e-19	-1.16233	0.259865
22928645	chr18:22928645:T:A	8.99834e-05	-1.52175	0.247949	7.24148e-18	2.46652	-0.105305	5.36424e-19	-1.16674	0.25354
22928678	chr18:22928678:T:C	0.000134755	-2.1903e-10	-0.86997	3.06275e-19	-2.1903e-10	-0.801878	5.73821e-19	-2.1903e-10	-0.845809
22928945	chr18:22928945:T:C	9.64358e-05	-2.1903e-10	-1.20455	2.04927e-19	-2.1903e-10	-1.20371	4.04107e-19	-2.1903e-10	-1.19645
22929088	chr18:22929088:T:C	0.000124899	-2.1903e-10	-0.945918	2.41309e-19	-2.1903e-10	-1.04028	5.42774e-19	-2.1903e-10	-0.901433
22929630	chr18:22929630:C:T	0.000128804	-2.1903e-10	-0.915136	2.8622e-19	-2.1903e-10	-0.8696	5.6132e-19	-2.1903e-10	-0.867834
22929850	chr18:22929850:T:C	9.61047e-05	-2.1903e-10	-1.20799	2.05363e-19	-2.1903e-10	-1.20158	4.01854e-19	-2.1903e-10	-1.20204
22930178	chr18:22930178:T:C	8.62574e-05	-1.22104	-0.0950516	1.11336e-17	2.60835	0.183009	2.936e-19	-1.20168	-0.314228
22930198	chr18:22930198:T:C	8.53139e-05	-1.50775	0.180664	7.0102e-18	2.50063	-0.171866	4.9082e-19	-1.19116	0.189116
22931852	chr18:22931852:A:T	0.000144755	-2.1903e-10	-0.798384	3.72205e-19	-2.1903e-10	-0.606916	5.64753e-19	-2.1903e-10	-0.861737
22932035	chr18:22932035:T:C	3.50391e-05	-1.3972	-0.819761	5.49091e-20	-1.65973	-0.860956	5.70656e-19	-0.0622607	-0.789079
22932060	chr18:22932060:G:A	1.81802e-05	-1.72901	-1.14409	3.95339e-20	-1.8902	-0.959002	6.97092e-20	-1.76915	-1.18464
22932339	chr18:22932339:T:C	0.000128615	-2.1903e-10	-0.916602	2.89875e-19	-2.1903e-10	-0.856912	5.47665e-19	-2.1903e-10	-0.892462
22932397	chr18:22932397:G:T	7.75449e-05	-0.495742	-0.926826	1.96464e-19	-0.493022	-0.752863	3.51389e-19	-0.259939	-1.07629
22932500	chr18:22932500:C:T	3.57451e-05	-1.36653	-0.830478	5.53725e-20	-1.6414	-0.870879	6.0679e-19	0.0103433	-0.800286
22933229	chr18:22933229:G:A	0.000109709	-2.1903e-10	-1.0756	2.29251e-19	-2.1903e-10	-1.09155	4.56341e-19	-2.1903e-10	-1.07489
22933411	chr18:22933411:C:T	1.84136e-05	-1.69401	-1.16633	3.60036e-20	-1.89067	-1.05207	7.19195e-20	-1.72689	-1.19569
22933413	chr18:22933413:G:A	0.000134977	-2.1903e-10	-0.868325	2.76535e-19	-2.1903e-10	-0.904025	5.61017e-19	-2.1903e-10	-0.868375
22933469	chr18:22933469:C:T	3.83096e-05	-1.2687	-0.859024	5.77127e-20	-1.57307	-0.897817	7.08661e-19	0.195414	-0.830162
22933579	chr18:22933579:TCTCTTTAC:T	0.000324401	-2.1903e-10	0.00855542	6.77502e-19	-2.1903e-10	-0.00794991	1.39068e-18	-2.1903e-10	0.0394243
22934309	chr18:22934309:T:C	1.64479e-05	-1.76467	-1.20855	3.43953e-20	-1.88485	-1.10359	6.80837e-20	-1.76539	-1.212
22934334	chr18:22934334:G:A	5.47762e-05	-1.20128	-0.568889	6.39893e-18	2.65428	-0.416755	1.92876e-19	-1.23074	-0.70534
22934442	chr18:22934442:A:AT	0.000127944	-2.1903e-10	-0.921834	3.20966e-19	-2.1903e-10	-0.755026	5.04862e-19	-2.1903e-10	-0.97384
22934476	chr18:22934476:GTCT:G	0.000129954	-2.1903e-10	-0.906245	2.43406e-19	-2.1903e-10	-1.03163	5.48875e-19	-2.1903e-10	-0.890255
22934488	chr18:22934488:T:C	0.000128032	-2.1903e-10	-0.921145	3.21243e-19	-2.1903e-10	-0.754164	5.05176e-19	-2.1903e-10	-0.973219
22934843	chr18:22934843:C:G	0.000123482	-2.1903e-10	-0.957334	2.76803e-19	-2.1903e-10	-0.903055	5.21378e-19	-2.1903e-10	-0.941651
22935007	chr18:22935007:T:C	0.000100187	-2.1903e-10	-1.16638	2.10875e-19	-2.1903e-10	-1.1751	4.11958e-19	-2.1903e-10	-1.1772
22935061	chr18:22935061:G:A	0.00012745	-2.1903e-10	-0.9257	2.62144e-19	-2.1903e-10	-0.957467	5.30303e-19	-2.1903e-10	-0.924677
22935161	chr18:22935161:A:G	2.5319e-05	-1.88279	-0.659082	4.80956e-20	-1.89164	-0.761528	1.1883e-19	-1.84055	-0.579877
22935258	chr18:22935258:A:G	9.56676e-05	-2.1903e-10	-1.21255	2.03841e-19	-2.1903e-10	-1.20902	3.98427e-19	-2.1903e-10	-1.2106
22935434	chr18:22935434:A:G	0.000474036	-2.1903e-10	0.387856	7.38751e-19	-2.1903e-10	0.0785991	2.20183e-18	-2.1903e-10	0.498918
22935553	chr18:22935553:A:G	8.02163e-05	-0.178802	-1.2099	1.72959e-19	-0.232185	-1.14112	3.70665e-19	-0.0734261	-1.2094
22936020	chr18:22936020:A:G	2.02101e-05	-1.85148	-0.915766	4.96883e-20	-1.72527	-0.895326	1.03772e-19	-1.63167	-0.924266
22936129	chr18:22936129:A:T	3.9069e-05	-1.25382	-0.854272	5.87233e-20	-1.55938	-0.894148	7.2891e-19	0.219298	-0.825874
22936220	chr18:22936220:A:G	0.000129491	-2.1903e-10	-0.909815	3.25851e-19	-2.1903e-10	-0.739921	5.10395e-19	-2.1903e-10	-0.962941
22936321	chr18:22936321:C:CA	1.6092e-05	-1.80413	-1.19098	3.65825e-20	-1.86781	-1.05899	6.59756e-20	-1.79929	-1.20956
22936411	chr18:22936411:C:A	6.22036e-05	-1.13749	-0.505527	9.15269e-18	2.8687	-0.273262	1.91598e-19	-1.27249	-0.670231
22936418	chr18:22936418:C:T	5.98796e-05	-1.15984	-0.52125	8.49837e-18	2.81267	-0.291406	1.92974e-19	-1.25153	-0.684039
22937066	chr18:22937066:G:C	7.63977e-05	-1.43747	-2.58223e-10	3.58372e-19	-0.644791	-2.58223e-10	7.3833e-19	-0.593735	-2.58223e-10
22937359	chr18:22937359:G:T	0.000122847	-2.1903e-10	-0.96249	2.75111e-19	-2.1903e-10	-0.909189	5.18641e-19	-2.1903e-10	-0.946913
22937360	chr18:22937360:C:T	0.000122783	-2.1903e-10	-0.963007	2.7492e-19	-2.1903e-10	-0.909881	5.18373e-19	-2.1903e-10	-0.94743
22937397	chr18:22937397:G:C	9.9693e-05	-2.1903e-10	-1.17133	2.22563e-19	-2.1903e-10	-1.12115	4.19325e-19	-2.1903e-10	-1.15948
22937486	chr18:22937486:T:C	0.000178121	0.592643	-1.18361	2.84336e-16	7.18873	-1.15718	6.10792e-20	-1.87842	-1.20753
22937671	chr18:22937671:T:G	0.000103759	-2.1903e-10	-1.13136	2.19003e-19	-2.1903e-10	-1.13728	4.39363e-19	-2.1903e-10	-1.1128
22938241	chr18:22938241:C:T	0.000310018	-2.1903e-10	-0.0367962	7.9763e-19	-2.1903e-10	0.155283	1.10352e-18	-2.1903e-10	-0.191862
22938388	chr18:22938388:A:G	0.000239973	0.807229	-1.10013	3.64199e-16	7.48812	-1.20903	7.66025e-20	-1.89253	-0.966971
22938572	chr18:22938572:T:C	9.56488e-05	-2.1903e-10	-1.21274	2.08399e-19	-2.1903e-10	-1.18691	3.98066e-19	-2.1903e-10	-1.21151
22938954	chr18:22938954:T:G	0.000109952	-2.1903e-10	-1.07338	2.1329e-19	-2.1903e-10	-1.16371	4.44384e-19	-2.1903e-10	-1.10144
22938970	chr18:22938970:G:T	6.69556e-05	-1.3271	-0.242293	8.68252e-18	3.07008	-0.52738	2.79941e-19	-1.32774	-0.235805
22938980	chr18:22938980:A:T	1.73701e-05	-1.73519	-1.18349	3.65438e-20	-1.89	-1.03785	7.13087e-20	-1.72465	-1.20645
22939273	chr18:22939273:A:C	3.74004e-05	-1.24042	-0.911328	5.6406e-20	-1.54422	-0.949569	7.05126e-19	0.244425	-0.884173
22939304	chr18:22939304:C:T	0.00013414	-2.1903e-10	-0.874545	3.01452e-19	-2.1903e-10	-0.817752	5.80705e-19	-2.1903e-10	-0.833883
22939521	chr18:22939521:C:T	0.000183328	-2.1903e-10	-0.562148	3.37479e-19	-2.1903e-10	-0.704857	7.31051e-19	-2.1903e-10	-0.603643
22939786	chr18:22939786:A:G	3.82366e-05	-1.24957	-0.880062	5.73933e-20	-1.55799	-0.918443	7.21935e-19	0.236348	-0.852539
22940563	chr18:22940563:G:A	0.000104036	-2.1903e-10	-1.12869	2.25011e-19	-2.1903e-10	-1.11021	4.35868e-19	-2.1903e-10	-1.12079
22940686	chr18:22940686:G:T	0.00012278	-2.1903e-10	-0.963034	2.53469e-19	-2.1903e-10	-0.99112	5.11333e-19	-2.1903e-10	-0.961105
22941914	chr18:22941914:T:A	0.000171083	0.244408	-0.875684	3.94895e-19	0.175016	-0.722757	7.10076e-19	0.404014	-1.03677
22942697	chr18:22942697:A:T	7.04656e-05	-1.25127	-0.267029	1.07188e-17	3.28854	-0.535156	2.5672e-19	-1.38698	-0.263157
22943451	chr18:22943451:T:A	2.53768e-05	-1.47737	-1.06222	4.12893e-20	-1.72271	-1.08305	3.89509e-19	-0.188004	-1.04523
22943888	chr18:22943888:A:G	0.000183664	-2.1903e-10	-0.560316	3.89556e-19	-2.1903e-10	-0.561355	7.68507e-19	-2.1903e-10	-0.553676
22944096	chr18:22944096:C:T	3.7799e-05	-1.28217	-0.85897	5.72114e-20	-1.5812	-0.898413	6.95051e-19	0.176375	-0.830517
22944301	chr18:22944301:C:A	0.000472529	-2.1903e-10	0.384673	7.36535e-19	-2.1903e-10	0.0755955	2.1948e-18	-2.1903e-10	0.495719
22944937	chr18:22944937:A:G	0.000128166	-2.1903e-10	-0.920102	3.21677e-19	-2.1903e-10	-0.752815	5.05657e-19	-2.1903e-10	-0.972268
22945075	chr18:22945075:T:TA	0.000350563	1.26767	-1.18156	5.88711e-16	7.91725	-1.15792	6.3146e-20	-1.84719	-1.20549
22945115	chr18:22945115:T:C	0.000148963	-2.1903e-10	-0.769728	3.14215e-19	-2.1903e-10	-0.776284	6.26784e-19	-2.1903e-10	-0.757525
22945388	chr18:22945388:A:T	0.000269179	0.913176	-1.09122	4.35911e-16	7.66603	-1.20719	7.79676e-20	-1.88761	-0.954223
22945410	chr18:22945410:G:A	8.03297e-05	-0.189775	-1.19751	1.76878e-19	-0.253832	-1.09707	3.6707e-19	-0.0797926	-1.21278
22946144	chr18:22946144:C:T	0.000115492	-2.1903e-10	-1.02423	2.72945e-19	-2.1903e-10	-0.917092	4.94589e-19	-2.1903e-10	-0.994399
22946205	chr18:22946205:A:G	0.000152212	-2.1903e-10	-0.748155	3.21339e-19	-2.1903e-10	-0.753865	6.40459e-19	-2.1903e-10	-0.735941
22946270	chr18:22946270:CA:C	0.000120298	-0.0100992	-0.973358	2.74309e-19	-0.0817219	-0.830383	5.15091e-19	0.151558	-1.10534
22946639	chr18:22946639:G:A	0.000145009	-2.1903e-10	-0.796631	3.03737e-19	-2.1903e-10	-0.810201	6.10979e-19	-2.1903e-10	-0.783064
22946865	chr18:22946865:G:A	7.92609e-05	-1.26619	-0.134493	1.12045e-17	3.23603	-0.438319	2.96244e-19	-1.37436	-0.132581
22947476	chr18:22947476:C:G	0.000119382	-2.1903e-10	-0.991095	2.29059e-19	-2.1903e-10	-1.09238	4.86747e-19	-2.1903e-10	-1.01038
22947856	chr18:22947856:T:C	7.57078e-05	-1.29816	-0.148382	1.0067e-17	3.13986	-0.449206	3.02856e-19	-1.34328	-0.141592
22947897	chr18:22947897:T:TA	0.000211628	-2.1903e-10	-0.418596	4.5387e-19	-2.1903e-10	-0.40855	8.83759e-19	-2.1903e-10	-0.413941
22948269	chr18:22948269:A:C	5.51516e-05	-1.76334	-2.58223e-10	1.28394e-19	-1.67126	-2.58223e-10	2.65708e-19	-1.61573	-2.58223e-10
22949288	chr18:22949288:A:G	0.000211096	-2.1903e-10	-0.421113	4.52687e-19	-2.1903e-10	-0.411161	8.81548e-19	-2.1903e-10	-0.416446
22949539	chr18:22949539:A:G	5.48176e-05	-1.76941	-2.58223e-10	1.94833e-19	-1.25422	-2.58223e-10	5.26463e-19	-0.931945	-2.58223e-10
22949892	chr18:22949892:G:C	2.14001e-05	-1.86182	-0.848213	6.51845e-20	-1.82057	-0.528573	7.86431e-20	-1.86192	-0.971291
22949923	chr18:22949923:T:C	0.000443642	-2.1903e-10	0.321591	7.04919e-19	-2.1903e-10	0.0317214	2.05375e-18	-2.1903e-10	0.429297
22950599	chr18:22950599:G:A	0.000110959	-2.1903e-10	-1.06427	2.28472e-19	-2.1903e-10	-1.09495	4.73324e-19	-2.1903e-10	-1.03835
22950718	chr18:22950718:C:G	0.000107664	-2.1903e-10	-1.09441	2.51681e-19	-2.1903e-10	-0.998201	4.32579e-19	-2.1903e-10	-1.12836
22950803	chr18:22950803:C:G	0.000206772	-2.1903e-10	-0.441808	6.32256e-19	-2.1903e-10	-0.0770681	7.82226e-19	-2.1903e-10	-0.535982
22951104	chr18:22951104:C:T	9.66397e-05	-2.1903e-10	-1.20244	2.09321e-19	-2.1903e-10	-1.18249	4.04753e-19	-2.1903e-10	-1.19485
22951702	chr18:22951702:G:A	2.23862e-05	-1.86662	-0.798365	7.10925e-20	-1.81505	-0.447326	8.14745e-20	-1.86754	-0.9303
22951714	chr18:22951714:A:G	1.4523e-05	-1.89039	-1.2073	3.30752e-20	-1.89453	-1.13305	6.54171e-20	-1.80469	-1.21265
22951923	chr18:22951923:G:A	0.000257878	0.883877	-1.10482	4.14685e-16	7.61874	-1.20983	7.63049e-20	-1.88938	-0.974007
22952133	chr18:22952133:A:G	9.85363e-05	-2.1903e-10	-1.183	2.32058e-19	-2.1903e-10	-1.07937	4.04515e-19	-2.1903e-10	-1.19544
22952145	chr18:22952145:C:T	0.000310027	-2.1903e-10	-0.0367672	5.31641e-19	-2.1903e-10	-0.250393	1.32321e-18	-2.1903e-10	-0.0103083
22952191	chr18:22952191:C:G	0.000418148	-2.1903e-10	0.26241	1.29094e-18	-2.1903e-10	0.636765	1.58036e-18	-2.1903e-10	0.167279
22952374	chr18:22952374:T:G	0.000276949	-2.1903e-10	-0.149593	7.03758e-19	-2.1903e-10	0.0300721	9.93332e-19	-2.1903e-10	-0.297061
22952575	chr18:22952575:G:A	0.000198207	-2.1903e-10	-0.484113	3.29864e-19	-2.1903e-10	-0.727683	8.48395e-19	-2.1903e-10	-0.454779
22952598	chr18:22952598:T:C	0.000117508	-2.1903e-10	-1.00692	2.27263e-19	-2.1903e-10	-1.10025	4.7994e-19	-2.1903e-10	-1.02446
22952611	chr18:22952611:A:G	0.000122783	-2.1903e-10	-0.963005	3.04752e-19	-2.1903e-10	-0.806863	4.8627e-19	-2.1903e-10	-1.01136
22952927	chr18:22952927:AT:A	0.00021909	-2.1903e-10	-0.383945	3.62617e-19	-2.1903e-10	-0.633014	1.37246e-18	-2.1903e-10	0.0262315
22952991	chr18:22952991:G:T	0.000218114	-2.1903e-10	-0.38841	4.44481e-19	-2.1903e-10	-0.429454	9.33718e-19	-2.1903e-10	-0.358952
22953026	chr18:22953026:A:G	0.000110731	-2.1903e-10	-1.06632	2.22635e-19	-2.1903e-10	-1.12083	4.52982e-19	-2.1903e-10	-1.08227
22953260	chr18:22953260:C:T	0.000171004	0.326745	-0.958485	4.30004e-19	0.26408	-0.726647	7.35802e-19	0.468092	-1.06526
22953380	chr18:22953380:C:G	9.69034e-05	-2.1903e-10	-1.19971	2.0379e-19	-2.1903e-10	-1.20927	4.06201e-19	-2.1903e-10	-1.19128
22953511	chr18:22953511:A:T	3.80229e-05	-1.21264	-0.922595	5.70446e-20	-1.5224	-0.960128	7.31917e-19	0.29357	-0.896029
22953733	chr18:22953733:TA:T	5.00964e-05	-1.85948	-2.58223e-10	1.23237e-19	-1.71225	-2.58223e-10	3.14245e-19	-1.44795	-2.58223e-10
22953745	chr18:22953745:A:T	0.000100005	-2.1903e-10	-1.16821	2.28623e-19	-2.1903e-10	-1.09429	4.07876e-19	-2.1903e-10	-1.18716
22954438	chr18:22954438:A:G	7.44128e-05	-1.26013	-0.20367	1.06704e-17	3.24595	-0.497082	2.75757e-19	-1.38123	-0.197379
22954586	chr18:22954586:C:T	0.000125241	-2.1903e-10	-0.943187	2.8591e-19	-2.1903e-10	-0.870686	5.20025e-19	-2.1903e-10	-0.944249
22954677	chr18:22954677:G:A	0.000202688	0.746533	-1.20829	2.24843e-16	7.0074	-1.21061	6.13006e-20	-1.88954	-1.1928
22954771	chr18:22954771:A:G	0.000182467	0.436655	-1.00351	3.38294e-19	0.315079	-1.01753	8.98723e-19	0.622247	-1.0194
22954795	chr18:22954795:C:T	9.57414e-05	-2.1903e-10	-1.21178	2.07457e-19	-2.1903e-10	-1.19144	3.97707e-19	-2.1903e-10	-1.21241
22955365	chr18:22955365:A:G	9.56502e-05	-2.1903e-10	-1.21273	2.08461e-19	-2.1903e-10	-1.18661	3.98254e-19	-2.1903e-10	-1.21104
22955722	chr18:22955722:C:T	0.000119052	-2.1903e-10	-0.99387	2.61641e-19	-2.1903e-10	-0.959387	5.05168e-19	-2.1903e-10	-0.973234
22955859	chr18:22955859:T:C	7.35088e-05	-1.47602	-2.58223e-10	1.50056e-19	-1.51535	-2.58223e-10	4.698e-19	-1.04582	-2.58223e-10
22955862	chr18:22955862:G:A	9.65197e-05	-2.1903e-10	-1.20368	2.04649e-19	-2.1903e-10	-1.20507	4.04366e-19	-2.1903e-10	-1.19581
22955906	chr18:22955906:G:A	0.000305094	-2.1903e-10	-0.0528055	8.69714e-19	-2.1903e-10	0.241803	1.14997e-18	-2.1903e-10	-0.150635
22956077	chr18:22956077:A:G	0.000134155	-2.1903e-10	-0.874428	3.24003e-19	-2.1903e-10	-0.745608	5.39087e-19	-2.1903e-10	-0.908249
22956282	chr18:22956282:T:TA	0.000113519	-2.1903e-10	-1.04145	2.51707e-19	-2.1903e-10	-0.998098	4.78867e-19	-2.1903e-10	-1.0267
22956661	chr18:22956661:T:C	0.000103911	-2.1903e-10	-1.12989	2.44459e-19	-2.1903e-10	-1.02732	4.37609e-19	-2.1903e-10	-1.1168
22956791	chr18:22956791:A:G	9.56829e-05	-2.1903e-10	-1.21239	2.03931e-19	-2.1903e-10	-1.20858	3.98607e-19	-2.1903e-10	-1.21015
22957125	chr18:22957125:G:A	0.000211269	-2.1903e-10	-0.420296	3.4744e-19	-2.1903e-10	-0.67577	9.05981e-19	-2.1903e-10	-0.389108
22957699	chr18:22957699:G:A	0.000242382	0.390858	-0.673768	7.50722e-19	0.586311	-0.491637	9.07987e-19	0.395304	-0.7822
22957741	chr18:22957741:T:A	0.000109163	-2.1903e-10	-1.08058	2.25506e-19	-2.1903e-10	-1.10802	4.45255e-19	-2.1903e-10	-1.09948
22957799	chr18:22957799:T:C	0.000195149	-2.1903e-10	-0.499661	5.53415e-19	-2.1903e-10	-0.210253	7.15374e-19	-2.1903e-10	-0.625321
22958185	chr18:22958185:T:C	3.98082e-05	-1.88269	-0.206666	7.93472e-20	-1.77569	-0.376838	2.10195e-19	-1.69605	-0.154047
22958194	chr18:22958194:T:C	0.000136678	-2.1903e-10	-0.855797	3.31507e-19	-2.1903e-10	-0.722714	5.92336e-19	-2.1903e-10	-0.814051
22958337	chr18:22958337:T:C	8.7368e-05	-1.25892	-0.0443755	1.22033e-17	3.24404	-0.360933	3.22359e-19	-1.38525	-0.0372153
22958367	chr18:22958367:C:T	9.60015e-05	-2.1903e-10	-1.20906	2.06265e-19	-2.1903e-10	-1.1972	4.01385e-19	-2.1903e-10	-1.2032
22958646	chr18:22958646:A:G	4.83605e-05	-1.89474	-2.58223e-10	1.17592e-19	-1.75914	-2.58223e-10	4.9782e-19	-0.987887	-2.58223e-10
22959548	chr18:22959548:TAGTC:T	0.000238714	-2.1903e-10	-0.298158	5.23926e-19	-2.1903e-10	-0.265012	9.19622e-19	-2.1903e-10	-0.374163
22959915	chr18:22959915:A:G	0.000168688	0.348917	-0.994292	4.21431e-19	0.294913	-0.77762	7.2407e-19	0.488699	-1.10194
22960040	chr18:22960040:C:T	9.56516e-05	-2.1903e-10	-1.21271	2.08398e-19	-2.1903e-10	-1.18691	3.98068e-19	-2.1903e-10	-1.2115
22960084	chr18:22960084:G:A	0.000141593	-2.1903e-10	-0.820467	3.25409e-19	-2.1903e-10	-0.741278	5.98e-19	-2.1903e-10	-0.804535
22960115	chr18:22960115:A:G	0.000320687	1.1701	-1.17306	5.04405e-16	7.75168	-1.14691	6.27218e-20	-1.8582	-1.20122
22960135	chr18:22960135:C:T	9.04721e-05	-1.24964	-0.0187442	1.281e-17	3.27049	-0.338874	3.28045e-19	-1.39374	-0.0112406
22960570	chr18:22960570:A:G	3.96011e-05	-1.18892	-0.905645	5.89636e-20	-1.50508	-0.944363	7.76773e-19	0.335218	-0.878197
22960648	chr18:22960648:C:T	9.83301e-05	-2.1903e-10	-1.1851	2.06876e-19	-2.1903e-10	-1.19424	4.1195e-19	-2.1903e-10	-1.17722
22960806	chr18:22960806:A:G	9.56426e-05	-2.1903e-10	-1.21281	2.08063e-19	-2.1903e-10	-1.18852	3.9795e-19	-2.1903e-10	-1.2118
22960880	chr18:22960880:C:T	0.000209988	-2.1903e-10	-0.426376	3.37757e-19	-2.1903e-10	-0.704034	8.0745e-19	-2.1903e-10	-0.504245
22961104	chr18:22961104:C:G	0.000216398	-2.1903e-10	-0.396307	6.6689e-19	-2.1903e-10	-0.0237373	8.17037e-19	-2.1903e-10	-0.492442
22961652	chr18:22961652:T:G	0.000166337	-2.1903e-10	-0.659408	3.90295e-19	-2.1903e-10	-0.55946	7.06719e-19	-2.1903e-10	-0.637493
22961926	chr18:22961926:G:A	0.000131491	-2.1903e-10	-0.89449	3.32125e-19	-2.1903e-10	-0.72085	5.17557e-19	-2.1903e-10	-0.949007
22962485	chr18:22962485:A:G	0.000122196	-2.1903e-10	-0.967799	3.02978e-19	-2.1903e-10	-0.812703	4.84305e-19	-2.1903e-10	-1.01541
22962535	chr18:22962535:C:T	0.000100308	-2.1903e-10	-1.16518	2.20359e-19	-2.1903e-10	-1.13111	4.23201e-19	-2.1903e-10	-1.15028
22962644	chr18:22962644:C:T	8.60905e-05	-1.31038	-0.00764855	1.0838e-17	3.09387	-0.329419	3.51264e-19	-1.33621	-0.000374069
22962987	chr18:22962987:C:T	7.21378e-05	-1.29028	-0.204569	9.83945e-18	3.16433	-0.496536	2.83898e-19	-1.35172	-0.19779
22963063	chr18:22963063:A:G	9.65039e-05	-2.1903e-10	-1.20384	2.04695e-19	-2.1903e-10	-1.20484	4.04257e-19	-2.1903e-10	-1.19607
22963094	chr18:22963094:CCTT:C	0.00030512	-2.1903e-10	-0.0527211	4.25744e-19	-2.1903e-10	-0.472524	1.3772e-18	-2.1903e-10	0.029685
22963404	chr18:22963404:G:C	0.000295248	0.745048	-0.830657	7.79167e-19	0.676733	-0.544869	1.24197e-18	0.894351	-0.968022
22963474	chr18:22963474:A:G	2.18492e-05	-1.85389	-0.835368	7.10028e-20	-1.8329	-0.430739	8.05661e-20	-1.85259	-0.956453
22963794	chr18:22963794:A:G	8.60548e-05	-1.26006	-0.0583825	1.20699e-17	3.24863	-0.376522	3.20011e-19	-1.37853	-0.0512412
22963812	chr18:22963812:C:T	0.000108966	-2.1903e-10	-1.08239	2.53568e-19	-2.1903e-10	-0.990731	4.64319e-19	-2.1903e-10	-1.05755
22964605	chr18:22964605:C:A	4.04815e-05	-1.28905	-0.783534	6.12765e-20	-1.58502	-0.825948	7.43217e-19	0.165437	-0.752574
22964944	chr18:22964944:A:G	7.84249e-05	-1.29514	-0.116143	1.05221e-17	3.15748	-0.422612	3.11796e-19	-1.34743	-0.108345
22965008	chr18:22965008:T:A	0.000323774	0.66206	-0.655439	1.02586e-18	0.882884	-0.475959	1.19735e-18	0.645076	-0.755334
22965116	chr18:22965116:C:T	0.000101046	-2.1903e-10	-1.15785	2.11069e-19	-2.1903e-10	-1.17418	4.1582e-19	-2.1903e-10	-1.16787
22965386	chr18:22965386:C:A	0.000320065	-2.1903e-10	-0.00490303	5.47442e-19	-2.1903e-10	-0.221105	1.36827e-18	-2.1903e-10	0.023174
22965561	chr18:22965561:A:G	1.78573e-05	-1.83365	-1.05737	4.71548e-20	-1.84475	-0.828173	6.99515e-20	-1.82692	-1.1234
22965695	chr18:22965695:T:TGACTGCTCAGAATATAG	0.000446611	-2.1903e-10	0.328261	7.05653e-19	-2.1903e-10	0.0327621	2.06905e-18	-2.1903e-10	0.436721
22966508	chr18:22966508:G:T	1.54003e-05	-1.85321	-1.18583	3.58893e-20	-1.87127	-1.07465	6.17525e-20	-1.86796	-1.20703
22967132	chr18:22967132:G:A	3.22111e-05	-1.49341	-0.807703	3.63065e-18	2.66381	-0.993004	1.98518e-19	-1.08742	-0.819828
22967224	chr18:22967224:G:A	8.98399e-05	-1.26834	-0.0070592	1.25951e-17	3.2444	-0.329694	3.39755e-19	-1.37098	0.00107594
22967322	chr18:22967322:C:T	1.80516e-05	-1.89228	-0.987915	6.17644e-20	-1.73099	-0.672046	6.85185e-20	-1.89213	-1.07889
22967613	chr18:22967613:C:T	0.000120768	-2.1903e-10	-0.979554	2.31794e-19	-2.1903e-10	-1.08051	4.92384e-19	-2.1903e-10	-0.998867
22967863	chr18:22967863:T:G	9.99846e-05	-2.1903e-10	-1.16841	2.10505e-19	-2.1903e-10	-1.17685	4.11234e-19	-2.1903e-10	-1.17896
22967876	chr18:22967876:T:C	0.00017296	0.287556	-0.907924	4.01533e-19	0.225937	-0.757009	7.2568e-19	0.435479	-1.0465
22967974	chr18:22967974:G:A	5.12177e-05	-1.83734	-2.58223e-10	1.07431e-19	-1.84951	-2.58223e-10	2.10027e-19	-1.85089	-2.58223e-10
22968035	chr18:22968035:T:C	0.000141064	-2.1903e-10	-0.824213	3.24293e-19	-2.1903e-10	-0.744714	5.95745e-19	-2.1903e-10	-0.808313
22968077	chr18:22968077:T:A	0.00018206	-2.1903e-10	-0.569091	3.11594e-19	-2.1903e-10	-0.78466	1.10161e-18	-2.1903e-10	-0.1936
22968123	chr18:22968123:A:G	0.000391516	-2.1903e-10	0.1966	6.83808e-19	-2.1903e-10	0.00131527	1.51342e-18	-2.1903e-10	0.124003
22968520	chr18:22968520:T:C	0.000137417	-2.1903e-10	-0.85041	3.15088e-19	-2.1903e-10	-0.773511	5.80018e-19	-2.1903e-10	-0.835067
22969287	chr18:22969287:C:T	0.000114533	-2.1903e-10	-1.03256	2.54379e-19	-2.1903e-10	-0.987536	4.83384e-19	-2.1903e-10	-1.01731
22969488	chr18:22969488:C:G	1.4636e-05	-1.89098	-1.19895	4.65242e-20	-1.5517	-1.13469	6.95715e-20	-1.7453	-1.21047
22969692	chr18:22969692:A:G	9.564e-05	-2.1903e-10	-1.21284	2.0766e-19	-2.1903e-10	-1.19046	3.97785e-19	-2.1903e-10	-1.21221
22969817	chr18:22969817:AT:A	0.000122696	-2.1903e-10	-0.963713	2.33092e-19	-2.1903e-10	-1.07493	5.17259e-19	-2.1903e-10	-0.949581
22970106	chr18:22970106:T:A	1.76087e-05	-1.81943	-1.0856	4.49037e-20	-1.85758	-0.864262	6.92307e-20	-1.81481	-1.14587
22970143	chr18:22970143:T:C	4.13588e-05	-0.878672	-1.17247	3.64709e-18	2.88482	-1.2095	7.16431e-20	-1.82803	-1.0984
22970711	chr18:22970711:T:C	8.19559e-05	-1.23911	-0.128139	1.21911e-17	3.31435	-0.432251	2.92624e-19	-1.39796	-0.121279
22970940	chr18:22970940:T:C	0.000131087	-2.1903e-10	-0.897564	2.70644e-19	-2.1903e-10	-0.925556	5.45853e-19	-2.1903e-10	-0.895776
22971001	chr18:22971001:A:G	3.28659e-05	-1.52146	-0.759533	3.43773e-18	2.57001	-0.953804	2.17118e-19	-1.04614	-0.771545
22971379	chr18:22971379:GT:G	0.000282599	1.07359	-1.20299	4.11778e-16	7.58917	-1.18729	6.13737e-20	-1.86834	-1.2128
22971626	chr18:22971626:A:G	0.00011797	-2.1903e-10	-1.003	2.80471e-19	-2.1903e-10	-0.889892	5.05949e-19	-2.1903e-10	-0.97169
22971724	chr18:22971724:C:T	0.000158527	-2.1903e-10	-0.7075	3.67992e-19	-2.1903e-10	-0.618302	6.71112e-19	-2.1903e-10	-0.68919
22971921	chr18:22971921:C:A	0.000214707	0.386603	-0.790753	6.54923e-19	0.588613	-0.630457	8.17147e-19	0.393113	-0.88542
22972082	chr18:22972082:G:A	0.000165134	-2.1903e-10	-0.666668	2.98435e-19	-2.1903e-10	-0.827811	7.05621e-19	-2.1903e-10	-0.639048
22972187	chr18:22972187:C:T	0.000401069	-2.1903e-10	0.220707	6.7032e-19	-2.1903e-10	-0.0186061	1.71784e-18	-2.1903e-10	0.250699
22972502	chr18:22972502:C:T	0.000130259	-2.1903e-10	-0.903904	2.97355e-19	-2.1903e-10	-0.831434	5.49389e-19	-2.1903e-10	-0.88932
22972821	chr18:22972821:A:T	0.000202122	-2.1903e-10	-0.464556	4.8943e-19	-2.1903e-10	-0.33312	6.77202e-19	-2.1903e-10	-0.680157
22973464	chr18:22973464:A:G	0.000303278	-2.1903e-10	-0.0587753	5.20944e-19	-2.1903e-10	-0.270719	1.29463e-18	-2.1903e-10	-0.032147
22973593	chr18:22973593:A:G	0.000114327	-1.03437	-2.58223e-10	1.50407e-19	-1.51301	-2.58223e-10	2.4462e-19	-1.69842	-2.58223e-10
22974099	chr18:22974099:A:G	1.7191e-05	-1.85601	-1.07303	3.35767e-20	-1.89287	-1.11966	7.39557e-20	-1.872	-1.02266
22974173	chr18:22974173:G:A	3.17332e-05	-1.56577	-0.750288	2.96427e-18	2.41794	-0.94992	2.37984e-19	-0.965877	-0.760047
22974353	chr18:22974353:C:G	8.32172e-05	-1.30985	-0.0421175	1.06616e-17	3.10794	-0.359902	3.41455e-19	-1.33061	-0.0342967
22975386	chr18:22975386:G:A	4.13623e-05	-1.19734	-0.853718	6.11695e-20	-1.51901	-0.893699	8.11626e-19	0.326353	-0.825439
22975616	chr18:22975616:G:A	0.00010391	-2.1903e-10	-1.1299	2.16829e-19	-2.1903e-10	-1.14725	4.25276e-19	-2.1903e-10	-1.14539
22976250	chr18:22976250:A:G	9.64509e-05	-2.1903e-10	-1.20439	2.04806e-19	-2.1903e-10	-1.2043	4.03958e-19	-2.1903e-10	-1.19681
22976393	chr18:22976393:G:C	0.000152852	0.278904	-1.02286	3.76901e-19	0.229787	-0.824165	6.62836e-19	0.42014	-1.12174
22976528	chr18:22976528:T:C	0.000437422	-2.1903e-10	0.307473	6.8841e-19	-2.1903e-10	0.00802271	2.02456e-18	-2.1903e-10	0.414981
22976887	chr18:22976887:T:C	0.000114675	-2.1903e-10	-1.03132	2.38316e-19	-2.1903e-10	-1.05276	4.77224e-19	-2.1903e-10	-1.03014
22976968	chr18:22976968:T:A	5.78096e-05	-1.71627	-2.58223e-10	2.14469e-19	-1.1582	-2.58223e-10	4.15496e-19	-1.16865	-2.58223e-10
22977322	chr18:22977322:T:C	9.62254e-05	-2.1903e-10	-1.20673	2.05498e-19	-2.1903e-10	-1.20092	4.02828e-19	-2.1903e-10	-1.19962
22977414	chr18:22977414:A:C	0.000350659	-2.1903e-10	0.0863877	5.49246e-19	-2.1903e-10	-0.217815	1.40016e-18	-2.1903e-10	0.0462157
22977565	chr18:22977565:G:A	0.000121561	-2.1903e-10	-0.973009	2.32995e-19	-2.1903e-10	-1.07535	4.95531e-19	-2.1903e-10	-0.992495
22978509	chr18:22978509:TG:T	9.98873e-05	-2.1903e-10	-1.16938	2.03091e-19	-2.1903e-10	-1.21271	4.23381e-19	-2.1903e-10	-1.14985
22978510	chr18:22978510:G:T	9.73293e-05	-2.1903e-10	-1.19533	2.14046e-19	-2.1903e-10	-1.16017	4.00447e-19	-2.1903e-10	-1.20555
22978515	chr18:22978515:T:G	5.67006e-05	-1.73564	-2.58223e-10	2.74412e-19	-0.911731	-2.58223e-10	5.19831e-19	-0.944622	-2.58223e-10
22978604	chr18:22978604:G:T	9.86292e-05	-2.1903e-10	-1.18206	2.06744e-19	-2.1903e-10	-1.19488	4.06487e-19	-2.1903e-10	-1.19057
22978863	chr18:22978863:G:A	9.82276e-05	-2.1903e-10	-1.18614	2.07181e-19	-2.1903e-10	-1.19277	4.04604e-19	-2.1903e-10	-1.19522
22978878	chr18:22978878:T:A	0.000121187	-2.1903e-10	-0.976091	3.00516e-19	-2.1903e-10	-0.82086	4.80757e-19	-2.1903e-10	-1.02276
22979082	chr18:22979082:C:G	6.54144e-05	-1.59268	-2.58223e-10	1.96157e-19	-1.24745	-2.58223e-10	2.10499e-19	-1.84864	-2.58223e-10
22979697	chr18:22979697:A:G	9.58812e-05	-2.1903e-10	-1.21032	2.11537e-19	-2.1903e-10	-1.17196	4.00242e-19	-2.1903e-10	-1.20606
22979716	chr18:22979716:A:G	6.7044e-05	-1.56808	-2.58223e-10	1.36977e-19	-1.60655	-2.58223e-10	4.08889e-19	-1.18468	-2.58223e-10
22980195	chr18:22980195:G:A	9.82417e-05	-2.1903e-10	-1.18599	2.06147e-19	-2.1903e-10	-1.19777	4.05119e-19	-2.1903e-10	-1.19394
22980872	chr18:22980872:G:A	0.000377209	-2.1903e-10	0.159373	6.33063e-19	-2.1903e-10	-0.0757923	1.61593e-18	-2.1903e-10	0.189542
22982922	chr18:22982922:C:A	0.00027548	1.01401	-1.16892	3.81939e-16	7.4678	-1.14115	6.17601e-20	-1.87608	-1.19879
22983113	chr18:22983113:A:G	9.60446e-05	-2.1903e-10	-1.20861	2.0598e-19	-2.1903e-10	-1.19858	4.01503e-19	-2.1903e-10	-1.20291
22983169	chr18:22983169:C:T	0.000275429	1.02435	-1.17945	3.86861e-16	7.49419	-1.15473	6.14864e-20	-1.87489	-1.20442
22983172	chr18:22983172:G:C	0.000137224	0.134176	-0.985989	3.48534e-19	0.0615256	-0.734151	5.93937e-19	0.287772	-1.09912
22983191	chr18:22983191:T:C	0.000149277	-2.1903e-10	-0.767622	2.74723e-19	-2.1903e-10	-0.910598	6.37481e-19	-2.1903e-10	-0.740601
22983259	chr18:22983259:G:A	2.089e-05	-1.87514	-0.859016	6.7514e-20	-1.84179	-0.472238	7.61421e-20	-1.88645	-0.979076
22983501	chr18:22983501:T:G	5.13197e-05	-1.83535	-2.58223e-10	1.38732e-19	-1.59382	-2.58223e-10	2.90858e-19	-1.52529	-2.58223e-10
22983863	chr18:22983863:C:T	0.000410186	-2.1903e-10	0.243185	1.0777e-18	-2.1903e-10	0.45622	1.43526e-18	-2.1903e-10	0.070978
22983908	chr18:22983908:T:C	0.00011185	-2.1903e-10	-1.05627	2.60523e-19	-2.1903e-10	-0.963672	4.77619e-19	-2.1903e-10	-1.02931
22984312	chr18:22984312:G:A	0.000116314	-0.132892	-0.884239	6.73575e-17	5.71185	-1.12044	9.49396e-20	-1.86945	-0.775437
22984837	chr18:22984837:TTCA:T	3.28592e-05	-1.49445	-0.786739	2.99494e-18	2.45433	-0.976015	1.93604e-19	-1.13637	-0.795945
22985129	chr18:22985129:T:C	0.000142748	-2.1903e-10	-0.812347	3.26192e-19	-2.1903e-10	-0.738875	6.0265e-19	-2.1903e-10	-0.79679
22985259	chr18:22985259:T:C	0.000152009	-2.1903e-10	-0.749484	3.49214e-19	-2.1903e-10	-0.670677	6.42822e-19	-2.1903e-10	-0.732257
22985407	chr18:22985407:C:T	4.87202e-05	-1.88733	-2.58223e-10	5.38703e-19	-0.237198	-2.58223e-10	3.02313e-19	-1.48666	-2.58223e-10
22985463	chr18:22985463:A:G	0.000159733	-0.316606	-0.38332	2.92847e-16	6.40485	-0.343807	1.61153e-19	-1.61013	-0.505638
22985865	chr18:22985865:TGATAATA:T	0.00012731	-2.1903e-10	-0.926797	3.30726e-19	-2.1903e-10	-0.725072	5.17509e-19	-2.1903e-10	-0.949099
22985996	chr18:22985996:C:A	0.000140154	-2.1903e-10	-0.830683	3.40957e-19	-2.1903e-10	-0.694605	6.06851e-19	-2.1903e-10	-0.789843
22986198	chr18:22986198:G:A	0.000116457	-2.1903e-10	-1.0159	2.47844e-19	-2.1903e-10	-1.01356	4.84098e-19	-2.1903e-10	-1.01584
22986533	chr18:22986533:A:G	3.76147e-05	-1.27861	-0.867425	5.00899e-18	3.03664	-1.04401	1.3842e-19	-1.39563	-0.872208
22986569	chr18:22986569:A:G	2.64043e-05	-1.33106	-1.16883	4.04496e-20	-1.74004	-1.08627	1.03535e-19	-1.37538	-1.18284
22987266	chr18:22987266:A:C	0.000527104	1.07626	-0.582285	6.4642e-16	7.44193	-0.589084	1.02326e-19	-1.86707	-0.702891
22987349	chr18:22987349:C:T	1.57648e-05	-1.86851	-1.14713	3.98684e-20	-1.82735	-1.01343	6.27755e-20	-1.87633	-1.18223
22987382	chr18:22987382:A:G	0.000180228	-2.1903e-10	-0.579201	3.05423e-19	-2.1903e-10	-0.804666	7.7034e-19	-2.1903e-10	-0.551294
22988271	chr18:22988271:ACT:A	0.000186134	-2.1903e-10	-0.546961	5.33063e-19	-2.1903e-10	-0.247723	5.31855e-19	-2.1903e-10	-0.921756
22988367	chr18:22988367:C:T	0.00022668	-2.1903e-10	-0.349885	3.73192e-19	-2.1903e-10	-0.604268	1.43175e-18	-2.1903e-10	0.0685295
22989408	chr18:22989408:A:G	0.00033514	-2.1903e-10	0.0411235	5.73345e-19	-2.1903e-10	-0.174875	1.27804e-18	-2.1903e-10	-0.0450451
22989500	chr18:22989500:A:G	5.37138e-05	-0.875098	-0.914658	7.47437e-20	-1.26254	-0.949755	1.30747e-18	0.86843	-0.890709
22989740	chr18:22989740:A:C	9.57019e-05	-2.1903e-10	-1.21219	2.09642e-19	-2.1903e-10	-1.18096	3.97538e-19	-2.1903e-10	-1.21284
22990191	chr18:22990191:A:G	0.000161629	-2.1903e-10	-0.68812	3.50217e-19	-2.1903e-10	-0.66781	6.46411e-19	-2.1903e-10	-0.726691
22990258	chr18:22990258:G:C	1.80987e-05	-1.7075	-1.17008	3.64968e-20	-1.74592	-1.18322	6.55459e-20	-1.87255	-1.14282
22990297	chr18:22990297:G:T	0.000115297	-2.1903e-10	-1.02591	2.34564e-19	-2.1903e-10	-1.06864	4.70668e-19	-2.1903e-10	-1.04397
22990438	chr18:22990438:A:G	0.000109198	-2.1903e-10	-1.08026	2.51907e-19	-2.1903e-10	-0.997301	4.40864e-19	-2.1903e-10	-1.10939
22990529	chr18:22990529:TGTG:T	4.8413e-05	-1.89366	-2.58223e-10	1.16964e-19	-1.76449	-2.58223e-10	2.3305e-19	-1.74687	-2.58223e-10
22990741	chr18:22990741:A:G	1.53918e-05	-1.85864	-1.18096	3.63645e-20	-1.83785	-1.09492	6.17341e-20	-1.87138	-1.20391
22991538	chr18:22991538:G:A	1.65857e-05	-1.88904	-1.07585	5.21741e-20	-1.72529	-0.846482	6.50813e-20	-1.87448	-1.14801
22992651	chr18:22992651:C:A	0.000191982	-2.1903e-10	-0.516025	3.91316e-19	-2.1903e-10	-0.556846	8.63612e-19	-2.1903e-10	-0.437003
22993471	chr18:22993471:T:C	4.83484e-05	-1.89499	-2.58223e-10	1.04398e-19	-1.87816	-2.58223e-10	2.12136e-19	-1.8409	-2.58223e-10
22993859	chr18:22993859:A:G	0.000103803	-2.1903e-10	-1.13093	2.26272e-19	-2.1903e-10	-1.10463	4.36692e-19	-2.1903e-10	-1.1189
22993903	chr18:22993903:A:G	1.93488e-05	-1.8736	-0.937193	5.99627e-20	-1.84339	-0.589249	7.17476e-20	-1.88509	-1.03988
22993910	chr18:22993910:A:G	0.000116338	-2.1903e-10	-1.01692	2.59682e-19	-2.1903e-10	-0.966904	4.90258e-19	-2.1903e-10	-1.00319
22994715	chr18:22994715:A:C	9.47573e-05	-1.04283	-0.179274	1.51903e-17	3.61912	-0.517068	2.33463e-19	-1.57023	-0.174872
22994861	chr18:22994861:G:A	0.000338189	1.2062	-1.15603	5.68112e-16	7.84935	-1.12564	6.32984e-20	-1.85903	-1.19123
22995075	chr18:22995075:G:A	0.000100313	-2.1903e-10	-1.16513	2.17342e-19	-2.1903e-10	-1.14489	4.20849e-19	-2.1903e-10	-1.15585
22995079	chr18:22995079:T:G	0.000144798	0.290276	-1.08836	3.98523e-19	0.383956	-0.922552	6.22175e-19	0.380969	-1.14587
22995160	chr18:22995160:C:T	8.41622e-05	-1.15696	-0.183717	1.23455e-17	2.83595	0.058742	2.65498e-19	-1.22042	-0.396099
22995444	chr18:22995444:A:G	0.000483656	-2.1903e-10	0.407948	7.55787e-19	-2.1903e-10	0.101397	2.24583e-18	-2.1903e-10	0.518705
22995555	chr18:22995555:C:T	9.73719e-05	-2.1903e-10	-1.19489	2.04824e-19	-2.1903e-10	-1.20421	4.02159e-19	-2.1903e-10	-1.20128
22995833	chr18:22995833:A:G	3.89741e-05	-1.11091	-0.999624	5.55427e-20	-1.45729	-1.05192	8.1136e-19	0.483712	-0.983126
22996032	chr18:22996032:C:A	7.76239e-05	-1.19191	-0.229641	1.02059e-17	3.23199	-0.527631	2.47153e-19	-1.46845	-0.219671
22996218	chr18:22996218:G:T	7.53062e-05	-1.17989	-0.271969	1.0183e-17	3.26495	-0.562843	2.3453e-19	-1.47843	-0.262113
22996277	chr18:22996277:G:T	0.000128254	-2.1903e-10	-0.919412	3.22344e-19	-2.1903e-10	-0.750742	5.05581e-19	-2.1903e-10	-0.972418
22996548	chr18:22996548:C:T	9.80532e-05	-2.1903e-10	-1.18792	2.06923e-19	-2.1903e-10	-1.19402	4.04397e-19	-2.1903e-10	-1.19573
22996806	chr18:22996806:G:C	0.000117403	-2.1903e-10	-1.00781	2.22598e-19	-2.1903e-10	-1.12099	5.00499e-19	-2.1903e-10	-0.98252
22996862	chr18:22996862:C:T	0.00010164	-2.1903e-10	-1.15199	2.207e-19	-2.1903e-10	-1.12956	4.26797e-19	-2.1903e-10	-1.14182
22997016	chr18:22997016:C:G	0.000510478	-2.1903e-10	0.461921	6.93254e-19	-2.1903e-10	0.0150339	2.28091e-18	-2.1903e-10	0.534204
22997035	chr18:22997035:T:C	0.00011215	-2.1903e-10	-1.05359	2.49292e-19	-2.1903e-10	-1.00774	4.71723e-19	-2.1903e-10	-1.04173
22997215	chr18:22997215:A:G	8.93726e-05	-1.28061	-2.58223e-10	1.87047e-18	1.00758	-2.58223e-10	2.10314e-19	-1.84953	-2.58223e-10
22997367	chr18:22997367:G:A	7.27053e-05	-1.26999	-0.217019	8.16181e-18	2.99804	-0.51718	2.66146e-19	-1.4069	-0.207179
22997473	chr18:22997473:G:A	1.85499e-05	-1.86839	-0.984568	5.29093e-20	-1.84276	-0.715021	7.0211e-20	-1.88002	-1.0666
22997706	chr18:22997706:G:A	1.94278e-05	-1.87279	-0.933927	6.03266e-20	-1.84323	-0.58336	7.19439e-20	-1.88483	-1.03741
22997826	chr18:22997826:T:C	0.000145109	0.0792482	-0.875192	3.87717e-19	0.0117246	-0.577812	6.28449e-19	0.264597	-1.01947
22998492	chr18:22998492:G:A	0.000132645	0.0906557	-0.976408	3.35076e-19	0.0212421	-0.733247	5.9083e-19	0.267207	-1.08381
22998823	chr18:22998823:G:A	0.000105561	-2.1903e-10	-1.11413	2.3105e-19	-2.1903e-10	-1.08373	4.44409e-19	-2.1903e-10	-1.10138
22999106	chr18:22999106:A:G	0.000432338	-2.1903e-10	0.295782	6.84727e-19	-2.1903e-10	0.00265844	1.9991e-18	-2.1903e-10	0.402326
23000338	chr18:23000338:T:C	1.77827e-05	-1.88001	-1.01519	5.39568e-20	-1.83312	-0.70506	6.7144e-20	-1.88958	-1.10171
23000488	chr18:23000488:T:C	9.69258e-05	-2.1903e-10	-1.19948	2.21319e-19	-2.1903e-10	-1.12676	3.99284e-19	-2.1903e-10	-1.20845
23000549	chr18:23000549:C:T	0.00012282	-2.1903e-10	-0.962708	3.04871e-19	-2.1903e-10	-0.806474	4.86395e-19	-2.1903e-10	-1.01111
23000571	chr18:23000571:A:G	4.92273e-05	-1.87698	-2.58223e-10	1.5574e-19	-1.47817	-2.58223e-10	5.77035e-19	-0.840224	-2.58223e-10
23000759	chr18:23000759:T:C	9.65788e-05	-2.1903e-10	-1.20307	2.03611e-19	-2.1903e-10	-1.21015	3.99658e-19	-2.1903e-10	-1.20752
23001376	chr18:23001376:G:A	3.83907e-05	-1.09001	-1.0356	5.59026e-20	-1.44004	-1.06271	8.1091e-19	0.512051	-1.01202
23001504	chr18:23001504:T:C	1.77088e-05	-1.87576	-1.02361	5.27874e-20	-1.84148	-0.71861	6.69024e-20	-1.88692	-1.10797
23001847	chr18:23001847:G:A	1.63427e-05	-1.89247	-1.08718	3.3163e-20	-1.89329	-1.13164	8.10698e-20	-1.76424	-1.03858
23002656	chr18:23002656:GTT:G	8.57855e-05	-1.08155	-0.240025	1.30771e-17	3.48959	-0.537336	2.30089e-19	-1.52946	-0.2302
23002741	chr18:23002741:A:G	0.000127678	-2.1903e-10	-0.923912	3.20532e-19	-2.1903e-10	-0.756379	5.03519e-19	-2.1903e-10	-0.976504
23003061	chr18:23003061:C:T	3.26002e-05	-1.85776	-0.431345	6.02359e-20	-1.83381	-0.594288	1.92488e-19	-1.5566	-0.381496
23003275	chr18:23003275:A:G	9.70703e-05	-2.1903e-10	-1.19799	2.10863e-19	-2.1903e-10	-1.17515	4.07146e-19	-2.1903e-10	-1.18895
23003277	chr18:23003277:T:C	0.000115753	-2.1903e-10	-1.02197	2.58281e-19	-2.1903e-10	-0.972313	4.87556e-19	-2.1903e-10	-1.00872
23003371	chr18:23003371:A:G	0.000252258	-2.1903e-10	-0.242972	5.69154e-19	-2.1903e-10	-0.182212	9.08676e-19	-2.1903e-10	-0.386137
23003597	chr18:23003597:C:T	9.56905e-05	-2.1903e-10	-1.21231	2.07253e-19	-2.1903e-10	-1.19242	3.97662e-19	-2.1903e-10	-1.21252
23004261	chr18:23004261:C:A	0.000105487	-2.1903e-10	-1.11484	2.3026e-19	-2.1903e-10	-1.08715	4.44244e-19	-2.1903e-10	-1.10175
23004464	chr18:23004464:T:C	0.000134611	-2.1903e-10	-0.871036	3.41043e-19	-2.1903e-10	-0.694355	5.28881e-19	-2.1903e-10	-0.927362
23004722	chr18:23004722:C:G	0.000118236	-2.1903e-10	-1.00075	2.4482e-19	-2.1903e-10	-1.02584	4.91756e-19	-2.1903e-10	-1.00014
23004937	chr18:23004937:C:T	0.000118132	-2.1903e-10	-1.00163	2.64035e-19	-2.1903e-10	-0.950279	4.97868e-19	-2.1903e-10	-0.98779
23005474	chr18:23005474:A:ACTC	9.59858e-05	-2.1903e-10	-1.20923	2.06421e-19	-2.1903e-10	-1.19645	4.01172e-19	-2.1903e-10	-1.20374
23005897	chr18:23005897:G:T	0.000256092	-2.1903e-10	-0.227891	5.78106e-19	-2.1903e-10	-0.166605	9.21343e-19	-2.1903e-10	-0.372293
23005957	chr18:23005957:C:T	9.21025e-05	-1.25052	-2.58223e-10	5.89308e-19	-0.147414	-2.58223e-10	1.0291e-18	-0.261688	-2.58223e-10
23006018	chr18:23006018:C:G	0.000148366	-2.1903e-10	-0.773746	4.49236e-19	-2.1903e-10	-0.418813	5.69981e-19	-2.1903e-10	-0.852522
23006526	chr18:23006526:G:A	9.61302e-05	-2.1903e-10	-1.20772	2.03184e-19	-2.1903e-10	-1.21225	3.9837e-19	-2.1903e-10	-1.21074
23006562	chr18:23006562:C:T	0.00011792	-2.1903e-10	-1.00342	2.63475e-19	-2.1903e-10	-0.952405	4.96939e-19	-2.1903e-10	-0.989659
23006704	chr18:23006704:G:A	0.00026274	-2.1903e-10	-0.202261	4.58515e-19	-2.1903e-10	-0.398369	1.11951e-18	-2.1903e-10	-0.17748
23006909	chr18:23006909:G:A	1.72297e-05	-1.89498	-1.03182	4.99614e-20	-1.74903	-0.866082	6.72145e-20	-1.89405	-1.09619
23006961	chr18:23006961:T:C	5.52837e-05	-1.76095	-2.58223e-10	1.41975e-19	-1.57071	-2.58223e-10	3.50767e-19	-1.338	-2.58223e-10
23007009	chr18:23007009:G:A	0.000317776	-2.1903e-10	-0.0120808	4.39521e-19	-2.1903e-10	-0.440677	1.43737e-18	-2.1903e-10	0.0724457
23007027	chr18:23007027:T:G	9.56581e-05	-2.1903e-10	-1.21265	2.09237e-19	-2.1903e-10	-1.18289	3.98491e-19	-2.1903e-10	-1.21044
23007208	chr18:23007208:A:G	0.000172957	-0.620381	-2.58223e-10	1.07863e-18	0.457088	-2.58223e-10	2.16461e-18	0.48187	-2.58223e-10
23007267	chr18:23007267:C:T	0.000109504	-2.1903e-10	-1.07746	2.1667e-19	-2.1903e-10	-1.14799	4.48412e-19	-2.1903e-10	-1.09241
23007374	chr18:23007374:G:C	0.000122308	-2.1903e-10	-0.966882	2.34194e-19	-2.1903e-10	-1.07021	4.98661e-19	-2.1903e-10	-0.9862
23007452	chr18:23007452:C:T	0.000170013	-2.1903e-10	-0.637549	3.82794e-19	-2.1903e-10	-0.578864	7.50027e-19	-2.1903e-10	-0.578017
23007590	chr18:23007590:G:A	7.61448e-05	-1.20589	-0.234896	8.38956e-18	3.04725	-0.538873	2.58017e-19	-1.41909	-0.226013
23007779	chr18:23007779:C:G	0.000122504	-2.1903e-10	-0.965284	2.74982e-19	-2.1903e-10	-0.909657	5.17192e-19	-2.1903e-10	-0.949712
23007948	chr18:23007948:G:A	7.43203e-05	-1.18528	-0.279761	8.61145e-18	3.10912	-0.574633	2.4285e-19	-1.43473	-0.270949
23008034	chr18:23008034:G:A	1.75023e-05	-1.89441	-1.01669	5.54903e-20	-1.80791	-0.702244	6.68239e-20	-1.89353	-1.10253
23008052	chr18:23008052:TC:T	9.57365e-05	-2.1903e-10	-1.21183	2.07976e-19	-2.1903e-10	-1.18894	3.99318e-19	-2.1903e-10	-1.20837
23008092	chr18:23008092:G:A	7.97733e-05	-1.1675	-0.226734	9.45187e-18	3.15919	-0.531583	2.52605e-19	-1.44842	-0.21788
23008637	chr18:23008637:T:C	0.000102484	-2.1903e-10	-1.14372	2.22894e-19	-2.1903e-10	-1.11966	4.3068e-19	-2.1903e-10	-1.13276
23009278	chr18:23009278:T:C	0.000388106	-2.1903e-10	0.187852	6.21606e-19	-2.1903e-10	-0.0940547	1.78797e-18	-2.1903e-10	0.290711
23009300	chr18:23009300:G:A	9.57829e-05	-2.1903e-10	-1.21134	2.10592e-19	-2.1903e-10	-1.17644	3.99521e-19	-2.1903e-10	-1.20786
23009495	chr18:23009495:C:A	9.65517e-05	-2.1903e-10	-1.20335	2.15543e-19	-2.1903e-10	-1.1532	4.04251e-19	-2.1903e-10	-1.19609
23009527	chr18:23009527:A:T	2.22309e-05	-1.84219	-0.829752	5.32448e-20	-1.74711	-0.804354	1.18711e-19	-1.57823	-0.843205
23010388	chr18:23010388:G:A	0.000127939	-2.1903e-10	-0.921869	3.20941e-19	-2.1903e-10	-0.755106	5.04842e-19	-2.1903e-10	-0.97388
23010876	chr18:23010876:A:G	0.000288205	-2.1903e-10	-0.109753	4.98243e-19	-2.1903e-10	-0.315275	1.22825e-18	-2.1903e-10	-0.0847798
23010884	chr18:23010884:T:C	0.000310292	1.15862	-1.19454	4.85436e-16	7.74149	-1.17505	6.17513e-20	-1.86394	-1.21107
23011591	chr18:23011591:C:G	0.000400019	-2.1903e-10	0.218086	1.05028e-18	-2.1903e-10	0.430447	1.40182e-18	-2.1903e-10	0.0474027
23011719	chr18:23011719:G:A	0.000112553	-2.1903e-10	-1.05	2.14421e-19	-2.1903e-10	-1.15842	4.54665e-19	-2.1903e-10	-1.07856
23011784	chr18:23011784:G:A	0.000304993	1.05328	-1.10641	5.67612e-16	7.93285	-1.21002	7.66681e-20	-1.88216	-0.976477
23011823	chr18:23011823:T:C	4.9418e-05	-1.87311	-2.58223e-10	1.05577e-19	-1.86692	-2.58223e-10	5.66174e-19	-0.859225	-2.58223e-10
23011982	chr18:23011982:G:A	8.12399e-05	-1.17401	-0.20201	1.04522e-17	3.23363	-0.505428	2.55164e-19	-1.46428	-0.191944
23012567	chr18:23012567:ACT:A	7.50441e-05	-1.21144	-0.243906	9.13624e-18	3.13412	-0.540481	2.51887e-19	-1.43481	-0.234332
23012971	chr18:23012971:A:G	4.86905e-05	-1.88794	-2.58223e-10	1.08356e-19	-1.84094	-2.58223e-10	4.97309e-19	-0.988915	-2.58223e-10
23013160	chr18:23013160:C:G	9.9502e-05	-2.1903e-10	-1.17325	2.13521e-19	-2.1903e-10	-1.16263	4.15884e-19	-2.1903e-10	-1.16772
23013453	chr18:23013453:C:A	9.66051e-05	-2.1903e-10	-1.20279	2.20357e-19	-2.1903e-10	-1.13111	3.99162e-19	-2.1903e-10	-1.20876
23013830	chr18:23013830:A:G	3.08268e-05	-1.25475	-1.0903	4.83009e-20	-1.53663	-1.11228	5.37931e-19	0.165088	-1.07548
23013899	chr18:23013899:T:C	9.66165e-05	-2.1903e-10	-1.20268	2.03646e-19	-2.1903e-10	-1.20998	3.99781e-19	-2.1903e-10	-1.20721
23013951	chr18:23013951:C:T	9.65124e-05	-2.1903e-10	-1.20375	2.0561e-19	-2.1903e-10	-1.20038	4.01567e-19	-2.1903e-10	-1.20275
23013954	chr18:23013954:T:C	0.00010935	-2.1903e-10	-1.07888	2.10914e-19	-2.1903e-10	-1.17491	4.43085e-19	-2.1903e-10	-1.10436
23014467	chr18:23014467:G:C	0.000214687	0.0539152	-0.458158	1.26607e-16	5.71339	-0.490904	1.29644e-19	-1.78916	-0.544175
23014493	chr18:23014493:T:C	0.000205606	0.0320493	-0.479514	1.19066e-16	5.67277	-0.511703	1.27724e-19	-1.78411	-0.564149
23015139	chr18:23015139:C:T	8.0523e-05	-1.16423	-0.220653	1.05916e-17	3.26252	-0.521062	2.48334e-19	-1.47227	-0.211084
23015715	chr18:23015715:A:G	4.91041e-05	-1.87948	-2.58223e-10	1.06608e-19	-1.8572	-2.58223e-10	5.49191e-19	-0.88968	-2.58223e-10
23015748	chr18:23015748:G:T	1.89191e-05	-1.88185	-0.951408	5.93959e-20	-1.83119	-0.610949	7.08106e-20	-1.88731	-1.05081
23016099	chr18:23016099:A:G	1.65243e-05	-1.87086	-1.09773	5.33394e-20	-1.66719	-0.882499	6.54512e-20	-1.8543	-1.16252
23016310	chr18:23016310:T:C	0.000408942	-2.1903e-10	0.240147	1.2574e-18	-2.1903e-10	0.610441	1.5443e-18	-2.1903e-10	0.144201
23016624	chr18:23016624:T:C	0.000104496	-2.1903e-10	-1.12428	2.22994e-19	-2.1903e-10	-1.11922	4.38194e-19	-2.1903e-10	-1.11546
23017633	chr18:23017633:G:A	5.91644e-05	-0.776978	-0.916128	7.94855e-20	-1.20236	-0.948424	1.54489e-18	1.0324	-0.88782
23017662	chr18:23017662:A:T	0.000174956	-2.1903e-10	-0.608894	5.15072e-19	-2.1903e-10	-0.282055	6.701e-19	-2.1903e-10	-0.690699
23018183	chr18:23018183:G:A	0.000109645	-2.1903e-10	-1.07617	2.12367e-19	-2.1903e-10	-1.16805	4.43662e-19	-2.1903e-10	-1.10306
23018207	chr18:23018207:G:A	0.00012069	-2.1903e-10	-0.980202	3.37474e-19	-2.1903e-10	-0.704874	4.76358e-19	-2.1903e-10	-1.03196
23018404	chr18:23018404:A:G	0.000154026	0.165112	-0.901416	3.615e-19	0.0871758	-0.723276	6.70073e-19	0.371974	-1.06271
23019298	chr18:23019298:C:T	1.6473e-05	-1.89419	-1.07751	3.33802e-20	-1.89471	-1.12369	8.32248e-20	-1.7491	-1.02748
23019299	chr18:23019299:G:A	0.000159464	-2.1903e-10	-0.701606	2.90036e-19	-2.1903e-10	-0.856356	6.39106e-19	-2.1903e-10	-0.738056
23019545	chr18:23019545:A:G	0.000162628	-2.1903e-10	-0.681963	3.43326e-19	-2.1903e-10	-0.687682	6.98177e-19	-2.1903e-10	-0.649653
23019702	chr18:23019702:C:T	5.04747e-05	-1.85195	-2.58223e-10	1.70066e-19	-1.39017	-2.58223e-10	2.23256e-19	-1.78981	-2.58223e-10
23019952	chr18:23019952:C:T	1.83526e-05	-1.89295	-0.9707	5.99758e-20	-1.7927	-0.639716	6.91816e-20	-1.89469	-1.06671
23020008	chr18:23020008:C:T	0.000104745	-2.1903e-10	-1.12189	2.38529e-19	-2.1903e-10	-1.05187	4.43042e-19	-2.1903e-10	-1.10446
23020057	chr18:23020057:C:T	4.86297e-05	-1.88919	-2.58223e-10	4.17952e-19	-0.490995	-2.58223e-10	3.23342e-19	-1.41941	-2.58223e-10
23020395	chr18:23020395:T:C	0.000170294	0.14747	-0.78337	4.66829e-19	0.0801774	-0.460577	7.24984e-19	0.335537	-0.947513
23020501	chr18:23020501:A:G	9.60256e-05	-2.1903e-10	-1.20881	2.12132e-19	-2.1903e-10	-1.16915	4.01181e-19	-2.1903e-10	-1.20371
23020601	chr18:23020601:T:A	0.000107002	-2.1903e-10	-1.10058	2.13071e-19	-2.1903e-10	-1.16473	4.39051e-19	-2.1903e-10	-1.11351
23021527	chr18:23021527:C:A	9.10043e-05	-1.26252	-2.58223e-10	5.75248e-19	-0.171561	-2.58223e-10	1.01041e-18	-0.280019	-2.58223e-10
23021545	chr18:23021545:A:G	7.86415e-05	-1.15083	-0.257696	1.06336e-17	3.29744	-0.552036	2.36957e-19	-1.48209	-0.24816
23022061	chr18:23022061:G:A	0.000132609	-2.1903e-10	-0.886023	3.35933e-19	-2.1903e-10	-0.70945	5.21345e-19	-2.1903e-10	-0.941714
23022393	chr18:23022393:G:C	0.000128382	-2.1903e-10	-0.918418	2.88891e-19	-2.1903e-10	-0.860312	5.42548e-19	-2.1903e-10	-0.901849
23022922	chr18:23022922:A:G	0.000137318	-2.1903e-10	-0.851128	3.50965e-19	-2.1903e-10	-0.665676	5.38391e-19	-2.1903e-10	-0.909541
23023046	chr18:23023046:G:A	0.000462808	-2.1903e-10	0.363886	7.20222e-19	-2.1903e-10	0.053197	2.14654e-18	-2.1903e-10	0.473485
23024463	chr18:23024463:A:G	0.000102527	-2.1903e-10	-1.1433	2.31708e-19	-2.1903e-10	-1.08088	4.32654e-19	-2.1903e-10	-1.12819
23024637	chr18:23024637:A:G	0.000124138	-2.1903e-10	-0.952035	2.78557e-19	-2.1903e-10	-0.896739	5.24098e-19	-2.1903e-10	-0.936448
23025684	chr18:23025684:A:G	4.92019e-05	-1.87749	-2.58223e-10	1.06319e-19	-1.85991	-2.58223e-10	5.58503e-19	-0.872866	-2.58223e-10
23026633	chr18:23026633:T:C	0.000191978	-0.00364467	-0.512401	1.10483e-16	5.6235	-0.537247	1.24523e-19	-1.77439	-0.599248
23026778	chr18:23026778:C:CT	9.62256e-05	-2.1903e-10	-1.20673	2.17483e-19	-2.1903e-10	-1.14424	3.98311e-19	-2.1903e-10	-1.21089
23026783	chr18:23026783:C:T	0.000136412	-2.1903e-10	-0.857748	3.04608e-19	-2.1903e-10	-0.807338	5.93829e-19	-2.1903e-10	-0.811534
23027054	chr18:23027054:G:T	0.000101861	-2.1903e-10	-1.14982	2.06636e-19	-2.1903e-10	-1.1954	4.18977e-19	-2.1903e-10	-1.16031
23027435	chr18:23027435:A:G	0.000648235	1.3167	-0.61587	1.03e-15	7.92338	-0.604669	1.01883e-19	-1.84108	-0.733223
23027684	chr18:23027684:CTA:C	0.000131361	-2.1903e-10	-0.895479	2.96212e-19	-2.1903e-10	-0.835285	5.55603e-19	-2.1903e-10	-0.878072
23027779	chr18:23027779:C:T	0.000113086	-2.1903e-10	-1.04527	2.65998e-19	-2.1903e-10	-0.942874	4.83673e-19	-2.1903e-10	-1.01672
23027857	chr18:23027857:C:T	0.000239102	-0.00666298	-0.289873	1.32872e-16	5.60286	-0.332074	1.5499e-19	-1.77377	-0.38099
23027916	chr18:23027916:T:C	0.000109178	-2.1903e-10	-1.08044	2.39193e-19	-2.1903e-10	-1.04909	4.60782e-19	-2.1903e-10	-1.0652
23027980	chr18:23027980:C:T	0.000184242	-2.1903e-10	-0.557174	3.11002e-19	-2.1903e-10	-0.786563	7.87772e-19	-2.1903e-10	-0.528918
23028133	chr18:23028133:T:C	0.000107975	-2.1903e-10	-1.09153	2.74811e-19	-2.1903e-10	-0.91028	4.36575e-19	-2.1903e-10	-1.11917
23028802	chr18:23028802:G:C	9.62607e-05	-2.1903e-10	-1.20637	2.13749e-19	-2.1903e-10	-1.16156	4.02535e-19	-2.1903e-10	-1.20034
23029004	chr18:23029004:T:C	4.88388e-05	-0.893813	-0.991088	6.77686e-20	-1.29012	-1.02014	1.17542e-18	0.836842	-0.965587
23029291	chr18:23029291:A:C	1.56484e-05	-1.87062	-1.15243	4.92452e-20	-1.64975	-0.979797	6.32056e-20	-1.85586	-1.19587
23030538	chr18:23030538:C:A	9.57551e-05	-1.054	-0.157637	1.50971e-17	3.56342	-0.467522	2.46129e-19	-1.54258	-0.149693
23030584	chr18:23030584:A:G	0.000239828	0.892295	-1.1858	3.19672e-16	7.30265	-1.15396	6.05408e-20	-1.88617	-1.20864
23030589	chr18:23030589:C:T	0.000111776	-2.1903e-10	-1.05693	2.42155e-19	-2.1903e-10	-1.03678	4.82815e-19	-2.1903e-10	-1.01849
23030596	chr18:23030596:G:T	9.68604e-05	-2.1903e-10	-1.20016	2.03934e-19	-2.1903e-10	-1.20857	4.00556e-19	-2.1903e-10	-1.20527
23030889	chr18:23030889:CTG:C	2.20433e-05	-1.89083	-0.789589	8.39772e-20	-1.70104	-0.394774	8.17531e-20	-1.88809	-0.906331
23031097	chr18:23031097:C:T	9.57194e-05	-2.1903e-10	-1.212	2.0987e-19	-2.1903e-10	-1.17987	3.99011e-19	-2.1903e-10	-1.20914
23031098	chr18:23031098:G:A	0.000133425	-2.1903e-10	-0.879887	3.38642e-19	-2.1903e-10	-0.701418	5.23985e-19	-2.1903e-10	-0.936662
23031294	chr18:23031294:G:A	1.56845e-05	-1.88194	-1.13881	6.70596e-20	-1.29972	-1.02106	6.62096e-20	-1.83101	-1.17429
23031401	chr18:23031401:A:G	0.000132156	-2.1903e-10	-0.889445	2.92597e-19	-2.1903e-10	-0.847564	5.7724e-19	-2.1903e-10	-0.839868
23031661	chr18:23031661:A:G	9.56509e-05	-2.1903e-10	-1.21272	2.09476e-19	-2.1903e-10	-1.18175	3.98378e-19	-2.1903e-10	-1.21072
23032504	chr18:23032504:A:C	7.41942e-05	-0.440182	-1.02656	9.44039e-20	-0.9259	-1.05288	2.1673e-18	1.48628	-1.00317
23032648	chr18:23032648:T:C	4.87961e-05	-1.88578	-2.58223e-10	5.36858e-19	-0.240628	-2.58223e-10	3.07023e-19	-1.4712	-2.58223e-10
23033122	chr18:23033122:C:T	0.000105617	-2.1903e-10	-1.11361	2.17365e-19	-2.1903e-10	-1.14478	4.44279e-19	-2.1903e-10	-1.10167
23033165	chr18:23033165:A:T	5.08029e-05	-1.84547	-2.58223e-10	1.08181e-19	-1.84256	-2.58223e-10	2.06994e-19	-1.86544	-2.58223e-10
23033307	chr18:23033307:G:A	9.26573e-05	-1.0539	-0.190619	1.4917e-17	3.57771	-0.493819	2.38438e-19	-1.53964	-0.184374
23033394	chr18:23033394:T:G	8.28303e-05	-1.08826	-0.268368	1.27984e-17	3.48931	-0.558595	2.26138e-19	-1.5175	-0.259481
23033650	chr18:23033650:G:A	0.00013335	-2.1903e-10	-0.88045	3.38392e-19	-2.1903e-10	-0.702156	5.23727e-19	-2.1903e-10	-0.937155
23034381	chr18:23034381:T:C	0.000127609	-2.1903e-10	-0.924455	2.54972e-19	-2.1903e-10	-0.985207	5.43878e-19	-2.1903e-10	-0.899401
23034883	chr18:23034883:A:G	0.000142838	-2.1903e-10	-0.811712	2.93928e-19	-2.1903e-10	-0.843028	6.16637e-19	-2.1903e-10	-0.773845
23035015	chr18:23035015:C:T	0.000174716	-2.1903e-10	-0.610266	3.56394e-19	-2.1903e-10	-0.650326	7.68293e-19	-2.1903e-10	-0.553954
23036247	chr18:23036247:G:A	9.81966e-05	-0.949196	-0.237259	1.85679e-17	3.8357	-0.532867	2.14436e-19	-1.60252	-0.227599
23036271	chr18:23036271:T:C	8.09289e-05	-1.29866	-0.0812	9.56556e-18	2.41891	0.220651	3.36019e-19	-1.09021	-0.290744
23036601	chr18:23036601:T:C	0.000132782	-0.884721	-2.58223e-10	3.75357e-17	4.00669	-2.58223e-10	2.60654e-19	-1.63493	-2.58223e-10
23036690	chr18:23036690:T:C	0.000136635	-2.1903e-10	-0.856112	3.49983e-19	-2.1903e-10	-0.668477	5.34758e-19	-2.1903e-10	-0.916311
23037170	chr18:23037170:C:G	0.000449365	-2.1903e-10	0.334409	7.02148e-19	-2.1903e-10	0.0277822	2.08604e-18	-2.1903e-10	0.444899
23037450	chr18:23037450:G:A	8.98974e-05	-0.408986	-0.865772	2.44307e-19	-0.460887	-0.56705	3.91734e-19	-0.21427	-1.01327
23037788	chr18:23037788:A:T	1.53777e-05	-1.895	-1.14551	4.86691e-20	-1.50178	-1.13953	7.14144e-20	-1.77914	-1.15049
23037844	chr18:23037844:C:T	8.82718e-05	-1.03479	-0.258219	1.5185e-17	3.65094	-0.54924	2.23552e-19	-1.53771	-0.250772
23038092	chr18:23038092:T:C	3.87342e-05	-1.62241	-0.494291	1.19863e-19	-1.79932	0.0593047	2.54568e-19	-0.993972	-0.664585
23038190	chr18:23038190:T:C	0.000289462	-2.1903e-10	-0.105403	5.79965e-19	-2.1903e-10	-0.163394	1.30351e-18	-2.1903e-10	-0.0253137
23038413	chr18:23038413:T:C	0.000277505	-2.1903e-10	-0.147586	6.37249e-19	-2.1903e-10	-0.0692007	9.87932e-19	-2.1903e-10	-0.302512
23038414	chr18:23038414:G:A	0.000312985	-2.1903e-10	-0.0272712	7.20126e-19	-2.1903e-10	0.0530648	1.1053e-18	-2.1903e-10	-0.190255
23038575	chr18:23038575:G:A	0.000113252	-2.1903e-10	-1.04381	2.59273e-19	-2.1903e-10	-0.968481	4.83116e-19	-2.1903e-10	-1.01787
23038844	chr18:23038844:C:T	0.000288587	-2.1903e-10	-0.108431	4.99275e-19	-2.1903e-10	-0.313205	1.22991e-18	-2.1903e-10	-0.0834319
23039030	chr18:23039030:T:C	0.000162716	-2.1903e-10	-0.681422	3.71497e-19	-2.1903e-10	-0.608821	6.71401e-19	-2.1903e-10	-0.688759
23039312	chr18:23039312:A:G	9.72475e-05	-2.1903e-10	-1.19617	2.05133e-19	-2.1903e-10	-1.2027	4.02602e-19	-2.1903e-10	-1.20018
23039338	chr18:23039338:C:T	0.00026494	-2.1903e-10	-0.193923	5.91021e-19	-2.1903e-10	-0.144511	1.03497e-18	-2.1903e-10	-0.255994
23039766	chr18:23039766:G:A	1.47482e-05	-1.87994	-1.20236	5.4141e-20	-1.33621	-1.19856	6.32325e-20	-1.84598	-1.20533
23039782	chr18:23039782:C:CA	4.89611e-05	-1.8824	-2.58223e-10	1.24414e-19	-1.70275	-2.58223e-10	2.47979e-19	-1.68478	-2.58223e-10
23039807	chr18:23039807:A:G	0.000103256	-2.1903e-10	-1.13622	2.04695e-19	-2.1903e-10	-1.20484	4.37885e-19	-2.1903e-10	-1.11617
23040203	chr18:23040203:C:T	0.000119304	-2.1903e-10	-0.991749	2.93342e-19	-2.1903e-10	-0.845022	4.73787e-19	-2.1903e-10	-1.03737
23041335	chr18:23041335:A:G	7.67488e-05	-1.07363	-0.359254	1.24461e-17	3.53309	-0.630285	2.06847e-19	-1.51338	-0.352764
23041376	chr18:23041376:T:A	0.000284549	0.899837	-1.02236	4.62096e-16	7.70356	-1.18639	8.55768e-20	-1.89109	-0.857626
23041399	chr18:23041399:C:T	0.000235743	-2.1903e-10	-0.310685	4.86903e-19	-2.1903e-10	-0.338298	1.00917e-18	-2.1903e-10	-0.281242
23041658	chr18:23041658:T:C	1.65642e-05	-1.89365	-1.07253	5.5887e-20	-1.4451	-1.05793	7.53028e-20	-1.79707	-1.07954
23041751	chr18:23041751:C:T	0.000102362	-1.35352	0.208601	1.30809e-17	2.41109	0.541453	5.19702e-19	-0.955985	0.011115
23042023	chr18:23042023:C:T	8.03748e-05	-1.00227	-0.384459	1.45216e-17	3.70888	-0.651848	1.91691e-19	-1.56068	-0.381566
23042352	chr18:23042352:A:G	0.000163056	-2.1903e-10	-0.679334	3.62918e-19	-2.1903e-10	-0.632185	7.22969e-19	-2.1903e-10	-0.614759
23042524	chr18:23042524:A:G	7.61183e-05	-1.03133	-0.40981	1.35533e-17	3.6612	-0.67318	1.91366e-19	-1.54158	-0.402356
23042822	chr18:23042822:G:A	0.000216132	-2.1903e-10	-0.397535	3.54713e-19	-2.1903e-10	-0.655054	9.26589e-19	-2.1903e-10	-0.366615
23042838	chr18:23042838:T:A	0.000219209	-2.1903e-10	-0.3834	7.4861e-19	-2.1903e-10	0.0918566	8.1014e-19	-2.1903e-10	-0.500919
23043318	chr18:23043318:G:A	1.45967e-05	-1.88937	-1.20326	5.061e-20	-1.40106	-1.20115	6.45821e-20	-1.82413	-1.20606
23043766	chr18:23043766:C:T	9.73985e-05	-2.1903e-10	-1.19462	2.03643e-19	-2.1903e-10	-1.20999	4.09267e-19	-2.1903e-10	-1.18376
23043844	chr18:23043844:A:G	2.84849e-05	-1.85652	-0.567527	8.53748e-20	-1.89498	-0.18433	1.60159e-19	-1.46892	-0.653037
23043884	chr18:23043884:G:A	0.000114517	-2.1903e-10	-1.0327	2.78398e-19	-2.1903e-10	-0.897309	4.56761e-19	-2.1903e-10	-1.07397
23043886	chr18:23043886:T:A	2.84334e-05	-1.83777	-0.588089	8.33029e-20	-1.89409	-0.209792	1.67056e-19	-1.40748	-0.672312
23044200	chr18:23044200:C:A	0.000329951	-0.382888	0.408406	1.61421e-16	5.03906	0.426348	3.60359e-19	-1.63293	0.32191
23044218	chr18:23044218:T:C	0.000113493	-2.1903e-10	-1.04169	2.75237e-19	-2.1903e-10	-0.90873	4.53154e-19	-2.1903e-10	-1.08189
23044260	chr18:23044260:C:T	6.89923e-05	-1.08895	-0.450486	1.11331e-17	3.49723	-0.705916	1.90574e-19	-1.50511	-0.442977
23044320	chr18:23044320:G:A	1.46358e-05	-1.8878	-1.20215	3.07675e-20	-1.88839	-1.21151	7.89186e-20	-1.64423	-1.18548
23045130	chr18:23045130:A:ATAAAATAAAATTG	2.08551e-05	-1.74507	-0.990753	3.76463e-20	-1.85459	-1.04354	2.38192e-19	-0.770945	-0.954105
23045155	chr18:23045155:G:A	2.01721e-05	-1.7571	-1.01202	7.82282e-20	-1.44156	-0.725173	8.10976e-20	-1.72006	-1.08242
23045468	chr18:23045468:C:T	5.56129e-05	-1.30888	-0.446131	6.54196e-18	2.94975	-0.690122	2.19734e-19	-1.36644	-0.439267
23045617	chr18:23045617:TA:T	9.5488e-05	-1.37936	0.16494	1.16292e-17	2.33981	0.495101	5.18304e-19	-0.918779	-0.0287854
23046130	chr18:23046130:G:A	4.0951e-05	-1.83477	-0.226279	1.45618e-19	-1.89452	0.349147	2.29222e-19	-1.36853	-0.394905
23046343	chr18:23046343:C:A	0.00010616	-2.1903e-10	-1.10848	2.42777e-19	-2.1903e-10	-1.03422	4.49586e-19	-2.1903e-10	-1.0898
23047071	chr18:23047071:G:A	0.000126587	-2.1903e-10	-0.932499	3.01768e-19	-2.1903e-10	-0.816702	5.0425e-19	-2.1903e-10	-0.975053
23047278	chr18:23047278:A:G	0.000187736	0.390686	-0.929073	4.83712e-19	0.417341	-0.762214	9.10138e-19	0.698173	-1.0827
23047515	chr18:23047515:G:A	2.5655e-05	-1.59006	-0.938626	4.59945e-20	-1.72303	-0.97481	3.23557e-19	-0.508074	-0.910677
23048113	chr18:23048113:G:A	0.000243769	-2.1903e-10	-0.277204	3.91893e-19	-2.1903e-10	-0.555372	1.04793e-18	-2.1903e-10	-0.243554
23048189	chr18:23048189:T:A	7.72969e-05	-1.04943	-0.376343	1.32316e-17	3.60815	-0.64415	2.01137e-19	-1.5243	-0.369837
23048618	chr18:23048618:G:A	9.69192e-05	-2.1903e-10	-1.19955	2.09102e-19	-2.1903e-10	-1.18354	3.98439e-19	-2.1903e-10	-1.21057
23048643	chr18:23048643:C:T	0.000137995	-2.1903e-10	-0.84621	3.11797e-19	-2.1903e-10	-0.78401	5.2974e-19	-2.1903e-10	-0.92574
23048723	chr18:23048723:A:C	0.000102849	-2.1903e-10	-1.14016	2.15362e-19	-2.1903e-10	-1.15404	4.18083e-19	-2.1903e-10	-1.16245
23048853	chr18:23048853:G:A	0.000240423	-2.1903e-10	-0.291027	4.22004e-19	-2.1903e-10	-0.481346	1.02827e-18	-2.1903e-10	-0.262492
23048978	chr18:23048978:A:G	9.89155e-05	-2.1903e-10	-1.17916	2.03066e-19	-2.1903e-10	-1.21283	4.17047e-19	-2.1903e-10	-1.16493
23049006	chr18:23049006:A:C	0.000114231	-2.1903e-10	-1.0352	2.69404e-19	-2.1903e-10	-0.930148	4.89003e-19	-2.1903e-10	-1.00576
23049126	chr18:23049126:G:A	9.70768e-05	-2.1903e-10	-1.19792	2.03849e-19	-2.1903e-10	-1.20898	4.07432e-19	-2.1903e-10	-1.18825
23049255	chr18:23049255:C:T	0.000140665	-2.1903e-10	-0.827044	3.48151e-19	-2.1903e-10	-0.673725	6.02089e-19	-2.1903e-10	-0.797721
23049575	chr18:23049575:G:A	2.85134e-05	-1.73172	-0.691337	5.26768e-20	-1.82028	-0.741907	2.97627e-19	-0.84773	-0.654554
23051140	chr18:23051140:C:T	0.000157671	-2.1903e-10	-0.712913	4.14624e-19	-2.1903e-10	-0.498989	5.92519e-19	-2.1903e-10	-0.813743
23051155	chr18:23051155:A:G	2.57194e-05	-1.72908	-0.797103	4.53753e-20	-1.84744	-0.863953	3.05018e-19	-0.723054	-0.7547
23051163	chr18:23051163:G:A	6.84812e-05	-1.54687	-2.58223e-10	2.10771e-19	-1.17559	-2.58223e-10	2.59063e-19	-1.64105	-2.58223e-10
23051271	chr18:23051271:G:A	0.000127916	0.14626	-1.06831	3.16451e-19	0.167032	-0.936224	6.39498e-19	0.430541	-1.16798
23051737	chr18:23051737:T:G	0.000125401	-0.0439737	-0.89794	8.93422e-17	6.00724	-1.13337	1.08214e-19	-1.82238	-0.691635
23052044	chr18:23052044:T:C	0.00015704	-1.40014	0.683213	1.96495e-17	2.29316	1.06629	8.70762e-19	-0.865127	0.43637
23052309	chr18:23052309:GAGAGAGAA:G	0.000239085	-2.1903e-10	-0.296607	4.38494e-19	-2.1903e-10	-0.443017	9.49438e-19	-2.1903e-10	-0.342255
23052489	chr18:23052489:C:T	0.000159808	-2.1903e-10	-0.699451	4.30208e-19	-2.1903e-10	-0.462093	6.25474e-19	-2.1903e-10	-0.759616
23052826	chr18:23052826:CT:C	0.000116552	-2.1903e-10	-1.01509	2.83587e-19	-2.1903e-10	-0.878843	4.6387e-19	-2.1903e-10	-1.05852
23052860	chr18:23052860:C:A	0.000206642	-2.1903e-10	-0.442439	3.53126e-19	-2.1903e-10	-0.659536	9.28774e-19	-2.1903e-10	-0.36426
23052963	chr18:23052963:A:G	0.000101492	-2.1903e-10	-1.15345	2.4009e-19	-2.1903e-10	-1.04535	4.27681e-19	-2.1903e-10	-1.13975
23053374	chr18:23053374:C:A	0.000919441	-2.1903e-10	1.05034	4.78558e-18	-2.1903e-10	1.947	3.01466e-18	-2.1903e-10	0.813117
23053391	chr18:23053391:G:A	9.56909e-05	-2.1903e-10	-1.2123	2.03221e-19	-2.1903e-10	-1.21207	3.98133e-19	-2.1903e-10	-1.21134
23053425	chr18:23053425:G:A	1.62392e-05	-1.88496	-1.10104	5.95724e-20	-1.34438	-1.09479	7.01834e-20	-1.83773	-1.10928
23053536	chr18:23053536:G:A	1.92323e-05	-1.89291	-0.923922	6.93002e-20	-1.39993	-0.887981	8.66581e-20	-1.79819	-0.93796
23053560	chr18:23053560:C:T	0.000100164	-2.1903e-10	-1.16662	2.25393e-19	-2.1903e-10	-1.10852	4.21913e-19	-2.1903e-10	-1.15333
23053724	chr18:23053724:C:A	6.12143e-05	-0.57083	-1.08822	1.70371e-19	-0.309058	-1.07933	2.70123e-19	-0.54593	-1.05332
23054167	chr18:23054167:G:T	8.09155e-05	-1.31573	-0.0642898	1.22004e-17	3.25036	-0.367502	3.44633e-19	-1.30097	-0.0546758
23054290	chr18:23054290:C:T	8.35317e-05	-1.17964	-0.168565	1.70647e-17	3.67366	-0.455255	2.75206e-19	-1.42178	-0.158825
23054318	chr18:23054318:A:G	0.000100211	-2.1903e-10	-1.16615	2.34772e-19	-2.1903e-10	-1.06775	4.07312e-19	-2.1903e-10	-1.18855
23054342	chr18:23054342:C:T	0.000129342	-2.1903e-10	-0.910963	2.43872e-19	-2.1903e-10	-1.02972	6.74691e-19	-2.1903e-10	-0.683871
23054348	chr18:23054348:G:A	0.000163617	-2.1903e-10	-0.675898	2.81789e-19	-2.1903e-10	-0.885205	6.39857e-19	-2.1903e-10	-0.736881
23054381	chr18:23054381:G:A	3.07309e-05	-1.16089	-1.18727	7.17241e-20	-1.12931	-1.12422	1.28233e-19	-1.14258	-1.2017
23054449	chr18:23054449:C:T	0.000235267	-0.2756	-0.0371045	2.27194e-16	5.60388	0.203314	2.30168e-19	-1.59444	-0.164875
23054502	chr18:23054502:C:T	1.71325e-05	-1.87402	-1.05842	7.01498e-20	-1.25888	-1.01685	7.15125e-20	-1.86345	-1.0648
23055247	chr18:23055247:T:C	8.38516e-05	-1.34438	-2.58223e-10	3.75351e-19	-0.598502	-2.58223e-10	8.38286e-19	-0.466766	-2.58223e-10
23055715	chr18:23055715:C:A	2.66516e-05	-1.89456	-0.596017	8.36001e-20	-1.46549	-0.634824	1.181e-19	-1.80588	-0.620715
23055813	chr18:23055813:T:C	3.46869e-05	-1.7667	-0.460362	6.56858e-20	-1.83548	-0.506002	3.08842e-19	-1.01652	-0.448776
23056242	chr18:23056242:G:A	0.000327784	-2.1903e-10	0.0189299	5.58798e-19	-2.1903e-10	-0.200573	1.40521e-18	-2.1903e-10	0.0498129
23056246	chr18:23056246:C:T	0.00010882	-2.1903e-10	-1.08373	2.75537e-19	-2.1903e-10	-0.907642	4.40724e-19	-2.1903e-10	-1.10971
23056388	chr18:23056388:G:A	5.04257e-05	-1.85292	-2.58223e-10	4.73162e-19	-0.366925	-2.58223e-10	3.68576e-19	-1.28848	-2.58223e-10
23056427	chr18:23056427:G:GAT	3.53213e-05	-1.77171	-0.437226	6.69952e-20	-1.83887	-0.482868	3.13867e-19	-1.02325	-0.425906
23057076	chr18:23057076:A:T	0.000102375	-2.1903e-10	-1.14478	2.4266e-19	-2.1903e-10	-1.0347	4.13809e-19	-2.1903e-10	-1.17272
23057171	chr18:23057171:C:G	5.24552e-05	-1.82801	0.0145426	1.72028e-19	-1.89078	0.512074	2.95448e-19	-1.38219	-0.12744
23057240	chr18:23057240:A:C	0.000105386	-2.1903e-10	-1.11579	2.4024e-19	-2.1903e-10	-1.04472	4.46217e-19	-2.1903e-10	-1.09732
23057516	chr18:23057516:C:A	8.55277e-05	-0.156515	-1.16807	6.69363e-17	5.72863	-1.14349	7.81355e-20	-1.65771	-1.18197
23057975	chr18:23057975:T:G	0.000109957	-2.1903e-10	-1.07334	2.29831e-19	-2.1903e-10	-1.08902	4.57793e-19	-2.1903e-10	-1.07171
23058049	chr18:23058049:C:A	5.49562e-05	-1.76689	-2.58223e-10	1.02944e-19	-1.89218	-2.58223e-10	2.08487e-19	-1.85825	-2.58223e-10
23058096	chr18:23058096:C:T	3.84656e-05	-0.961045	-1.16262	4.05975e-18	2.99402	-1.2115	6.8774e-20	-1.88416	-1.08314
23058592	chr18:23058592:T:C	8.86365e-05	-0.573269	-0.715613	4.09647e-17	4.79668	-0.702575	1.43688e-19	-1.45819	-0.772293
23059469	chr18:23059469:A:G	0.000106673	-2.1903e-10	-1.10366	2.67747e-19	-2.1903e-10	-0.936321	4.33023e-19	-2.1903e-10	-1.12734
23059491	chr18:23059491:T:C	9.51279e-05	-0.498454	-0.719749	4.73971e-17	4.94705	-0.707098	1.36508e-19	-1.50456	-0.777178
23059559	chr18:23059559:G:A	0.00011284	-2.1903e-10	-1.04745	2.35524e-19	-2.1903e-10	-1.06455	4.69868e-19	-2.1903e-10	-1.04567
23059636	chr18:23059636:G:A	0.00010934	-2.1903e-10	-1.07896	2.60781e-19	-2.1903e-10	-0.96268	4.38892e-19	-2.1903e-10	-1.11387
23059786	chr18:23059786:T:A	9.14308e-05	-0.487476	-0.770368	4.75576e-17	5.00108	-0.757744	1.29374e-19	-1.50955	-0.82587
23059947	chr18:23059947:T:G	3.94178e-05	-1.89471	-0.204497	1.04473e-19	-1.52318	-0.354254	1.91509e-19	-1.81034	-0.132854
23060564	chr18:23060564:G:A	1.44246e-05	-1.895	-1.20949	3.34369e-20	-1.8064	-1.2103	6.00798e-20	-1.89453	-1.20792
23060708	chr18:23060708:CT:C	8.57865e-05	-1.6946	0.373035	2.58937e-19	-1.84293	0.873151	5.40842e-19	-1.11197	0.206966
23061290	chr18:23061290:C:T	3.64296e-05	-1.62053	-0.557516	6.76315e-20	-1.60305	-0.709235	2.6881e-19	-1.0883	-0.515822
23061577	chr18:23061577:C:T	0.000104852	-1.89499	0.77412	3.00164e-19	-1.46066	0.63863	4.47399e-19	-1.77586	0.681182
23061623	chr18:23061623:T:C	0.00013015	-0.342604	-0.562131	5.68109e-17	5.09409	-0.672973	1.48918e-19	-1.6095	-0.585226
23061719	chr18:23061719:T:G	6.00158e-05	-1.76526	0.0864447	7.68621e-20	-1.85801	-0.326341	2.5479e-19	-1.89496	0.237272
23061785	chr18:23061785:G:C	0.00025075	-2.1903e-10	-0.24897	5.22283e-19	-2.1903e-10	-0.268152	9.81151e-19	-2.1903e-10	-0.309399
23061879	chr18:23061879:T:C	6.7917e-05	-1.55514	-2.58223e-10	1.3747e-19	-1.60296	-2.58223e-10	2.03789e-19	-1.88104	-2.58223e-10
23062238	chr18:23062238:T:C	0.00135615	-2.1903e-10	1.43898	2.81336e-18	-2.1903e-10	1.41577	4.44107e-18	-2.1903e-10	1.20052
23063220	chr18:23063220:C:T	6.48453e-05	-1.60142	-2.58223e-10	1.0387e-19	-1.88322	-2.58223e-10	2.70792e-18	0.705811	-2.58223e-10
23063644	chr18:23063644:C:T	6.73955e-05	-0.767096	-0.795751	2.07006e-19	-0.334729	-0.858883	4.21688e-19	-0.353465	-0.800396
23063958	chr18:23063958:G:A	1.79513e-05	-1.89337	-0.992396	6.47274e-19	0.985856	-1.03945	1.24558e-17	3.29411	-1.06229
23064067	chr18:23064067:A:G	0.000192853	-2.1903e-10	-0.5115	3.92395e-19	-2.1903e-10	-0.554092	7.77535e-19	-2.1903e-10	-0.541998
23064191	chr18:23064191:A:C	0.000102012	-2.1903e-10	-1.14834	2.04612e-19	-2.1903e-10	-1.20525	4.3103e-19	-2.1903e-10	-1.13195
23064479	chr18:23064479:T:A	1.71023e-05	-1.8421	-1.09211	1.40613e-18	1.86401	-1.14177	4.37495e-18	2.32741	-1.14188
23064646	chr18:23064646:A:T	0.000158246	-2.1903e-10	-0.709275	3.28223e-19	-2.1903e-10	-0.73267	6.2327e-19	-2.1903e-10	-0.763145
23064786	chr18:23064786:G:A	0.000160865	-2.1903e-10	-0.692858	3.34892e-19	-2.1903e-10	-0.712555	6.32712e-19	-2.1903e-10	-0.748111
23064925	chr18:23064925:G:A	2.34892e-05	-1.88266	-0.734222	1.25991e-18	1.44853	-0.836096	8.52278e-18	2.70329	-0.850913
23065123	chr18:23065123:C:T	0.000192694	-2.1903e-10	-0.512321	3.72703e-19	-2.1903e-10	-0.605581	8.33485e-19	-2.1903e-10	-0.47251
23065218	chr18:23065218:G:T	0.000932296	-2.1903e-10	1.06422	1.01721e-18	-2.1903e-10	0.398455	4.33845e-18	-2.1903e-10	1.17715
23065554	chr18:23065554:CCCAACATAAGA:C	1.89853e-05	-1.89389	-0.935872	1.13324e-19	-0.856988	-0.939124	3.51596e-19	-0.499251	-0.836392
23066001	chr18:23066001:G:T	0.000168386	-2.1903e-10	-0.647166	3.4878e-19	-2.1903e-10	-0.671921	6.61259e-19	-2.1903e-10	-0.703981
23066317	chr18:23066317:A:G	1.76592e-05	-1.80446	-1.09771	1.87491e-18	2.14605	-1.1361	3.26092e-18	2.03759	-1.14595
23067139	chr18:23067139:C:A	0.000261493	-2.1903e-10	-0.207018	5.59778e-19	-2.1903e-10	-0.198822	1.05256e-18	-2.1903e-10	-0.239144
23067209	chr18:23067209:G:A	3.35043e-05	-1.4596	-0.802155	3.49806e-19	0.0722405	-0.741224	4.61517e-19	-0.225714	-0.837893
23067553	chr18:23067553:C:T	5.99645e-05	-1.67967	-2.58223e-10	3.0841e-19	-0.79493	-2.58223e-10	2.4535e-19	-1.69544	-2.58223e-10
23067803	chr18:23067803:T:C	0.00027293	-2.1903e-10	-0.164209	7.19775e-19	-2.1903e-10	0.0525773	1.0549e-18	-2.1903e-10	-0.236923
23068136	chr18:23068136:C:T	3.9003e-05	-1.85465	-0.255142	2.55222e-19	-0.592352	-0.391878	1.75727e-19	-1.88322	-0.145967
23068836	chr18:23068836:TG:T	0.000246096	-2.1903e-10	-0.267705	4.87141e-19	-2.1903e-10	-0.337808	9.7286e-19	-2.1903e-10	-0.317886
23069220	chr18:23069220:A:G	1.66518e-05	-1.89363	-1.06728	4.27115e-20	-1.59507	-1.17682	1.76036e-19	-1.10443	-0.923015
23069508	chr18:23069508:A:G	5.27359e-05	-1.80813	-2.58223e-10	3.91813e-18	1.74701	-2.58223e-10	2.26728e-19	-1.77437	-2.58223e-10
23069666	chr18:23069666:G:A	9.8385e-05	-2.1903e-10	-1.18454	2.03599e-19	-2.1903e-10	-1.21021	4.05334e-19	-2.1903e-10	-1.19341
23069703	chr18:23069703:G:A	5.1005e-05	-1.8415	-2.58223e-10	1.1821e-19	-1.7539	-2.58223e-10	2.13549e-19	-1.83426	-2.58223e-10
23069872	chr18:23069872:A:T	0.000103243	-2.1903e-10	-1.13635	2.54797e-19	-2.1903e-10	-0.985893	3.97546e-19	-2.1903e-10	-1.21282
23070048	chr18:23070048:G:A	4.69007e-05	-1.3282	-0.597195	7.64934e-20	-1.17357	-1.01559	4.47363e-19	-0.754169	-0.340586
23070245	chr18:23070245:G:A	5.29057e-05	-1.80491	-2.58223e-10	2.16953e-19	-1.14668	-2.58223e-10	1.09263e-18	-0.201782	-2.58223e-10
23070562	chr18:23070562:G:A	1.91876e-05	-1.86039	-0.958775	2.48562e-19	-0.0456847	-0.964984	1.28184e-19	-1.32046	-1.0242
23070846	chr18:23070846:A:T	9.63195e-05	-2.1903e-10	-1.20576	2.11192e-19	-2.1903e-10	-1.1736	4.02807e-19	-2.1903e-10	-1.19967
23070862	chr18:23070862:T:C	1.85836e-05	-1.69904	-1.1521	3.06525e-20	-1.89122	-1.21243	1.42888e-19	-1.05608	-1.17998
23070904	chr18:23070904:G:A	0.000166316	-2.1903e-10	-0.659536	4.62875e-19	-2.1903e-10	-0.388904	6.10899e-19	-2.1903e-10	-0.783194
23071542	chr18:23071542:C:A	7.73151e-05	-1.42554	-2.58223e-10	1.38988e-19	-1.59197	-2.58223e-10	1.23446e-18	-0.0797375	-2.58223e-10
23071960	chr18:23071960:G:A	0.000105449	-2.1903e-10	-1.1152	2.48296e-19	-2.1903e-10	-1.01174	4.02867e-19	-2.1903e-10	-1.19952
23072015	chr18:23072015:A:G	9.96021e-05	-2.1903e-10	-1.17224	2.31511e-19	-2.1903e-10	-1.08174	4.02699e-19	-2.1903e-10	-1.19994
23072380	chr18:23072380:A:T	8.53843e-05	-1.32626	-2.58223e-10	7.00319e-19	0.0251747	-2.58223e-10	1.41585e-18	0.0573584	-2.58223e-10
23072559	chr18:23072559:A:G	0.000111277	-1.48015	0.418746	1.18091e-19	-1.87886	0.123951	1.06927e-18	-0.797157	0.573763
23072727	chr18:23072727:A:G	2.10942e-05	-1.81118	-0.913243	3.60991e-20	-1.89378	-1.04632	1.18691e-19	-1.4222	-0.9994
23072758	chr18:23072758:C:T	0.000104467	-2.1903e-10	-1.12455	2.44995e-19	-2.1903e-10	-1.02512	4.01545e-19	-2.1903e-10	-1.20281
23072768	chr18:23072768:A:G	0.000124353	-0.950306	-2.58223e-10	1.69228e-18	0.907471	-2.58223e-10	3.60412e-18	0.991708	-2.58223e-10
23072904	chr18:23072904:C:T	9.56402e-05	-2.1903e-10	-1.21283	2.10226e-19	-2.1903e-10	-1.17818	4.21744e-19	-2.1903e-10	-1.15373
23072977	chr18:23072977:C:T	9.72582e-05	-2.1903e-10	-1.19606	2.37331e-19	-2.1903e-10	-1.05691	4.08286e-19	-2.1903e-10	-1.18616
23073230	chr18:23073230:A:G	0.000108355	-2.1903e-10	-1.08802	2.07313e-19	-2.1903e-10	-1.19213	4.62805e-19	-2.1903e-10	-1.06082
23073309	chr18:23073309:C:T	9.7293e-05	-2.1903e-10	-1.1957	2.03084e-19	-2.1903e-10	-1.21274	4.09667e-19	-2.1903e-10	-1.18278
23073772	chr18:23073772:T:C	4.86317e-05	-1.88915	-2.58223e-10	9.50209e-19	0.33032	-2.58223e-10	3.09352e-19	-1.46365	-2.58223e-10
23074235	chr18:23074235:C:T	2.53311e-05	-1.80922	-0.73217	4.99548e-20	-1.69329	-0.921948	1.44646e-19	-1.37393	-0.849907
23074720	chr18:23074720:A:G	5.49017e-05	-1.76788	-2.58223e-10	2.69698e-19	-0.929058	-2.58223e-10	3.23236e-19	-1.41974	-2.58223e-10
23074731	chr18:23074731:A:G	9.64628e-05	-2.1903e-10	-1.20427	2.16955e-19	-2.1903e-10	-1.14667	4.03322e-19	-2.1903e-10	-1.19839
23074887	chr18:23074887:T:C	5.57152e-05	-1.75317	-2.58223e-10	2.33714e-19	-1.07227	-2.58223e-10	2.01234e-19	-1.89366	-2.58223e-10
23075057	chr18:23075057:G:A	0.000107731	-2.1903e-10	-1.09379	2.09485e-19	-2.1903e-10	-1.18171	4.40197e-19	-2.1903e-10	-1.1109
23075095	chr18:23075095:C:T	0.000131606	-2.1903e-10	-0.893615	3.21855e-19	-2.1903e-10	-0.752262	5.25386e-19	-2.1903e-10	-0.933993
23075500	chr18:23075500:G:T	3.81413e-05	-1.88994	-0.242189	2.12979e-18	0.948679	0.188737	1.7741e-19	-1.6131	-0.406567
23075671	chr18:23075671:C:G	9.57242e-05	-2.1903e-10	-1.21196	2.0601e-19	-2.1903e-10	-1.19844	4.05212e-19	-2.1903e-10	-1.19372
23075814	chr18:23075814:C:T	1.99576e-05	-1.63941	-1.1404	4.37237e-20	-1.7257	-1.02277	3.62753e-19	-0.120462	-1.18394
23075947	chr18:23075947:T:C	0.000300175	-2.1903e-10	-0.0690611	2.62139e-19	-2.1903e-10	-0.957488	1.54812e-18	-2.1903e-10	0.146668
23076068	chr18:23076068:C:T	5.44236e-05	-1.77663	-2.58223e-10	2.14247e-19	-1.15923	-2.58223e-10	2.0293e-19	-1.88526	-2.58223e-10
23076427	chr18:23076427:G:A	3.00219e-05	-1.87482	-0.496681	3.29027e-20	-1.89443	-1.13837	1.73195e-19	-1.57132	-0.472382
23076615	chr18:23076615:G:A	2.08255e-05	-1.63338	-1.10387	4.59629e-20	-1.73107	-0.967455	3.77936e-19	-0.103955	-1.15944
23077045	chr18:23077045:C:T	2.14784e-05	-1.60342	-1.10295	4.6236e-20	-1.7297	-0.962901	4.24345e-19	0.0117447	-1.15932
23077092	chr18:23077092:G:C	1.79914e-05	-1.89476	-0.98877	7.84739e-20	-1.3635	-0.800096	8.66686e-20	-1.71399	-1.02204
23077106	chr18:23077106:C:A	5.31404e-05	-1.80049	-2.58223e-10	4.97211e-19	-0.317347	-2.58223e-10	2.06979e-19	-1.86551	-2.58223e-10
23077169	chr18:23077169:G:A	0.000144308	-2.1903e-10	-0.801476	2.73453e-19	-2.1903e-10	-0.915231	5.80063e-19	-2.1903e-10	-0.83499
23077743	chr18:23077743:G:A	0.000139818	-2.1903e-10	-0.833084	3.38123e-19	-2.1903e-10	-0.702952	6.02876e-19	-2.1903e-10	-0.796414
23078002	chr18:23078002:G:A	0.000102953	-2.1903e-10	-1.13915	2.44589e-19	-2.1903e-10	-1.02678	4.15958e-19	-2.1903e-10	-1.16754
23078391	chr18:23078391:T:C	1.99655e-05	-1.71625	-1.06317	3.14185e-20	-1.87624	-1.20273	6.4687e-20	-1.88897	-1.13959
23078439	chr18:23078439:A:G	5.97303e-05	-1.68359	-2.58223e-10	1.52094e-19	-1.50186	-2.58223e-10	4.59042e-19	-1.06898	-2.58223e-10
23078664	chr18:23078664:G:A	4.14969e-05	-1.33568	-0.712124	1.4103e-18	1.59496	-0.869762	1.04672e-19	-1.88806	-0.65923
23078765	chr18:23078765:A:T	0.000108176	-2.1903e-10	-1.08967	2.07546e-19	-2.1903e-10	-1.19101	4.36568e-19	-2.1903e-10	-1.11918
23079269	chr18:23079269:G:A	0.000111346	-2.1903e-10	-1.06078	2.83782e-19	-2.1903e-10	-0.878156	4.74774e-19	-2.1903e-10	-1.03529
23079532	chr18:23079532:C:A	2.3471e-05	-1.71593	-0.901729	3.33818e-20	-1.87687	-1.14148	7.29469e-20	-1.88845	-1.01994
23080042	chr18:23080042:T:C	2.46426e-05	-1.41663	-1.15232	7.09956e-20	-1.21417	-1.04958	6.60778e-20	-1.83843	-1.16887
23080185	chr18:23080185:G:A	9.68034e-05	-2.1903e-10	-1.20074	2.23321e-19	-2.1903e-10	-1.11775	4.05972e-19	-2.1903e-10	-1.19184
23081039	chr18:23081039:A:G	2.40087e-05	-1.71092	-0.884094	3.37425e-20	-1.87448	-1.13313	7.3879e-20	-1.88997	-1.00573
23081176	chr18:23081176:C:T	5.17381e-05	-1.82723	-2.58223e-10	7.04594e-19	0.0312601	-2.58223e-10	2.08261e-19	-1.85933	-2.58223e-10
23081458	chr18:23081458:T:C	1.82906e-05	-1.89445	-0.972591	1.35662e-19	-0.85441	-0.761787	1.92558e-19	-0.861939	-1.07579
23081507	chr18:23081507:C:T	2.25272e-05	-1.71397	-0.94473	3.281e-20	-1.87542	-1.16021	7.0556e-20	-1.8894	-1.05232
23081914	chr18:23081914:C:T	9.59433e-05	-2.1903e-10	-1.20967	2.07359e-19	-2.1903e-10	-1.19191	3.97716e-19	-2.1903e-10	-1.21239
23082060	chr18:23082060:TG:T	2.34117e-05	-1.71338	-0.906808	3.33325e-20	-1.87545	-1.14438	7.26124e-20	-1.88955	-1.02344
23082162	chr18:23082162:G:A	2.37634e-05	-1.7029	-0.902381	3.35188e-20	-1.87183	-1.14243	7.27339e-20	-1.89123	-1.02009
23082318	chr18:23082318:A:G	2.49438e-05	-1.7438	-0.813003	3.48926e-20	-1.87989	-1.0942	7.87968e-20	-1.8823	-0.948955
23082578	chr18:23082578:C:G	0.000124309	-2.1903e-10	-0.950659	3.18957e-19	-2.1903e-10	-0.761307	4.54332e-19	-2.1903e-10	-1.0793
23082581	chr18:23082581:G:A	0.000100193	-2.1903e-10	-1.16633	2.04189e-19	-2.1903e-10	-1.20732	4.15634e-19	-2.1903e-10	-1.16832
23082652	chr18:23082652:T:C	0.000105763	-2.1903e-10	-1.11222	2.88467e-19	-2.1903e-10	-0.861782	4.0496e-19	-2.1903e-10	-1.19434
23082763	chr18:23082763:G:C	2.26048e-05	-1.71315	-0.94211	3.28759e-20	-1.87488	-1.15874	7.06546e-20	-1.88966	-1.05066
23083132	chr18:23083132:G:A	2.43289e-05	-1.69669	-0.885069	3.38885e-20	-1.86924	-1.13405	7.36728e-20	-1.89211	-1.00638
23083230	chr18:23083230:A:T	0.000103684	-2.1903e-10	-1.13208	2.77089e-19	-2.1903e-10	-0.902024	4.00743e-19	-2.1903e-10	-1.2048
23083596	chr18:23083596:A:T	3.00914e-05	-1.85055	-0.518636	3.24089e-18	1.68603	-0.128793	1.2455e-19	-1.71026	-0.663154
23083899	chr18:23083899:A:G	4.09256e-05	-1.46941	-0.592255	8.95279e-19	1.28862	-1.01784	1.08826e-19	-1.87391	-0.634463
23083910	chr18:23083910:C:A	0.000198732	-2.1903e-10	-0.48147	5.96188e-19	-2.1903e-10	-0.135806	5.24007e-19	-2.1903e-10	-0.936621
23084173	chr18:23084173:A:G	2.49509e-05	-1.69888	-0.857631	3.43248e-20	-1.87005	-1.12044	7.53263e-20	-1.89182	-0.984473
23084233	chr18:23084233:C:T	4.96208e-05	-1.86902	-2.58223e-10	2.22192e-18	1.17977	-2.58223e-10	2.46725e-19	-1.68985	-2.58223e-10
23084466	chr18:23084466:G:A	9.99531e-05	-2.1903e-10	-1.16873	2.05437e-19	-2.1903e-10	-1.20122	4.73703e-19	-2.1903e-10	-1.03755
23084842	chr18:23084842:A:G	9.84857e-05	-2.1903e-10	-1.18352	2.0324e-19	-2.1903e-10	-1.21197	4.08619e-19	-2.1903e-10	-1.18534
23085059	chr18:23085059:C:CA	1.57253e-05	-1.89235	-1.12581	1.15411e-19	-0.785583	-0.992281	1.64989e-19	-0.914178	-1.17807
23085981	chr18:23085981:A:C	6.87982e-05	-1.54225	-2.58223e-10	4.48189e-19	-0.421147	-2.58223e-10	6.32913e-19	-0.747793	-2.58223e-10
23086783	chr18:23086783:T:C	4.88756e-05	-1.88415	-2.58223e-10	4.98857e-19	-0.314043	-2.58223e-10	2.28066e-19	-1.76849	-2.58223e-10
23086786	chr18:23086786:C:T	3.16641e-05	-1.88897	-0.429276	1.4082e-18	0.740658	-0.0169526	1.89885e-19	-1.36845	-0.583256
23086808	chr18:23086808:C:A	0.000106821	-2.1903e-10	-1.10227	2.57212e-19	-2.1903e-10	-0.976463	3.97766e-19	-2.1903e-10	-1.21226
23087022	chr18:23087022:C:T	2.06399e-05	-1.89315	-0.85305	6.43316e-20	-1.2111	-1.15121	1.3568e-19	-1.57239	-0.715439
23087023	chr18:23087023:G:T	3.00597e-05	-1.45735	-0.912892	3.77429e-20	-1.7406	-1.15497	7.29854e-20	-1.87311	-1.03476
23087304	chr18:23087304:G:A	2.94339e-05	-1.89384	-0.497437	1.4974e-18	0.886568	-0.101442	1.68002e-19	-1.42952	-0.644626
23087757	chr18:23087757:C:T	0.000101104	-2.1903e-10	-1.15727	2.06606e-19	-2.1903e-10	-1.19555	4.84917e-19	-2.1903e-10	-1.01415
23087775	chr18:23087775:C:T	0.000119619	-2.1903e-10	-0.989116	3.0951e-19	-2.1903e-10	-0.79137	4.3394e-19	-2.1903e-10	-1.12522
23087812	chr18:23087812:G:A	2.08669e-05	-1.89377	-0.841497	6.38432e-20	-1.22304	-1.14689	1.38675e-19	-1.56348	-0.702515
23087892	chr18:23087892:T:C	2.9486e-05	-1.4859	-0.903611	3.7268e-20	-1.75724	-1.15099	7.30696e-20	-1.87915	-1.02756
23087905	chr18:23087905:T:A	3.04906e-05	-1.44317	-0.912839	3.80576e-20	-1.73216	-1.1551	7.32251e-20	-1.86998	-1.03461
23088061	chr18:23088061:A:T	6.24086e-05	-1.63972	-2.58223e-10	1.0827e-19	-1.84173	-2.58223e-10	2.01346e-19	-1.8931	-2.58223e-10
23088323	chr18:23088323:C:T	5.79387e-05	-1.71404	-2.58223e-10	2.05756e-19	-1.19967	-2.58223e-10	4.17235e-19	-1.16448	-2.58223e-10
23088828	chr18:23088828:C:T	0.000101079	-2.1903e-10	-1.15753	2.64028e-19	-2.1903e-10	-0.950308	3.9869e-19	-2.1903e-10	-1.20994
23089291	chr18:23089291:T:G	1.95332e-05	-1.87938	-0.921935	8.93306e-20	-0.947703	-1.08631	2.37002e-19	-0.782604	-0.947453
23089559	chr18:23089559:A:G	0.000129847	-2.1903e-10	-0.907071	2.31211e-19	-2.1903e-10	-1.08303	7.6658e-19	-2.1903e-10	-0.556187
23090282	chr18:23090282:C:G	9.84759e-05	-2.1903e-10	-1.18361	2.03447e-19	-2.1903e-10	-1.21096	4.05233e-19	-2.1903e-10	-1.19366
23090423	chr18:23090423:G:A	0.000101351	-2.1903e-10	-1.15483	2.65499e-19	-2.1903e-10	-0.944752	3.98947e-19	-2.1903e-10	-1.2093
23090637	chr18:23090637:C:T	0.000181282	-2.1903e-10	-0.57337	5.56479e-19	-2.1903e-10	-0.204733	6.86384e-19	-2.1903e-10	-0.666688
23090736	chr18:23090736:A:C	2.8266e-05	-1.89385	-0.537912	1.44626e-18	0.894055	-0.143682	1.62205e-19	-1.42777	-0.681489
23091354	chr18:23091354:C:A	4.02337e-05	-1.70897	-0.369757	8.01624e-20	-1.06108	-1.08123	1.67459e-19	-1.89395	-0.183435
23091603	chr18:23091603:G:A	0.000101651	-2.1903e-10	-1.15188	2.0707e-19	-2.1903e-10	-1.19331	4.15154e-19	-2.1903e-10	-1.16948
23091797	chr18:23091797:T:G	0.000118934	-2.1903e-10	-0.994853	3.06753e-19	-2.1903e-10	-0.800319	4.32368e-19	-2.1903e-10	-1.12885
23091799	chr18:23091799:T:G	0.000119625	-2.1903e-10	-0.989064	3.09252e-19	-2.1903e-10	-0.792206	4.33978e-19	-2.1903e-10	-1.12513
23092017	chr18:23092017:T:C	6.1818e-05	-1.64923	-2.58223e-10	1.05997e-19	-1.86295	-2.58223e-10	2.01432e-19	-1.89268	-2.58223e-10
23092319	chr18:23092319:T:C	2.32806e-05	-1.88709	-0.738713	2.06295e-19	-0.737274	-0.459782	2.35677e-19	-0.839878	-0.895787
23092472	chr18:23092472:G:A	0.000190441	-2.1903e-10	-0.524081	5.91866e-19	-2.1903e-10	-0.143081	7.18422e-19	-2.1903e-10	-0.621068
23092591	chr18:23092591:T:G	0.000349936	-2.1903e-10	0.0843255	3.31126e-19	-2.1903e-10	-0.723862	1.65315e-18	-2.1903e-10	0.212313
23093325	chr18:23093325:G:A	2.8182e-05	-1.89495	-0.539796	1.57651e-18	0.982515	-0.145905	1.56534e-19	-1.46167	-0.683184
23093594	chr18:23093594:G:A	0.000228871	-2.1903e-10	-0.340269	4.27827e-19	-2.1903e-10	-0.467643	8.55743e-19	-2.1903e-10	-0.446156
23093947	chr18:23093947:A:G	4.41192e-05	-1.72092	-0.265609	6.90138e-19	0.636031	-0.6255	1.41248e-19	-1.71826	-0.529353
23094160	chr18:23094160:GC:G	9.79393e-05	-2.1903e-10	-1.18908	2.08816e-19	-2.1903e-10	-1.18491	4.04884e-19	-2.1903e-10	-1.19453
23094370	chr18:23094370:G:A	9.79462e-05	-2.1903e-10	-1.18901	2.08831e-19	-2.1903e-10	-1.18483	4.04909e-19	-2.1903e-10	-1.19446
23094741	chr18:23094741:G:A	1.63125e-05	-1.84391	-1.13758	1.64708e-19	-0.519314	-0.902876	1.32681e-19	-1.14295	-1.16722
23094797	chr18:23094797:C:T	1.66386e-05	-1.78425	-1.17745	1.43377e-18	1.94377	-1.20207	6.9533e-20	-1.81452	-1.1418
23095546	chr18:23095546:C:T	0.000107848	-2.1903e-10	-1.0927	2.70805e-19	-2.1903e-10	-0.924961	4.58449e-19	-2.1903e-10	-1.07028
23095750	chr18:23095750:C:T	9.89838e-05	-2.1903e-10	-1.17847	2.03751e-19	-2.1903e-10	-1.20946	4.06724e-19	-2.1903e-10	-1.18999
23096172	chr18:23096172:C:T	0.00037054	0.141535	-2.58223e-10	2.79117e-19	-0.89473	-2.58223e-10	3.00924e-16	5.41649	-2.58223e-10
23096262	chr18:23096262:T:A	9.88374e-05	-2.1903e-10	-1.17995	2.0366e-19	-2.1903e-10	-1.20991	4.06229e-19	-2.1903e-10	-1.19121
23096561	chr18:23096561:C:T	9.90477e-05	-2.1903e-10	-1.17782	2.03794e-19	-2.1903e-10	-1.20925	4.06913e-19	-2.1903e-10	-1.18953
23096731	chr18:23096731:T:G	9.59217e-05	-2.1903e-10	-1.20989	2.04306e-19	-2.1903e-10	-1.20674	3.97688e-19	-2.1903e-10	-1.21246
23096901	chr18:23096901:T:C	9.67641e-05	-2.1903e-10	-1.20115	2.03172e-19	-2.1903e-10	-1.21231	3.99728e-19	-2.1903e-10	-1.20734
23097275	chr18:23097275:C:A	9.65471e-05	-2.1903e-10	-1.2034	2.03304e-19	-2.1903e-10	-1.21166	3.99121e-19	-2.1903e-10	-1.20886
23097306	chr18:23097306:G:A	3.60629e-05	-1.89187	-0.296292	3.14156e-20	-1.89499	-1.18407	1.09532e-17	1.96875	0.134518
23097407	chr18:23097407:G:A	9.76857e-05	-2.1903e-10	-1.19167	2.03091e-19	-2.1903e-10	-1.21271	4.026e-19	-2.1903e-10	-1.20018
23097637	chr18:23097637:G:A	0.000227481	-2.1903e-10	-0.346358	4.83802e-19	-2.1903e-10	-0.344686	1.00712e-18	-2.1903e-10	-0.283275
23097642	chr18:23097642:C:T	0.000150652	-2.1903e-10	-0.758452	3.20195e-19	-2.1903e-10	-0.757431	6.55937e-19	-2.1903e-10	-0.712061
23097643	chr18:23097643:A:G	0.000157417	-2.1903e-10	-0.714528	3.34694e-19	-2.1903e-10	-0.713145	6.86745e-19	-2.1903e-10	-0.666163
23097822	chr18:23097822:G:A	7.0727e-05	-1.5146	-2.58223e-10	3.87361e-19	-0.567005	-2.58223e-10	1.07083e-18	-0.221936	-2.58223e-10
23098136	chr18:23098136:CT:C	9.69685e-05	-2.1903e-10	-1.19904	2.03101e-19	-2.1903e-10	-1.21266	4.00314e-19	-2.1903e-10	-1.20588
23098138	chr18:23098138:C:A	9.6969e-05	-2.1903e-10	-1.19904	2.031e-19	-2.1903e-10	-1.21266	4.00318e-19	-2.1903e-10	-1.20587
23098466	chr18:23098466:T:C	9.83309e-05	-2.1903e-10	-1.18509	2.03156e-19	-2.1903e-10	-1.21239	4.05802e-19	-2.1903e-10	-1.19226
23098472	chr18:23098472:A:T	0.000201046	-2.1903e-10	-0.46989	5.79292e-19	-2.1903e-10	-0.164555	7.87587e-19	-2.1903e-10	-0.529152
23098829	chr18:23098829:G:A	9.57262e-05	-2.1903e-10	-1.21193	2.09066e-19	-2.1903e-10	-1.18371	3.97543e-19	-2.1903e-10	-1.21282
23098838	chr18:23098838:T:C	9.77882e-05	-2.1903e-10	-1.19062	2.38869e-19	-2.1903e-10	-1.05045	3.9756e-19	-2.1903e-10	-1.21278
23099504	chr18:23099504:C:T	9.64528e-05	-2.1903e-10	-1.20437	2.03762e-19	-2.1903e-10	-1.20941	3.98746e-19	-2.1903e-10	-1.2098
23099896	chr18:23099896:A:C	1.97634e-05	-1.89119	-0.898405	6.72973e-20	-1.691	-0.626247	1.14213e-19	-1.62273	-0.837328
23100168	chr18:23100168:A:G	0.000126642	-2.1903e-10	-0.932062	3.38591e-19	-2.1903e-10	-0.701568	4.93992e-19	-2.1903e-10	-0.995607
23100328	chr18:23100328:A:G	7.20013e-05	-1.88231	0.385569	3.56375e-19	-1.88139	1.23102	4.9166e-19	-1.63242	0.632078
23100341	chr18:23100341:C:T	1.79219e-05	-1.81822	-1.06918	3.41561e-16	7.17381	-0.958895	2.07545e-18	1.54186	-1.10205
23100477	chr18:23100477:T:A	9.57419e-05	-2.1903e-10	-1.21177	2.03882e-19	-2.1903e-10	-1.20882	3.9948e-19	-2.1903e-10	-1.20796
23100495	chr18:23100495:C:T	0.000144065	-2.1903e-10	-0.803161	4.65103e-19	-2.1903e-10	-0.384102	5.5764e-19	-2.1903e-10	-0.874413
23100525	chr18:23100525:A:G	3.19793e-05	-1.85679	-0.451544	2.57855e-18	1.64829	-0.319672	1.34261e-19	-1.67207	-0.626271
23100655	chr18:23100655:C:T	2.80478e-05	-1.89473	-0.544792	3.91439e-19	0.277548	-0.834079	8.03592e-14	11.4524	-0.448493
23101208	chr18:23101208:C:T	1.53769e-05	-1.83979	-1.20077	7.13339e-20	-1.09366	-1.16533	6.09418e-20	-1.89303	-1.19518
23101389	chr18:23101389:A:G	2.11145e-05	-1.84267	-0.880796	1.07762e-18	1.65164	-1.1955	1.61973e-16	5.53396	-0.7369
23101492	chr18:23101492:A:C	0.000138659	-2.1903e-10	-0.841406	2.36699e-19	-2.1903e-10	-1.05957	9.11763e-19	-2.1903e-10	-0.382745
23101611	chr18:23101611:C:T	0.000170866	-2.1903e-10	-0.632549	3.79924e-19	-2.1903e-10	-0.586391	7.41354e-19	-2.1903e-10	-0.589648
23101937	chr18:23101937:T:C	0.00011118	-2.1903e-10	-1.06228	2.84119e-19	-2.1903e-10	-0.876969	4.74122e-19	-2.1903e-10	-1.03666
23102092	chr18:23102092:A:G	0.00017232	-2.1903e-10	-0.624072	4.94665e-19	-2.1903e-10	-0.32248	5.58352e-19	-2.1903e-10	-0.873137
23102288	chr18:23102288:G:C	2.82731e-05	-1.89245	-0.53906	2.13917e-18	1.28222	-0.140415	1.47187e-19	-1.5218	-0.684617
23102416	chr18:23102416:G:A	0.00011203	-2.1903e-10	-1.05466	2.87232e-19	-2.1903e-10	-0.866072	4.78028e-19	-2.1903e-10	-1.02846
23102587	chr18:23102587:G:A	0.000132936	-2.1903e-10	-0.883555	2.38044e-19	-2.1903e-10	-1.0539	5.36199e-19	-2.1903e-10	-0.913621
23102657	chr18:23102657:C:T	3.56182e-05	-1.73673	-0.463835	5.89859e-19	-0.0537826	-0.0926962	7.10575e-19	-0.21483	-0.417222
23102740	chr18:23102740:C:T	2.65138e-05	-1.75081	-0.744955	1.22225e-17	4.01674	-1.13207	1.62244e-14	9.74643	-0.342527
23102794	chr18:23102794:C:A	2.68824e-05	-1.71921	-0.762748	1.01258e-17	3.8211	-1.12461	2.06519e-14	10.0112	-0.366006
23102847	chr18:23102847:G:T	0.000333195	-2.1903e-10	0.0353032	3.10035e-19	-2.1903e-10	-0.789677	1.08054e-18	-2.1903e-10	-0.212912
23103015	chr18:23103015:A:T	0.000103289	-2.1903e-10	-1.1359	2.06834e-19	-2.1903e-10	-1.19445	4.36329e-19	-2.1903e-10	-1.11973
23103045	chr18:23103045:A:G	0.000103925	-2.1903e-10	-1.12976	2.03101e-19	-2.1903e-10	-1.21266	5.05014e-19	-2.1903e-10	-0.973539
23103129	chr18:23103129:T:C	9.61147e-05	-2.1903e-10	-1.20788	2.06299e-19	-2.1903e-10	-1.19704	4.35132e-19	-2.1903e-10	-1.12248
23103189	chr18:23103189:T:C	1.56136e-05	-1.81906	-1.20622	5.65338e-20	-1.4376	-1.05392	9.86719e-20	-1.40608	-1.20024
23103435	chr18:23103435:T:C	1.56661e-05	-1.82111	-1.20082	5.75781e-20	-1.44258	-1.03064	9.75422e-20	-1.41205	-1.20579
23103566	chr18:23103566:C:T	0.000121188	-2.1903e-10	-0.976086	2.38243e-19	-2.1903e-10	-1.05307	4.88417e-19	-2.1903e-10	-1.00696
23103706	chr18:23103706:C:T	0.00011384	-2.1903e-10	-1.03864	2.26432e-19	-2.1903e-10	-1.10392	4.60975e-19	-2.1903e-10	-1.06478
23103734	chr18:23103734:G:C	0.00014206	-2.1903e-10	-0.817177	2.3572e-19	-2.1903e-10	-1.06372	6.13776e-19	-2.1903e-10	-0.778496
23103836	chr18:23103836:T:A	0.000105713	-2.1903e-10	-1.1127	2.06116e-19	-2.1903e-10	-1.19792	4.53746e-19	-2.1903e-10	-1.08059
23104106	chr18:23104106:T:C	0.000117718	-2.1903e-10	-1.00513	2.21352e-19	-2.1903e-10	-1.12661	6.69718e-19	-2.1903e-10	-0.691268
23104246	chr18:23104246:G:A	1.69844e-05	-1.73953	-1.2016	3.61218e-19	0.454053	-1.09093	2.30684e-19	-0.59104	-1.16604
23104269	chr18:23104269:A:G	1.49109e-05	-1.86453	-1.2068	1.37315e-19	-0.505105	-1.09898	1.64814e-19	-0.905277	-1.18803
23104338	chr18:23104338:C:T	0.000142568	-2.1903e-10	-0.813604	2.3612e-19	-2.1903e-10	-1.06202	6.16419e-19	-2.1903e-10	-0.774199
23104370	chr18:23104370:T:C	9.98701e-05	-2.1903e-10	-1.16956	2.03066e-19	-2.1903e-10	-1.21283	4.09816e-19	-2.1903e-10	-1.18242
23104698	chr18:23104698:C:G	1.55577e-05	-1.8217	-1.20718	5.58261e-20	-1.44543	-1.0587	9.82239e-20	-1.41249	-1.19838
23104779	chr18:23104779:C:T	3.03035e-05	-1.81736	-0.544806	1.79407e-19	-1.45075	0.114043	1.4865e-19	-1.39072	-0.805816
23104843	chr18:23104843:G:A	2.52857e-05	-1.64175	-0.901434	7.21485e-18	3.40569	-1.04815	2.9629e-14	10.5902	-0.584103
23105126	chr18:23105126:G:T	2.02996e-05	-1.88928	-0.873547	1.38155e-17	4.0797	-1.07251	9.714e-16	7.13604	-0.547668
23105528	chr18:23105528:C:T	0.00010789	-2.1903e-10	-1.09231	2.10138e-19	-2.1903e-10	-1.1786	5.78948e-19	-2.1903e-10	-0.836914
23106439	chr18:23106439:A:G	9.93785e-05	-2.1903e-10	-1.17449	2.10565e-19	-2.1903e-10	-1.17657	4.5585e-19	-2.1903e-10	-1.07596
23106637	chr18:23106637:A:G	0.000191782	-2.1903e-10	-0.517068	3.06981e-19	-2.1903e-10	-0.799576	7.329e-19	-2.1903e-10	-0.601117
23106815	chr18:23106815:C:T	0.000103746	-2.1903e-10	-1.13148	2.04296e-19	-2.1903e-10	-1.20679	4.23383e-19	-2.1903e-10	-1.14985
23107166	chr18:23107166:A:G	5.60026e-05	-1.74803	-2.58223e-10	1.92594e-19	-1.26578	-2.58223e-10	4.04465e-19	-1.19556	-2.58223e-10
23107236	chr18:23107236:T:C	0.000209859	-2.1903e-10	-0.426992	3.29023e-19	-2.1903e-10	-0.730234	7.98495e-19	-2.1903e-10	-0.515397
23107276	chr18:23107276:G:A	0.000107162	-2.1903e-10	-1.09909	2.88475e-19	-2.1903e-10	-0.861753	3.98884e-19	-2.1903e-10	-1.20945
23107548	chr18:23107548:A:G	1.80838e-05	-1.74558	-1.13282	7.66841e-20	-1.26854	-0.918125	1.13156e-19	-1.25837	-1.21099
23107951	chr18:23107951:T:C	9.8662e-05	-2.1903e-10	-1.18173	2.03911e-19	-2.1903e-10	-1.20868	4.7694e-19	-2.1903e-10	-1.03073
23108378	chr18:23108378:G:A	9.97229e-05	-2.1903e-10	-1.17103	2.11235e-19	-2.1903e-10	-1.17339	4.59055e-19	-2.1903e-10	-1.06895
23108885	chr18:23108885:C:T	5.61918e-05	-1.74465	-2.58223e-10	1.94751e-19	-1.25464	-2.58223e-10	4.14331e-19	-1.17146	-2.58223e-10
23108972	chr18:23108972:T:G	1.68722e-05	-1.7741	-1.17365	6.78216e-20	-1.32343	-0.986055	1.07043e-19	-1.3132	-1.2117
23109127	chr18:23109127:G:T	9.97229e-05	-2.1903e-10	-1.17103	2.11235e-19	-2.1903e-10	-1.17339	4.59055e-19	-2.1903e-10	-1.06895
23109268	chr18:23109268:G:A	1.58381e-05	-1.80842	-1.20259	5.07202e-20	-1.50344	-1.09659	4.05925e-19	0.00392603	-1.19588
23109751	chr18:23109751:T:C	1.59972e-05	-1.80108	-1.19993	4.95169e-20	-1.51877	-1.10528	4.21135e-19	0.0373338	-1.19251
23109813	chr18:23109813:T:G	9.74364e-05	-2.1903e-10	-1.19423	2.06635e-19	-2.1903e-10	-1.19541	4.38232e-19	-2.1903e-10	-1.11538
23109833	chr18:23109833:G:A	5.79392e-05	-1.71403	-2.58223e-10	2.07064e-19	-1.19334	-2.58223e-10	4.41086e-19	-1.10889	-2.58223e-10
23109841	chr18:23109841:G:A	4.9275e-05	-1.87601	-2.58223e-10	1.62528e-19	-1.43551	-2.58223e-10	3.36709e-19	-1.37891	-2.58223e-10
23109842	chr18:23109842:A:G	1.70023e-05	-1.76756	-1.17251	6.87713e-20	-1.31199	-0.983583	1.0831e-19	-1.3012	-1.21192
23110243	chr18:23110243:A:G	5.57092e-05	-1.75328	-2.58223e-10	1.91205e-19	-1.27302	-2.58223e-10	4.06122e-19	-1.19147	-2.58223e-10
23110376	chr18:23110376:T:C	9.80281e-05	-2.1903e-10	-1.18817	2.07856e-19	-2.1903e-10	-1.18951	4.44071e-19	-2.1903e-10	-1.10214
23110739	chr18:23110739:A:C	1.70099e-05	-1.76768	-1.17195	6.88032e-20	-1.31271	-0.982402	1.08258e-19	-1.3016	-1.21201
23110792	chr18:23110792:C:T	1.61144e-05	-1.79017	-1.20354	3.31969e-19	0.109406	-0.830727	9.08563e-20	-1.49661	-1.19223
23111299	chr18:23111299:C:T	1.60666e-05	-1.80158	-1.19511	3.34186e-19	0.15984	-0.874505	8.99244e-20	-1.51878	-1.18037
23111570	chr18:23111570:A:G	1.6908e-05	-1.77643	-1.16921	6.79518e-20	-1.33155	-0.976011	1.06097e-19	-1.32143	-1.21234
23111826	chr18:23111826:A:G	9.75523e-05	-2.1903e-10	-1.19304	2.06875e-19	-2.1903e-10	-1.19425	4.39446e-19	-2.1903e-10	-1.11261
23111960	chr18:23111960:G:A	1.49749e-05	-1.85422	-1.21283	8.06779e-19	1.08019	-0.9135	6.20005e-20	-1.87125	-1.19974
23112009	chr18:23112009:G:T	1.52423e-05	-1.84838	-1.20097	6.91702e-19	1.03705	-1.02426	6.42852e-20	-1.86512	-1.16968
23112022	chr18:23112022:C:T	1.70797e-05	-1.76578	-1.16976	6.94393e-20	-1.30862	-0.977292	1.08674e-19	-1.29749	-1.21228
23112139	chr18:23112139:C:T	1.87402e-05	-1.80127	-1.04149	7.76969e-20	-1.40591	-0.767633	1.04003e-19	-1.37699	-1.17672
23112153	chr18:23112153:C:T	0.000103107	-2.1903e-10	-1.13766	2.68509e-19	-2.1903e-10	-0.933479	4.03069e-19	-2.1903e-10	-1.19902
23112194	chr18:23112194:T:C	9.65783e-05	-2.1903e-10	-1.20307	2.04889e-19	-2.1903e-10	-1.2039	4.28652e-19	-2.1903e-10	-1.13748
23112226	chr18:23112226:G:A	1.43773e-05	-1.89501	-1.21277	1.40099e-18	1.63015	-0.911574	6.21282e-20	-1.86621	-1.20271
23112336	chr18:23112336:T:C	0.000149689	-2.1903e-10	-0.764869	2.4317e-19	-2.1903e-10	-1.0326	6.49088e-19	-2.1903e-10	-0.722557
23112962	chr18:23112962:T:C	1.51306e-05	-1.85185	-1.20486	6.98957e-19	1.03247	-1.00924	6.37348e-20	-1.86609	-1.17731
23113002	chr18:23113002:TC:T	1.68913e-05	-1.87888	-1.06774	9.25639e-17	5.81458	-0.90529	2.37882e-15	8.32695	-0.842962
23113019	chr18:23113019:A:G	1.68792e-05	-1.77218	-1.17516	6.76029e-20	-1.32247	-0.990246	1.07359e-19	-1.31048	-1.21147
23113170	chr18:23113170:T:C	1.73776e-05	-1.79164	-1.1266	2.86549e-19	0.123986	-0.992436	9.86448e-20	-1.5034	-1.1032
23113433	chr18:23113433:CATT:C	1.46904e-05	-1.87341	-1.21283	9.53441e-19	1.25046	-0.916741	6.13432e-20	-1.88228	-1.19936
23113833	chr18:23113833:T:C	1.64203e-05	-1.79128	-1.18363	4.75811e-20	-1.52452	-1.13941	4.20707e-19	0.0173757	-1.17357
23114259	chr18:23114259:C:T	9.78277e-05	-2.1903e-10	-1.19022	2.07437e-19	-2.1903e-10	-1.19154	4.42127e-19	-2.1903e-10	-1.10653
23114959	chr18:23114959:A:G	0.000111144	-2.1903e-10	-1.0626	2.06956e-19	-2.1903e-10	-1.19386	5.93654e-19	-2.1903e-10	-0.81183
23115088	chr18:23115088:T:G	0.000106116	-2.1903e-10	-1.10889	2.10521e-19	-2.1903e-10	-1.17677	4.32154e-19	-2.1903e-10	-1.12934
23115479	chr18:23115479:A:C	2.0089e-05	-1.86548	-0.907772	4.33295e-20	-1.58276	-1.17477	1.43419e-19	-1.52394	-0.708416
23115518	chr18:23115518:A:G	1.75035e-05	-1.70297	-1.20806	6.93329e-20	-1.18865	-1.09879	1.28121e-19	-1.16008	-1.18507
23115828	chr18:23115828:G:A	5.07672e-05	-1.84618	-2.58223e-10	3.58346e-18	1.65772	-2.58223e-10	2.37805e-19	-1.72667	-2.58223e-10
23115964	chr18:23115964:T:C	5.9932e-05	-1.68022	-2.58223e-10	2.21509e-19	-1.1259	-2.58223e-10	4.74969e-19	-1.03488	-2.58223e-10
23116116	chr18:23116116:C:G	1.69227e-05	-1.73823	-1.20654	4.41492e-19	0.0590694	-0.495271	8.26144e-20	-1.61911	-1.16483
23116328	chr18:23116328:C:T	4.86262e-05	-1.88926	-2.58223e-10	1.18059e-19	-1.75518	-2.58223e-10	2.48514e-19	-1.68263	-2.58223e-10
23116337	chr18:23116337:C:T	1.85226e-05	-1.89493	-0.959502	7.67058e-20	-1.08379	-1.1026	2.71972e-19	-0.568447	-1.02398
23116422	chr18:23116422:C:T	1.51352e-05	-1.84488	-1.21153	7.30902e-19	1.01649	-0.948574	6.31421e-20	-1.86194	-1.1908
23116806	chr18:23116806:G:A	9.76386e-05	-2.1903e-10	-1.19215	2.06337e-19	-2.1903e-10	-1.19685	4.46518e-19	-2.1903e-10	-1.09665
23117006	chr18:23117006:C:T	0.000139529	-2.1903e-10	-0.835155	2.45069e-19	-2.1903e-10	-1.02482	5.97622e-19	-2.1903e-10	-0.805168
23117022	chr18:23117022:C:T	9.70941e-05	-2.1903e-10	-1.19775	2.05959e-19	-2.1903e-10	-1.19869	4.34645e-19	-2.1903e-10	-1.1236
23117108	chr18:23117108:C:T	0.000102159	-2.1903e-10	-1.1469	2.03844e-19	-2.1903e-10	-1.20901	4.35034e-19	-2.1903e-10	-1.1227
23117593	chr18:23117593:A:G	9.74494e-05	-2.1903e-10	-1.19409	2.05986e-19	-2.1903e-10	-1.19855	4.44442e-19	-2.1903e-10	-1.10131
23117649	chr18:23117649:G:A	0.000129933	-2.1903e-10	-0.906408	2.42952e-19	-2.1903e-10	-1.0335	5.57158e-19	-2.1903e-10	-0.875277
23117972	chr18:23117972:A:G	9.776e-05	-2.1903e-10	-1.19091	2.06563e-19	-2.1903e-10	-1.19576	4.47825e-19	-2.1903e-10	-1.09372
23118316	chr18:23118316:T:C	9.70934e-05	-2.1903e-10	-1.19775	2.05957e-19	-2.1903e-10	-1.19869	4.34637e-19	-2.1903e-10	-1.12361
23118908	chr18:23118908:G:A	1.66338e-05	-1.87069	-1.09131	1.69748e-18	0.922896	-0.01236	7.42614e-20	-1.76582	-1.12472
23119006	chr18:23119006:C:T	0.000153502	-2.1903e-10	-0.739711	3.03453e-19	-2.1903e-10	-0.811135	6.07885e-19	-2.1903e-10	-0.788141
23119966	chr18:23119966:G:A	1.62441e-05	-1.87191	-1.11378	9.54042e-17	5.75062	-0.811106	2.78967e-15	8.55698	-0.913675
23119976	chr18:23119976:C:T	0.000561062	-2.1903e-10	0.556406	1.265e-18	-2.1903e-10	0.616464	2.1905e-18	-2.1903e-10	0.493758
23120187	chr18:23120187:C:T	0.000205367	-2.1903e-10	-0.448629	3.35735e-19	-2.1903e-10	-0.710039	1.34342e-18	-2.1903e-10	0.00484955
23120259	chr18:23120259:G:C	2.47281e-05	-1.89025	-0.675233	8.62101e-19	0.55167	-0.318659	1.48037e-19	-1.39548	-0.805185
23120342	chr18:23120342:T:C	9.60957e-05	-2.1903e-10	-1.20808	2.21128e-19	-2.1903e-10	-1.12762	4.01689e-19	-2.1903e-10	-1.20245
23120483	chr18:23120483:A:G	1.5195e-05	-1.84316	-1.2093	7.74048e-18	2.67995	-0.252097	1.09423e-19	-1.29069	-1.21222
23120561	chr18:23120561:T:A	9.7007e-05	-2.1903e-10	-1.19864	2.07004e-19	-2.1903e-10	-1.19362	4.34899e-19	-2.1903e-10	-1.12301
23120810	chr18:23120810:C:T	9.64665e-05	-2.1903e-10	-1.20423	2.32429e-19	-2.1903e-10	-1.07778	3.98081e-19	-2.1903e-10	-1.21147
23120853	chr18:23120853:G:C	0.00010217	-2.1903e-10	-1.14679	2.05749e-19	-2.1903e-10	-1.19971	4.17974e-19	-2.1903e-10	-1.16271
23121211	chr18:23121211:A:G	2.37349e-05	-1.41716	-1.18932	1.84722e-18	2.18321	-1.18814	8.96371e-16	7.61632	-1.10834
23121462	chr18:23121462:A:G	1.50391e-05	-1.89115	-1.17162	1.12718e-18	1.59802	-1.09691	6.55214e-20	-1.89412	-1.12163
23121915	chr18:23121915:C:G	1.7326e-05	-1.741	-1.18021	4.35609e-20	-1.59312	-1.15908	5.43744e-19	0.290972	-1.19062
23122033	chr18:23122033:G:T	0.000104513	-2.1903e-10	-1.12412	2.19638e-19	-2.1903e-10	-1.13438	5.08759e-19	-2.1903e-10	-0.966152
23122165	chr18:23122165:C:G	1.53299e-05	-1.83171	-1.21191	4.58481e-19	0.309441	-0.707883	8.28974e-20	-1.57438	-1.20614
23122617	chr18:23122617:G:A	9.98695e-05	-2.1903e-10	-1.16956	2.35153e-19	-2.1903e-10	-1.06613	3.981e-19	-2.1903e-10	-1.21142
23122762	chr18:23122762:G:A	0.000115378	-2.1903e-10	-1.02521	3.02605e-19	-2.1903e-10	-0.813932	4.92812e-19	-2.1903e-10	-0.997998
23122873	chr18:23122873:T:C	1.57645e-05	-1.87655	-1.13912	1.07611e-16	5.80139	-0.741478	2.63726e-15	8.5451	-0.957975
23123153	chr18:23123153:G:A	5.60311e-05	-1.74752	-2.58223e-10	1.93802e-19	-1.25952	-2.58223e-10	4.12055e-19	-1.17697	-2.58223e-10
23123585	chr18:23123585:C:A	0.00054215	-2.1903e-10	0.522116	5.12224e-19	-2.1903e-10	-0.287599	2.5894e-18	-2.1903e-10	0.661057
23124266	chr18:23124266:T:G	1.58969e-05	-1.84531	-1.16199	4.16163e-19	0.66799	-1.16327	6.73158e-14	11.879	-1.05223
23124313	chr18:23124313:A:G	0.000106955	-2.1903e-10	-1.10102	2.19754e-19	-2.1903e-10	-1.13385	5.19256e-19	-2.1903e-10	-0.945729
23124388	chr18:23124388:T:C	0.000106072	-2.1903e-10	-1.10931	2.18069e-19	-2.1903e-10	-1.14155	5.1277e-19	-2.1903e-10	-0.958299
23124395	chr18:23124395:C:T	0.000133378	-2.1903e-10	-0.880238	2.03217e-19	-2.1903e-10	-1.21209	4.90571e-19	-2.1903e-10	-1.00256
23124497	chr18:23124497:G:A	5.69422e-05	-1.73139	-2.58223e-10	2.0043e-19	-1.2259	-2.58223e-10	4.27008e-19	-1.14132	-2.58223e-10
23124503	chr18:23124503:G:A	4.84202e-05	-1.89351	-2.58223e-10	1.21642e-19	-1.72528	-2.58223e-10	2.61577e-19	-1.6314	-2.58223e-10
23125124	chr18:23125124:G:A	1.47308e-05	-1.89435	-1.18914	1.35671e-18	1.77981	-1.09335	6.41826e-20	-1.89501	-1.14139
23125156	chr18:23125156:G:A	0.000105051	-2.1903e-10	-1.11898	2.16387e-19	-2.1903e-10	-1.14929	5.04756e-19	-2.1903e-10	-0.97405
23125194	chr18:23125194:G:A	0.000104258	-2.1903e-10	-1.12656	2.15206e-19	-2.1903e-10	-1.15477	4.98721e-19	-2.1903e-10	-0.98608
23125221	chr18:23125221:C:T	9.56617e-05	-2.1903e-10	-1.21261	2.31289e-19	-2.1903e-10	-1.08269	4.27729e-19	-2.1903e-10	-1.13964
23125346	chr18:23125346:G:A	9.99623e-05	-2.1903e-10	-1.16863	2.0848e-19	-2.1903e-10	-1.18652	4.6324e-19	-2.1903e-10	-1.05988
23125468	chr18:23125468:ATTC:A	9.81516e-05	-2.1903e-10	-1.18691	2.36342e-19	-2.1903e-10	-1.06108	4.02174e-19	-2.1903e-10	-1.20124
23125684	chr18:23125684:GGTTCA:G	2.6358e-05	-1.6588	-0.842852	3.09586e-19	0.228771	-1.0199	0.00028909	33.3399	-0.332551
23126225	chr18:23126225:C:T	9.902e-05	-2.1903e-10	-1.1781	2.03174e-19	-2.1903e-10	-1.2123	4.0723e-19	-2.1903e-10	-1.18875
23126657	chr18:23126657:C:T	7.7748e-05	-1.41995	-2.58223e-10	3.42435e-19	-0.690279	-2.58223e-10	2.44873e-19	-1.69739	-2.58223e-10
23126734	chr18:23126734:CA:C	0.000101222	-2.1903e-10	-1.15611	2.60271e-19	-2.1903e-10	-0.964637	4.08333e-19	-2.1903e-10	-1.18604
23127151	chr18:23127151:C:T	1.87442e-05	-1.83427	-1.00827	1.19869e-16	6.23261	-1.06482	3.52447e-14	10.9662	-0.786548
23127612	chr18:23127612:T:TA	2.29432e-05	-1.78272	-0.857684	1.47169e-17	2.6009	0.469494	2.59915e-17	3.95868	-0.991282
23128357	chr18:23128357:G:A	3.32625e-05	-1.81518	-0.453814	9.70564e-19	0.995922	-0.644407	0.000140263	32.0575	0.22662
23128607	chr18:23128607:T:C	0.000205232	-2.1903e-10	-0.449283	7.17269e-19	-2.1903e-10	0.0490894	8.94666e-19	-2.1903e-10	-0.401675
23129057	chr18:23129057:G:A	1.59316e-05	-1.88583	-1.11929	6.92438e-16	7.80784	-0.886231	5.4001e-15	9.26815	-0.964345
23129159	chr18:23129159:A:C	3.46186e-05	-1.78984	-0.439191	8.56758e-19	0.858063	-0.631269	0.000238044	32.5666	0.24653
23129167	chr18:23129167:G:A	9.90269e-05	-2.1903e-10	-1.17803	2.03177e-19	-2.1903e-10	-1.21228	4.07272e-19	-2.1903e-10	-1.18865
23129465	chr18:23129465:G:A	2.45459e-05	-1.81135	-0.761529	1.07215e-17	2.36058	0.393063	2.86527e-17	3.78582	-0.720941
23129512	chr18:23129512:A:AG	0.000121505	-2.1903e-10	-0.973467	3.26438e-19	-2.1903e-10	-0.738121	5.20945e-19	-2.1903e-10	-0.942482
23130191	chr18:23130191:C:T	1.93704e-05	-1.84224	-0.967437	1.2643e-16	6.32336	-1.10227	3.31729e-14	10.8466	-0.727501
23130351	chr18:23130351:A:T	0.000103435	-2.1903e-10	-1.13448	2.04494e-19	-2.1903e-10	-1.20582	4.22509e-19	-2.1903e-10	-1.15192
23130525	chr18:23130525:C:T	9.5994e-05	-2.1903e-10	-1.20914	2.20877e-19	-2.1903e-10	-1.12875	4.00955e-19	-2.1903e-10	-1.20428
23130616	chr18:23130616:T:G	9.82612e-05	-2.1903e-10	-1.1858	2.03286e-19	-2.1903e-10	-1.21175	4.15817e-19	-2.1903e-10	-1.16788
23130935	chr18:23130935:G:A	0.000130588	-2.1903e-10	-0.90138	2.43926e-19	-2.1903e-10	-1.0295	5.60494e-19	-2.1903e-10	-0.869307
23131078	chr18:23131078:T:C	9.78307e-05	-2.1903e-10	-1.19019	2.03096e-19	-2.1903e-10	-1.21269	4.03238e-19	-2.1903e-10	-1.1986
23131399	chr18:23131399:C:A	2.86326e-05	-1.7683	-0.650582	1.02544e-17	2.97598	-0.266878	1.04062e-19	-1.76492	-0.78822
23131516	chr18:23131516:G:A	9.90269e-05	-2.1903e-10	-1.17803	2.03177e-19	-2.1903e-10	-1.21228	4.07272e-19	-2.1903e-10	-1.18865
23131813	chr18:23131813:C:T	9.56399e-05	-2.1903e-10	-1.21284	2.12429e-19	-2.1903e-10	-1.16776	3.98299e-19	-2.1903e-10	-1.21092
23132060	chr18:23132060:A:G	7.69092e-05	-1.4308	-2.58223e-10	3.38334e-19	-0.702328	-2.58223e-10	7.61585e-19	-0.562724	-2.58223e-10
23132467	chr18:23132467:A:G	9.5678e-05	-2.1903e-10	-1.21244	2.16471e-19	-2.1903e-10	-1.14891	3.98559e-19	-2.1903e-10	-1.21027
23132902	chr18:23132902:T:C	0.000254508	-2.1903e-10	-0.234094	4.55977e-19	-2.1903e-10	-0.40392	1.09894e-18	-2.1903e-10	-0.196028
23133148	chr18:23133148:T:G	9.56441e-05	-2.1903e-10	-1.21279	2.10489e-19	-2.1903e-10	-1.17693	3.98118e-19	-2.1903e-10	-1.21138
23133232	chr18:23133232:C:T	0.000224129	-2.1903e-10	-0.361203	6.72497e-19	-2.1903e-10	-0.015364	9.95378e-19	-2.1903e-10	-0.295003
23133492	chr18:23133492:G:A	3.99594e-05	-1.88092	-0.20464	2.13678e-11	16.8019	0.456893	5.71052e-18	1.79072	-0.338784
23134671	chr18:23134671:G:A	5.73019e-05	-1.72509	-2.58223e-10	1.35237e-18	0.683249	-2.58223e-10	8.77502e-19	-0.421047	-2.58223e-10
23136102	chr18:23136102:G:A	0.000104247	-2.1903e-10	-1.12666	2.04345e-19	-2.1903e-10	-1.20655	4.27573e-19	-2.1903e-10	-1.14
23136796	chr18:23136796:G:A	0.000180823	-2.1903e-10	-0.575905	2.566e-19	-2.1903e-10	-0.978844	8.18194e-19	-2.1903e-10	-0.491027
23136841	chr18:23136841:C:T	1.48402e-05	-1.87075	-1.20534	4.15824e-18	2.78553	-0.979048	0.985096	41.5115	-0.370356
23136907	chr18:23136907:C:G	0.000101805	-2.1903e-10	-1.15037	2.03913e-19	-2.1903e-10	-1.20867	4.18601e-19	-2.1903e-10	-1.16121
23136998	chr18:23136998:G:A	5.57012e-05	-1.75342	-2.58223e-10	1.91991e-19	-1.26891	-2.58223e-10	4.14135e-19	-1.17193	-2.58223e-10
23137233	chr18:23137233:C:A	0.000373766	-2.1903e-10	0.150204	3.88424e-19	-2.1903e-10	-0.564264	1.32681e-18	-2.1903e-10	-0.00759069
23137751	chr18:23137751:C:T	9.79114e-05	-2.1903e-10	-1.18936	2.03779e-19	-2.1903e-10	-1.20933	4.12567e-19	-2.1903e-10	-1.17573
23138854	chr18:23138854:T:A	1.52943e-05	-1.85579	-1.19015	0.540338	39.6497	1.56271	8.76202e-18	3.06646	-1.1864
23138918	chr18:23138918:A:G	0.000318017	-2.1903e-10	-0.0113211	3.47875e-19	-2.1903e-10	-0.674519	1.13993e-18	-2.1903e-10	-0.159401
23138933	chr18:23138933:C:T	1.52159e-05	-1.86012	-1.19096	0.459662	39.4976	1.55303	9.1984e-18	3.11407	-1.18541
23139350	chr18:23139350:C:G	0.000163134	-2.1903e-10	-0.678851	2.74233e-19	-2.1903e-10	-0.912385	7.52038e-19	-2.1903e-10	-0.575339
23139512	chr18:23139512:G:T	0.000273656	-2.1903e-10	-0.161553	2.50389e-19	-2.1903e-10	-1.00334	9.2442e-19	-2.1903e-10	-0.36896
23139621	chr18:23139621:T:C	1.48946e-05	-1.88438	-1.18805	1.68838e-15	8.85095	-1.03803	6.44726e-20	-1.84229	-1.18959
23139796	chr18:23139796:T:C	2.24254e-05	-1.88111	-0.782124	3.37827e-18	2.03379	-0.43503	1.18729e-19	-1.51741	-0.90387
23139813	chr18:23139813:C:T	0.000118573	-2.1903e-10	-0.997899	2.14973e-19	-2.1903e-10	-1.15585	5.87534e-19	-2.1903e-10	-0.822192
23140052	chr18:23140052:G:A	0.000126545	-2.1903e-10	-0.932825	3.46094e-19	-2.1903e-10	-0.679653	5.44445e-19	-2.1903e-10	-0.89836
23140092	chr18:23140092:T:C	0.000249441	-2.1903e-10	-0.254204	2.33797e-19	-2.1903e-10	-1.07191	8.49487e-19	-2.1903e-10	-0.453494
23140503	chr18:23140503:C:T	9.64591e-05	-2.1903e-10	-1.20431	2.20876e-19	-2.1903e-10	-1.12876	4.03024e-19	-2.1903e-10	-1.19913
23140689	chr18:23140689:C:T	9.66631e-05	-2.1903e-10	-1.20219	2.22257e-19	-2.1903e-10	-1.12253	4.04102e-19	-2.1903e-10	-1.19646
23140938	chr18:23140938:G:A	0.000111332	-2.1903e-10	-1.06091	2.48249e-19	-2.1903e-10	-1.01193	4.80635e-19	-2.1903e-10	-1.02302
23141320	chr18:23141320:A:G	9.56848e-05	-2.1903e-10	-1.21237	2.18757e-19	-2.1903e-10	-1.1384	4.04386e-19	-2.1903e-10	-1.19576
23141352	chr18:23141352:A:C	0.000111285	-2.1903e-10	-1.06133	2.48129e-19	-2.1903e-10	-1.01241	4.8041e-19	-2.1903e-10	-1.02349
23141461	chr18:23141461:T:C	5.3674e-05	-1.58603	-0.204466	8.49018e-19	-0.123363	0.341081	1.17732e-18	0.652652	-0.779783
23141862	chr18:23141862:TTC:T	0.000207663	-2.1903e-10	-0.437509	3.41407e-19	-2.1903e-10	-0.693286	9.67632e-19	-2.1903e-10	-0.323274
23142453	chr18:23142453:C:T	0.000238383	-2.1903e-10	-0.299546	7.15824e-19	-2.1903e-10	0.047073	6.53275e-19	-2.1903e-10	-0.716128
23142489	chr18:23142489:A:G	2.39542e-05	-1.55737	-1.03991	5.73244e-16	7.93402	-1.20132	8.98499e-20	-1.71678	-0.983203
23142901	chr18:23142901:G:T	0.000138351	-2.1903e-10	-0.843633	4.02206e-19	-2.1903e-10	-0.529397	6.05495e-19	-2.1903e-10	-0.79208
23143050	chr18:23143050:A:G	4.93023e-05	-1.87546	-2.58223e-10	3.73272e-18	1.69853	-2.58223e-10	2.97982e-19	-1.50109	-2.58223e-10
23143482	chr18:23143482:C:T	0.000117902	-2.1903e-10	-1.00357	2.20168e-19	-2.1903e-10	-1.13197	4.78121e-19	-2.1903e-10	-1.02826
23143644	chr18:23143644:A:G	0.000150345	-2.1903e-10	-0.760496	3.01413e-19	-2.1903e-10	-0.817879	6.2177e-19	-2.1903e-10	-0.765555
23144364	chr18:23144364:G:A	1.75192e-05	-1.70709	-1.20304	1.59686e-19	-0.241348	-1.21181	4.67168e-06	29.9952	-1.11302
23144372	chr18:23144372:T:C	0.000117665	-2.1903e-10	-1.00558	3.1373e-19	-2.1903e-10	-0.777829	5.0708e-19	-2.1903e-10	-0.969458
23144846	chr18:23144846:G:A	2.11812e-05	-1.57465	-1.14566	1.31164e-19	-0.518401	-1.13151	3.43247e-05	31.8566	-0.980119
23144868	chr18:23144868:C:T	0.000141258	-2.1903e-10	-0.822835	2.44903e-19	-2.1903e-10	-1.0255	6.42567e-19	-2.1903e-10	-0.732654
23144931	chr18:23144931:T:C	0.000118984	-2.1903e-10	-0.994438	3.33195e-19	-2.1903e-10	-0.717633	4.7867e-19	-2.1903e-10	-1.02711
23144967	chr18:23144967:A:T	2.26561e-05	-1.64668	-1.00632	1.77365e-19	-0.232333	-1.11582	3.29473e-05	31.4758	-0.640264
23145584	chr18:23145584:G:A	0.000100267	-2.1903e-10	-1.16559	2.03344e-19	-2.1903e-10	-1.21146	4.49945e-19	-2.1903e-10	-1.089
23145806	chr18:23145806:C:T	0.000105381	-2.1903e-10	-1.11585	2.56104e-19	-2.1903e-10	-0.980777	4.27361e-19	-2.1903e-10	-1.1405
23146171	chr18:23146171:A:G	0.000256749	-2.1903e-10	-0.225326	7.93392e-19	-2.1903e-10	0.149955	9.02037e-19	-2.1903e-10	-0.393471
23146761	chr18:23146761:C:CTG	5.85472e-05	-1.30626	-0.397333	2.41257e-19	-0.651968	-0.388529	0.00304072	35.1898	0.170738
23147086	chr18:23147086:G:A	0.000103992	-2.1903e-10	-1.12911	2.30035e-19	-2.1903e-10	-1.08813	4.33871e-19	-2.1903e-10	-1.12538
23147647	chr18:23147647:C:T	2.65945e-05	-1.48434	-1.00838	1.12624e-19	-0.731602	-1.07071	5.42188e-05	32.1694	-0.835675
23148085	chr18:23148085:A:G	3.31259e-05	-1.16443	-1.10868	8.90815e-20	-0.963369	-1.07344	0.00123198	35.4491	-0.992096
23148194	chr18:23148194:A:T	5.1242e-05	-1.36114	-0.47573	2.41373e-19	-0.571531	-0.468487	0.00171255	34.7183	0.0680829
23148259	chr18:23148259:G:A	2.0706e-05	-1.55579	-1.18721	1.16537e-19	-0.565358	-1.2028	3.35037e-05	31.9228	-1.07048
23148267	chr18:23148267:G:A	0.000101762	-2.1903e-10	-1.15079	2.24105e-19	-2.1903e-10	-1.11425	4.24269e-19	-2.1903e-10	-1.14776
23150137	chr18:23150137:A:C	9.94019e-05	-2.1903e-10	-1.17426	2.33168e-19	-2.1903e-10	-1.0746	3.9892e-19	-2.1903e-10	-1.20937
23150303	chr18:23150303:C:T	9.5734e-05	-2.1903e-10	-1.21185	2.07974e-19	-2.1903e-10	-1.18895	4.00465e-19	-2.1903e-10	-1.2055
23150468	chr18:23150468:G:A	0.00011856	-2.1903e-10	-0.998004	2.16821e-19	-2.1903e-10	-1.14729	4.8214e-19	-2.1903e-10	-1.01989
23151120	chr18:23151120:G:A	0.000120306	-2.1903e-10	-0.983384	2.1825e-19	-2.1903e-10	-1.14072	4.88737e-19	-2.1903e-10	-1.0063
23151164	chr18:23151164:A:G	0.000104344	-2.1903e-10	-1.12574	2.04382e-19	-2.1903e-10	-1.20637	4.23023e-19	-2.1903e-10	-1.1507
23151289	chr18:23151289:A:G	9.62242e-05	-2.1903e-10	-1.20675	2.10346e-19	-2.1903e-10	-1.17761	4.04547e-19	-2.1903e-10	-1.19536
23151297	chr18:23151297:C:T	0.000100251	-2.1903e-10	-1.16575	2.03423e-19	-2.1903e-10	-1.21107	4.11188e-19	-2.1903e-10	-1.17907
23151307	chr18:23151307:T:C	9.94358e-05	-2.1903e-10	-1.17391	2.32932e-19	-2.1903e-10	-1.07562	3.9883e-19	-2.1903e-10	-1.20959
23151458	chr18:23151458:T:G	0.000164164	-2.1903e-10	-0.672558	4.52379e-19	-2.1903e-10	-0.411841	5.06375e-19	-2.1903e-10	-0.970849
23151845	chr18:23151845:G:C	6.43087e-05	-1.60973	-2.58223e-10	4.98262e-18	1.98735	-2.58223e-10	2.03434e-19	-1.88279	-2.58223e-10
23151966	chr18:23151966:A:G	6.62131e-05	-1.2812	-0.299352	2.15295e-19	-0.674197	-0.480153	0.0027519	35.0793	0.18144
23152521	chr18:23152521:A:G	0.000208444	-2.1903e-10	-0.433757	3.39144e-19	-2.1903e-10	-0.699937	9.79442e-19	-2.1903e-10	-0.311143
23152553	chr18:23152553:C:T	0.000176006	-2.1903e-10	-0.602907	3.53336e-19	-2.1903e-10	-0.658942	8.25456e-19	-2.1903e-10	-0.48219
23152595	chr18:23152595:A:G	0.000100672	-2.1903e-10	-1.16156	2.03084e-19	-2.1903e-10	-1.21274	4.10582e-19	-2.1903e-10	-1.18055
23152736	chr18:23152736:C:T	0.000327091	-2.1903e-10	0.0168124	1.07128e-18	-2.1903e-10	0.450251	1.11711e-18	-2.1903e-10	-0.179622
23152897	chr18:23152897:G:A	0.000102278	-2.1903e-10	-1.14574	2.05333e-19	-2.1903e-10	-1.20173	4.6512e-19	-2.1903e-10	-1.05583
23153090	chr18:23153090:A:G	9.95534e-05	-2.1903e-10	-1.17273	2.33371e-19	-2.1903e-10	-1.07373	3.98992e-19	-2.1903e-10	-1.20918
23153185	chr18:23153185:T:C	0.000181246	-2.1903e-10	-0.573569	5.09839e-19	-2.1903e-10	-0.292268	5.41799e-19	-2.1903e-10	-0.90323
23153237	chr18:23153237:G:T	6.61023e-05	-1.22516	-0.357062	1.88906e-19	-0.760037	-0.525073	0.00370688	35.4527	0.105853
23153622	chr18:23153622:T:G	0.000129247	-2.1903e-10	-0.911701	4.46114e-19	-2.1903e-10	-0.425787	4.35542e-19	-2.1903e-10	-1.12153
23154511	chr18:23154511:T:G	9.56925e-05	-2.1903e-10	-1.21229	2.12288e-19	-2.1903e-10	-1.16842	3.97599e-19	-2.1903e-10	-1.21268
23154534	chr18:23154534:C:T	0.000120462	-2.1903e-10	-0.982091	2.18813e-19	-2.1903e-10	-1.13814	4.89534e-19	-2.1903e-10	-1.00467
23154743	chr18:23154743:G:A	0.000207516	-2.1903e-10	-0.438218	5.93291e-19	-2.1903e-10	-0.140677	6.0322e-19	-2.1903e-10	-0.795844
23154904	chr18:23154904:C:T	1.8629e-05	-1.70486	-1.14385	1.36161e-19	-0.482604	-1.12992	8.616e-20	-1.62132	-1.1206
23155013	chr18:23155013:G:A	0.000326085	-2.1903e-10	0.0137316	1.0696e-18	-2.1903e-10	0.448677	1.11555e-18	-2.1903e-10	-0.181021
23155497	chr18:23155497:T:G	6.02006e-05	-1.33048	-0.345267	2.20548e-19	-0.614692	-0.515555	0.00162806	34.6157	0.12007
23155555	chr18:23155555:A:G	0.000118057	-2.1903e-10	-1.00226	2.16375e-19	-2.1903e-10	-1.14935	4.80234e-19	-2.1903e-10	-1.02385
23155729	chr18:23155729:C:T	0.000102573	-2.1903e-10	-1.14286	2.67226e-19	-2.1903e-10	-0.938267	4.03851e-19	-2.1903e-10	-1.19708
23156413	chr18:23156413:T:C	5.84393e-05	-1.70544	-2.58223e-10	1.13654e-19	-1.7932	-2.58223e-10	2.01341e-19	-1.89313	-2.58223e-10
23156659	chr18:23156659:G:A	0.000285056	-2.1903e-10	-0.120742	9.171e-19	-2.1903e-10	0.294854	9.85377e-19	-2.1903e-10	-0.305101
23156756	chr18:23156756:A:AACAC	0.000112434	-2.1903e-10	-1.05106	2.12901e-19	-2.1903e-10	-1.16553	4.5913e-19	-2.1903e-10	-1.06879
23157066	chr18:23157066:T:C	5.61431e-05	-0.630428	-1.11509	8.52709e-20	-0.889327	-1.1912	2.57459e-19	-0.64768	-0.999587
23157443	chr18:23157443:A:G	1.91198e-05	-1.73073	-1.09197	3.54452e-20	-1.7707	-1.18767	7.30796e-20	-1.80599	-1.10059
23157677	chr18:23157677:TTAA:T	1.88974e-05	-1.62603	-1.20837	1.47927e-19	-0.323137	-1.2065	4.13465e-06	29.9063	-1.14628
23158133	chr18:23158133:A:C	0.000267966	-2.1903e-10	-0.182568	8.51263e-19	-2.1903e-10	0.220359	9.31539e-19	-2.1903e-10	-0.361288
23158394	chr18:23158394:G:A	0.000129461	-2.1903e-10	-0.910046	4.54396e-19	-2.1903e-10	-0.407392	4.33403e-19	-2.1903e-10	-1.12646
23158998	chr18:23158998:G:A	0.00010723	-2.1903e-10	-1.09845	2.09669e-19	-2.1903e-10	-1.18083	4.37818e-19	-2.1903e-10	-1.11632
23159244	chr18:23159244:C:T	0.000162571	-2.1903e-10	-0.682311	2.16153e-19	-2.1903e-10	-1.15037	5.97387e-19	-2.1903e-10	-0.805561
23159855	chr18:23159855:G:A	0.000181433	-2.1903e-10	-0.572541	6.40068e-19	-2.1903e-10	-0.0647869	6.90711e-19	-2.1903e-10	-0.660405
23160060	chr18:23160060:T:TG	0.000241002	-2.1903e-10	-0.28862	7.13511e-19	-2.1903e-10	0.043836	6.6737e-19	-2.1903e-10	-0.694782
23160124	chr18:23160124:G:A	0.000134057	-2.1903e-10	-0.875163	4.83584e-19	-2.1903e-10	-0.345137	4.41121e-19	-2.1903e-10	-1.10881
23160198	chr18:23160198:C:T	9.99724e-05	-2.1903e-10	-1.16853	2.03441e-19	-2.1903e-10	-1.21099	4.47858e-19	-2.1903e-10	-1.09365
23160597	chr18:23160597:G:A	9.99481e-05	-2.1903e-10	-1.16877	2.63443e-19	-2.1903e-10	-0.952527	4.2548e-19	-2.1903e-10	-1.14491
23160907	chr18:23160907:C:T	4.62459e-05	-1.04201	-0.897446	4.34753e-20	-1.61881	-1.13536	4.24825e-09	22.1718	-0.292439
23161063	chr18:23161063:A:G	0.000110831	-2.1903e-10	-1.06542	2.74666e-19	-2.1903e-10	-0.910807	4.44538e-19	-2.1903e-10	-1.10109
23161757	chr18:23161757:A:C	0.000106863	-2.1903e-10	-1.10188	2.58151e-19	-2.1903e-10	-0.972816	4.30574e-19	-2.1903e-10	-1.13301
23161854	chr18:23161854:G:A	0.000112168	-2.1903e-10	-1.05343	2.79472e-19	-2.1903e-10	-0.893459	4.493e-19	-2.1903e-10	-1.09044
23161993	chr18:23161993:C:G	0.000151901	-2.1903e-10	-0.7502	2.63776e-19	-2.1903e-10	-0.951263	6.92234e-19	-2.1903e-10	-0.658202
23162106	chr18:23162106:A:C	0.000264964	-2.1903e-10	-0.193832	8.39173e-19	-2.1903e-10	0.206054	9.22712e-19	-2.1903e-10	-0.370809
23162258	chr18:23162258:C:A	9.57344e-05	-2.1903e-10	-1.21185	2.16908e-19	-2.1903e-10	-1.14689	4.05448e-19	-2.1903e-10	-1.19313
23162379	chr18:23162379:A:G	2.20157e-05	-1.61125	-1.07042	3.8694e-20	-1.67513	-1.19555	1.03653e-19	-1.5084	-1.04868
23162603	chr18:23162603:G:A	0.000146105	-2.1903e-10	-0.789103	3.81951e-19	-2.1903e-10	-0.581071	4.75813e-19	-2.1903e-10	-1.0331
23163420	chr18:23163420:A:G	0.000114235	-2.1903e-10	-1.03517	2.13674e-19	-2.1903e-10	-1.16191	4.65958e-19	-2.1903e-10	-1.05403
23163738	chr18:23163738:G:T	0.00130404	1.3998	-2.58223e-10	6.19955e-19	-0.0967148	-2.58223e-10	1.14045e-18	-0.158944	-2.58223e-10
23164217	chr18:23164217:A:G	0.000155358	-2.1903e-10	-0.727694	2.11688e-19	-2.1903e-10	-1.17125	5.71615e-19	-2.1903e-10	-0.849659
23164290	chr18:23164290:C:A	1.82999e-05	-1.67695	-1.18958	1.41481e-19	-0.372038	-1.20216	1.21251e-07	26.442	-1.21126
23164418	chr18:23164418:G:A	9.67003e-05	-2.1903e-10	-1.20181	2.0321e-19	-2.1903e-10	-1.21212	3.99637e-19	-2.1903e-10	-1.20757
23164694	chr18:23164694:T:A	1.76141e-05	-1.77055	-1.13417	1.4232e-19	-0.366462	-1.20182	3.97028e-09	22.8997	-1.08797
23164774	chr18:23164774:C:T	5.8738e-05	-1.70034	-2.58223e-10	2.03477e-19	-1.21081	-2.58223e-10	4.07235e-19	-1.18874	-2.58223e-10
23165104	chr18:23165104:C:T	4.8699e-05	-1.88777	-2.58223e-10	1.73355e-19	-1.37102	-2.58223e-10	3.85734e-19	-1.24298	-2.58223e-10
23165381	chr18:23165381:A:G	2.42295e-05	-1.78419	-0.801662	3.52562e-19	0.0990674	-0.760203	1.09077e-07	25.5661	-0.441179
23165389	chr18:23165389:G:A	0.000102084	-2.1903e-10	-1.14763	2.04083e-19	-2.1903e-10	-1.20784	4.19626e-19	-2.1903e-10	-1.15876
23165468	chr18:23165468:G:A	0.00028464	-2.1903e-10	-0.122202	9.1114e-19	-2.1903e-10	0.288335	9.83262e-19	-2.1903e-10	-0.30725
23165826	chr18:23165826:TG:T	0.000110174	-2.1903e-10	-1.07137	2.99445e-19	-2.1903e-10	-0.82443	4.44489e-19	-2.1903e-10	-1.1012
23166127	chr18:23166127:T:C	3.22024e-05	-1.62419	-0.677199	4.10534e-20	-1.71641	-1.09508	1.46528e-19	-1.50518	-0.705731
23166177	chr18:23166177:A:G	5.02576e-05	-1.85626	-2.58223e-10	1.23938e-19	-1.70658	-2.58223e-10	6.60499e-18	1.59745	-2.58223e-10
23166708	chr18:23166708:A:G	1.66371e-05	-1.75381	-1.20798	1.77251e-19	-0.136581	-1.21222	4.54925e-08	25.4614	-1.21098
23166805	chr18:23166805:C:T	0.000286461	-2.1903e-10	-0.115824	9.17693e-19	-2.1903e-10	0.295501	9.88939e-19	-2.1903e-10	-0.301493
23166865	chr18:23166865:G:A	1.57783e-05	-1.82653	-1.18826	1.84914e-19	-0.146576	-1.15989	1.44878e-09	21.9614	-1.15783
23167219	chr18:23167219:A:T	0.000163629	-2.1903e-10	-0.675826	6.82426e-19	-2.1903e-10	-0.000707783	6.10042e-19	-2.1903e-10	-0.784599
23167711	chr18:23167711:G:A	0.000100937	-2.1903e-10	-1.15893	2.53748e-19	-2.1903e-10	-0.990021	4.12496e-19	-2.1903e-10	-1.1759
23167807	chr18:23167807:C:T	9.61862e-05	-2.1903e-10	-1.20714	2.06234e-19	-2.1903e-10	-1.19735	3.97854e-19	-2.1903e-10	-1.21204
23167910	chr18:23167910:G:A	1.85596e-05	-1.80895	-1.04349	1.82024e-19	-0.109395	-1.21283	4.24761e-09	22.8254	-0.946102
23167923	chr18:23167923:G:A	9.85804e-05	-2.1903e-10	-1.18255	2.07924e-19	-2.1903e-10	-1.18919	4.22124e-19	-2.1903e-10	-1.15283
23168265	chr18:23168265:C:T	5.037e-05	-1.85403	-2.58223e-10	6.48531e-18	2.25093	-2.58223e-10	3.24999e-19	-1.4143	-2.58223e-10
23168896	chr18:23168896:CCTT:C	0.000120289	-2.1903e-10	-0.983533	3.39023e-19	-2.1903e-10	-0.700293	4.03172e-19	-2.1903e-10	-1.19876
23169052	chr18:23169052:C:T	0.000292839	-2.1903e-10	-0.0938041	9.40674e-19	-2.1903e-10	0.320235	1.00975e-18	-2.1903e-10	-0.28067
23169095	chr18:23169095:C:T	9.89156e-05	-2.1903e-10	-1.17916	2.07334e-19	-2.1903e-10	-1.19203	4.24054e-19	-2.1903e-10	-1.14826
23169414	chr18:23169414:T:C	9.88568e-05	-2.1903e-10	-1.17975	2.55925e-19	-2.1903e-10	-0.981477	4.19591e-19	-2.1903e-10	-1.15885
23169465	chr18:23169465:C:G	4.87929e-05	-1.88584	-2.58223e-10	3.13786e-19	-0.777652	-2.58223e-10	2.74766e-19	-1.58221	-2.58223e-10
23169944	chr18:23169944:C:T	0.000102068	-2.1903e-10	-1.14779	2.04633e-19	-2.1903e-10	-1.20514	4.18291e-19	-2.1903e-10	-1.16195
23170113	chr18:23170113:A:G	0.000120402	-2.1903e-10	-0.982592	3.39424e-19	-2.1903e-10	-0.699111	4.03339e-19	-2.1903e-10	-1.19835
23170905	chr18:23170905:T:C	0.000121144	-2.1903e-10	-0.976448	2.30962e-19	-2.1903e-10	-1.08411	5.13409e-19	-2.1903e-10	-0.957053
23171091	chr18:23171091:C:T	0.000523144	-2.1903e-10	0.486432	1.79641e-18	-2.1903e-10	0.967184	1.17807e-18	-2.1903e-10	-0.126494
23171283	chr18:23171283:G:A	9.74114e-05	-2.1903e-10	-1.19448	2.38236e-19	-2.1903e-10	-1.0531	3.97906e-19	-2.1903e-10	-1.21191
23171751	chr18:23171751:G:A	0.000126522	-2.1903e-10	-0.933008	3.31668e-19	-2.1903e-10	-0.722227	5.45609e-19	-2.1903e-10	-0.896224
23171825	chr18:23171825:A:G	0.000290717	-2.1903e-10	-0.101077	9.78828e-19	-2.1903e-10	0.359994	1.31948e-18	-2.1903e-10	-0.0131311
23171843	chr18:23171843:G:A	0.00010049	-2.1903e-10	-1.16337	2.05718e-19	-2.1903e-10	-1.19986	4.33555e-19	-2.1903e-10	-1.12611
23171857	chr18:23171857:G:A	0.000123768	-0.947071	-0.00795039	2.79078e-19	-1.22689	0.332022	5.11092e-19	-0.826767	-0.134809
23172136	chr18:23172136:C:G	0.000228401	-2.1903e-10	-0.342323	7.01708e-19	-2.1903e-10	0.0271551	8.04748e-19	-2.1903e-10	-0.507597
23172189	chr18:23172189:C:T	9.89501e-05	-2.1903e-10	-1.17881	2.25414e-19	-2.1903e-10	-1.10842	4.0075e-19	-2.1903e-10	-1.20479
23172432	chr18:23172432:A:G	9.67013e-05	-2.1903e-10	-1.2018	2.1426e-19	-2.1903e-10	-1.15917	4.10305e-19	-2.1903e-10	-1.18123
23172696	chr18:23172696:G:A	0.000100766	-2.1903e-10	-1.16063	2.20919e-19	-2.1903e-10	-1.12856	4.04669e-19	-2.1903e-10	-1.19506
23172830	chr18:23172830:T:C	0.00011676	-2.1903e-10	-1.01331	2.15611e-19	-2.1903e-10	-1.15288	4.75755e-19	-2.1903e-10	-1.03322
23173295	chr18:23173295:C:T	4.94815e-05	-1.87183	-2.58223e-10	1.87736e-19	-1.29132	-2.58223e-10	4.1844e-19	-1.16159	-2.58223e-10
23173548	chr18:23173548:G:C	0.000178486	-0.70921	0.120294	3.896e-19	-1.03779	0.476551	7.44887e-19	-0.573102	-0.011791
23173562	chr18:23173562:C:G	0.000109184	-2.1903e-10	-1.0804	2.78182e-19	-2.1903e-10	-0.898086	4.35719e-19	-2.1903e-10	-1.12113
23173840	chr18:23173840:T:A	0.000123891	-2.1903e-10	-0.95402	4.96837e-19	-2.1903e-10	-0.318099	5.63986e-19	-2.1903e-10	-0.863096
23173877	chr18:23173877:C:T	0.000256938	-2.1903e-10	-0.224591	8.06523e-19	-2.1903e-10	0.166371	8.95556e-19	-2.1903e-10	-0.400682
23174260	chr18:23174260:T:C	5.60385e-05	-1.74739	-2.58223e-10	1.72423e-19	-1.37641	-2.58223e-10	2.47424e-19	-1.68702	-2.58223e-10
23174298	chr18:23174298:A:G	0.000122708	-2.1903e-10	-0.963619	4.6505e-19	-2.1903e-10	-0.384217	5.59089e-19	-2.1903e-10	-0.871817
23174533	chr18:23174533:A:G	3.60425e-05	-1.11688	-1.07184	2.10574e-19	-0.638539	-0.537988	9.79545e-20	-1.51045	-1.10318
23174625	chr18:23174625:C:T	4.9631e-05	-1.86881	-2.58223e-10	1.14156e-19	-1.7888	-2.58223e-10	2.22934e-19	-1.79125	-2.58223e-10
23174629	chr18:23174629:A:G	4.96212e-05	-1.86901	-2.58223e-10	1.14385e-19	-1.78679	-2.58223e-10	2.22297e-19	-1.79411	-2.58223e-10
23174666	chr18:23174666:A:G	0.00014091	-2.1903e-10	-0.825305	4.52187e-19	-2.1903e-10	-0.412266	5.48261e-19	-2.1903e-10	-0.891374
23175240	chr18:23175240:A:G	9.6179e-05	-2.1903e-10	-1.20721	2.20939e-19	-2.1903e-10	-1.12847	4.00478e-19	-2.1903e-10	-1.20547
23175402	chr18:23175402:C:T	2.13647e-05	-1.844	-0.86768	8.56411e-18	3.2972	-0.76823	1.48773e-19	-1.28842	-0.907282
23175650	chr18:23175650:T:C	9.72482e-05	-2.1903e-10	-1.19616	2.61976e-19	-2.1903e-10	-0.958109	3.99007e-19	-2.1903e-10	-1.20915
23175726	chr18:23175726:G:T	0.000139702	-2.1903e-10	-0.833912	3.82222e-19	-2.1903e-10	-0.580361	6.69061e-19	-2.1903e-10	-0.692251
23175951	chr18:23175951:G:A	0.000273918	-2.1903e-10	-0.160599	8.40998e-19	-2.1903e-10	0.208227	9.72169e-19	-2.1903e-10	-0.318597
23176658	chr18:23176658:CAAGG:C	0.000270178	-2.1903e-10	-0.174344	8.46436e-19	-2.1903e-10	0.214673	9.40412e-19	-2.1903e-10	-0.351808
23176693	chr18:23176693:A:G	4.98345e-05	-1.86472	-2.58223e-10	1.03011e-19	-1.89152	-2.58223e-10	2.08703e-19	-1.85721	-2.58223e-10
23177110	chr18:23177110:G:A	5.44975e-05	-1.77527	-2.58223e-10	1.73327e-19	-1.37118	-2.58223e-10	2.52788e-19	-1.66557	-2.58223e-10
23178270	chr18:23178270:T:C	0.000194141	-2.1903e-10	-0.504843	5.42499e-19	-2.1903e-10	-0.230176	7.01958e-19	-2.1903e-10	-0.644252
23178346	chr18:23178346:A:G	2.60088e-05	-1.34873	-1.16626	4.30069e-20	-1.5549	-1.2101	9.23867e-12	16.6227	-0.874145
23178920	chr18:23178920:C:T	9.58975e-05	-2.1903e-10	-1.21015	2.03596e-19	-2.1903e-10	-1.21022	4.03138e-19	-2.1903e-10	-1.19885
23179160	chr18:23179160:C:T	0.000150531	-2.1903e-10	-0.75926	4.75549e-19	-2.1903e-10	-0.361892	5.77249e-19	-2.1903e-10	-0.839852
23179523	chr18:23179523:C:T	0.000105437	-2.1903e-10	-1.11531	2.56693e-19	-2.1903e-10	-0.978483	4.28546e-19	-2.1903e-10	-1.13773
23179524	chr18:23179524:A:C	0.000282772	-2.1903e-10	-0.128784	4.10591e-19	-2.1903e-10	-0.508765	1.23556e-18	-2.1903e-10	-0.0788458
23179918	chr18:23179918:T:G	0.000100662	-2.1903e-10	-1.16165	2.03681e-19	-2.1903e-10	-1.2098	4.19785e-19	-2.1903e-10	-1.15838
23179942	chr18:23179942:G:A	0.00010359	-2.1903e-10	-1.13298	2.44453e-19	-2.1903e-10	-1.02734	4.11443e-19	-2.1903e-10	-1.17845
23180265	chr18:23180265:G:A	0.000161113	-2.1903e-10	-0.691321	2.58556e-19	-2.1903e-10	-0.971251	6.32188e-19	-2.1903e-10	-0.748939
23180415	chr18:23180415:T:C	9.74313e-05	-2.1903e-10	-1.19428	2.13578e-19	-2.1903e-10	-1.16236	4.03041e-19	-2.1903e-10	-1.19909
23180579	chr18:23180579:C:T	0.000133584	-2.1903e-10	-0.878696	2.60958e-19	-2.1903e-10	-0.962002	5.05571e-19	-2.1903e-10	-0.972437
23180607	chr18:23180607:C:A	0.000202839	-2.1903e-10	-0.461015	4.94411e-19	-2.1903e-10	-0.322994	8.71888e-19	-2.1903e-10	-0.427465
23180708	chr18:23180708:A:G	0.000205689	-2.1903e-10	-0.447061	5.01861e-19	-2.1903e-10	-0.308038	8.84466e-19	-2.1903e-10	-0.413141
23180742	chr18:23180742:G:A	9.76264e-05	-2.1903e-10	-1.19228	2.03175e-19	-2.1903e-10	-1.21229	4.02866e-19	-2.1903e-10	-1.19952
23181002	chr18:23181002:C:T	6.52774e-05	-1.59478	-2.58223e-10	1.04085e-19	-1.88116	-2.58223e-10	2.6135e-19	-1.63227	-2.58223e-10
23181318	chr18:23181318:AC:A	0.000138362	-2.1903e-10	-0.843555	2.58032e-19	-2.1903e-10	-0.973278	5.18342e-19	-2.1903e-10	-0.94749
23181371	chr18:23181371:C:T	0.000104099	-2.1903e-10	-1.12808	2.38654e-19	-2.1903e-10	-1.05135	4.39803e-19	-2.1903e-10	-1.1118
23181875	chr18:23181875:T:A	0.000177073	-2.1903e-10	-0.596862	4.26555e-19	-2.1903e-10	-0.47062	7.59058e-19	-2.1903e-10	-0.566047
23182077	chr18:23182077:C:T	0.000102503	-2.1903e-10	-1.14354	2.06796e-19	-2.1903e-10	-1.19463	4.31552e-19	-2.1903e-10	-1.13074
23182133	chr18:23182133:T:C	9.99546e-05	-2.1903e-10	-1.16871	2.37017e-19	-2.1903e-10	-1.05823	4.19866e-19	-2.1903e-10	-1.15819
23182565	chr18:23182565:G:A	0.000135589	-2.1903e-10	-0.863798	4.20115e-19	-2.1903e-10	-0.485833	5.20148e-19	-2.1903e-10	-0.944013
23183040	chr18:23183040:C:T	0.000210939	-2.1903e-10	-0.421859	3.09293e-19	-2.1903e-10	-0.792073	9.24523e-19	-2.1903e-10	-0.368848
23183196	chr18:23183196:C:T	0.000102039	-2.1903e-10	-1.14807	2.05512e-19	-2.1903e-10	-1.20086	4.19283e-19	-2.1903e-10	-1.15958
23183248	chr18:23183248:T:C	9.8471e-05	-2.1903e-10	-1.18366	2.03382e-19	-2.1903e-10	-1.21128	4.126e-19	-2.1903e-10	-1.17565
23183681	chr18:23183681:T:C	9.564e-05	-2.1903e-10	-1.21283	2.14131e-19	-2.1903e-10	-1.15977	3.98247e-19	-2.1903e-10	-1.21105
23183894	chr18:23183894:T:C	6.75228e-05	-1.56096	-2.58223e-10	1.02813e-19	-1.89345	-2.58223e-10	2.01027e-19	-1.89468	-2.58223e-10
23184253	chr18:23184253:G:A	0.000663462	-2.1903e-10	0.724045	1.1635e-18	-2.1903e-10	0.532823	2.57628e-18	-2.1903e-10	0.655974
23184516	chr18:23184516:A:G	0.00087241	-2.1903e-10	0.997833	3.08168e-18	-2.1903e-10	1.50687	1.80454e-18	-2.1903e-10	0.299937
23184574	chr18:23184574:G:A	0.000104336	-2.1903e-10	-1.12581	2.33088e-19	-2.1903e-10	-1.07495	4.48655e-19	-2.1903e-10	-1.09187
23184632	chr18:23184632:G:A	0.000550884	-2.1903e-10	0.538099	1.70458e-18	-2.1903e-10	0.914714	1.60636e-18	-2.1903e-10	0.183602
23184925	chr18:23184925:A:G	2.72218e-05	-1.27025	-1.19915	3.3904e-15	9.70977	-1.19968	1.73439e-19	-0.835201	-1.2071
23185186	chr18:23185186:G:A	0.000208894	-2.1903e-10	-0.4316	5.91411e-19	-2.1903e-10	-0.143851	7.49504e-19	-2.1903e-10	-0.578714
23185382	chr18:23185382:A:G	0.000174154	-2.1903e-10	-0.613484	2.80739e-19	-2.1903e-10	-0.888937	6.87382e-19	-2.1903e-10	-0.665236
23185412	chr18:23185412:C:T	0.000471749	-2.1903e-10	0.383021	1.43456e-18	-2.1903e-10	0.742255	1.39983e-18	-2.1903e-10	0.0459821
23185452	chr18:23185452:C:T	0.000111552	-2.1903e-10	-1.05893	2.697e-19	-2.1903e-10	-0.929051	4.55728e-19	-2.1903e-10	-1.07623
23187016	chr18:23187016:G:A	0.00147013	1.51968	-2.58223e-10	8.01035e-19	0.159543	-2.58223e-10	2.15494e-15	7.38515	-2.58223e-10
23187270	chr18:23187270:G:A	0.000118086	-2.1903e-10	-1.00201	2.8479e-19	-2.1903e-10	-0.87461	5.15687e-19	-2.1903e-10	-0.952626
23187287	chr18:23187287:G:C	0.0001274	-2.1903e-10	-0.926097	3.84505e-19	-2.1903e-10	-0.574405	4.91084e-19	-2.1903e-10	-1.00151
23187361	chr18:23187361:A:G	0.000199354	-2.1903e-10	-0.478346	5.59188e-19	-2.1903e-10	-0.199876	7.17971e-19	-2.1903e-10	-0.621697
23188000	chr18:23188000:G:A	0.000103964	-2.1903e-10	-1.12938	2.57961e-19	-2.1903e-10	-0.973552	4.41361e-19	-2.1903e-10	-1.10826
23188413	chr18:23188413:A:C	0.00010311	-2.1903e-10	-1.13763	2.59027e-19	-2.1903e-10	-0.969428	4.37254e-19	-2.1903e-10	-1.11761
23188703	chr18:23188703:T:C	0.000266805	-2.1903e-10	-0.186908	4.35238e-19	-2.1903e-10	-0.450468	1.0718e-18	-2.1903e-10	-0.221027
23188858	chr18:23188858:G:A	0.000151699	-2.1903e-10	-0.751528	4.29576e-19	-2.1903e-10	-0.463562	6.54241e-19	-2.1903e-10	-0.71465
23189085	chr18:23189085:A:G	0.000113382	-2.1903e-10	-1.04266	2.05278e-19	-2.1903e-10	-1.202	4.73379e-19	-2.1903e-10	-1.03823
23189748	chr18:23189748:G:A	0.000199568	-2.1903e-10	-0.477271	5.59892e-19	-2.1903e-10	-0.198617	7.18679e-19	-2.1903e-10	-0.620712
23190033	chr18:23190033:T:C	0.000175213	-2.1903e-10	-0.607426	2.85403e-19	-2.1903e-10	-0.872459	6.92994e-19	-2.1903e-10	-0.657104
23190072	chr18:23190072:G:A	0.000195595	-2.1903e-10	-0.497378	5.45167e-19	-2.1903e-10	-0.225269	7.06038e-19	-2.1903e-10	-0.638456
23190518	chr18:23190518:T:C	0.000158642	-2.1903e-10	-0.706773	2.65807e-19	-2.1903e-10	-0.943591	6.30104e-19	-2.1903e-10	-0.752241
23190838	chr18:23190838:G:A	0.000102838	-1.45677	0.316493	3.27195e-17	3.40601	0.463359	2.64655e-19	-1.86936	0.249657
23190957	chr18:23190957:A:G	0.000192367	-2.1903e-10	-0.51402	5.34519e-19	-2.1903e-10	-0.244994	6.95518e-19	-2.1903e-10	-0.653469
23191047	chr18:23191047:C:T	0.00060146	-2.1903e-10	0.625934	1.89161e-18	-2.1903e-10	1.01882	1.73543e-18	-2.1903e-10	0.260883
23191175	chr18:23191175:C:T	0.000160427	-2.1903e-10	-0.695589	2.57762e-19	-2.1903e-10	-0.974323	6.30349e-19	-2.1903e-10	-0.751852
23191306	chr18:23191306:T:C	0.000300311	-2.1903e-10	-0.0686084	7.66695e-19	-2.1903e-10	0.115727	9.83674e-19	-2.1903e-10	-0.306832
23191598	chr18:23191598:G:A	0.000186949	-2.1903e-10	-0.542589	5.16536e-19	-2.1903e-10	-0.279217	6.78094e-19	-2.1903e-10	-0.67884
23191616	chr18:23191616:A:G	5.38323e-05	-1.1914	-0.596151	2.61182e-16	6.52447	-0.577862	2.72549e-17	3.41263	-0.397765
23191857	chr18:23191857:A:G	0.00016866	-2.1903e-10	-0.645539	4.38823e-19	-2.1903e-10	-0.442266	7.26952e-19	-2.1903e-10	-0.609265
23192115	chr18:23192115:C:A	9.91822e-05	-2.1903e-10	-1.17647	2.03177e-19	-2.1903e-10	-1.21229	4.08258e-19	-2.1903e-10	-1.18623
23192211	chr18:23192211:G:A	9.66364e-05	-2.1903e-10	-1.20247	2.29718e-19	-2.1903e-10	-1.08951	3.97593e-19	-2.1903e-10	-1.2127
23192293	chr18:23192293:T:C	0.000454601	-2.1903e-10	0.345994	1.37194e-18	-2.1903e-10	0.697622	1.36171e-18	-2.1903e-10	0.0183743
23192447	chr18:23192447:A:G	0.000117929	-2.1903e-10	-1.00334	2.07598e-19	-2.1903e-10	-1.19076	4.92579e-19	-2.1903e-10	-0.998472
23192695	chr18:23192695:T:C	2.0199e-05	-1.84709	-0.920704	3.78896e-20	-1.88419	-1.00749	1.01899e-19	-1.63744	-0.936698
23192698	chr18:23192698:C:G	0.000224277	-2.1903e-10	-0.360544	3.70712e-19	-2.1903e-10	-0.610936	9.53521e-19	-2.1903e-10	-0.337964
23193296	chr18:23193296:A:G	0.000601518	-2.1903e-10	0.626031	1.86989e-18	-2.1903e-10	1.00727	1.74694e-18	-2.1903e-10	0.267494
23194133	chr18:23194133:A:G	0.00060317	-2.1903e-10	0.628773	9.57351e-19	-2.1903e-10	0.337808	2.31731e-18	-2.1903e-10	0.550036
23194157	chr18:23194157:A:C	1.6529e-05	-1.8389	-1.12941	3.23667e-20	-1.88437	-1.16486	8.55447e-20	-1.61232	-1.13677
23194231	chr18:23194231:A:G	0.000103381	-2.1903e-10	-1.135	2.0561e-19	-2.1903e-10	-1.20038	4.3138e-19	-2.1903e-10	-1.13114
23194354	chr18:23194354:A:G	0.000231715	-2.1903e-10	-0.327918	3.81151e-19	-2.1903e-10	-0.583165	9.85911e-19	-2.1903e-10	-0.30456
23194890	chr18:23194890:G:A	4.83996e-05	-1.89393	-2.58223e-10	1.22912e-19	-1.7149	-2.58223e-10	5.45281e-19	-0.896825	-2.58223e-10
23194970	chr18:23194970:A:G	0.000380441	-2.1903e-10	0.167905	6.41644e-19	-2.1903e-10	-0.0623278	1.51851e-18	-2.1903e-10	0.127359
23195657	chr18:23195657:A:C	1.5874e-05	-1.82033	-1.18841	3.13561e-20	-1.87345	-1.20751	8.55052e-20	-1.55575	-1.1938
23195747	chr18:23195747:C:G	0.000158816	-2.1903e-10	-0.70568	3.85521e-19	-2.1903e-10	-0.571767	6.82511e-19	-2.1903e-10	-0.672347
23196438	chr18:23196438:G:T	1.63545e-05	-1.78214	-1.19678	3.17867e-20	-1.85599	-1.21132	9.03745e-20	-1.50109	-1.19308
23196687	chr18:23196687:G:A	0.000183414	-2.1903e-10	-0.561681	2.92073e-19	-2.1903e-10	-0.849358	7.24889e-19	-2.1903e-10	-0.612107
23196902	chr18:23196902:G:A	8.90745e-05	-1.12669	-0.157261	6.60856e-16	7.09559	-0.220659	7.83492e-17	3.96562	0.105188
23196938	chr18:23196938:G:GA	1.73961e-05	-1.80451	-1.11267	3.3358e-20	-1.86752	-1.15155	9.30865e-20	-1.54372	-1.12088
23197025	chr18:23197025:A:C	1.73215e-05	-1.80087	-1.12061	3.32286e-20	-1.86544	-1.15751	9.30311e-20	-1.53676	-1.12843
23197419	chr18:23197419:CTT:C	0.000537512	-2.1903e-10	0.513526	8.66597e-19	-2.1903e-10	0.238212	2.04723e-18	-2.1903e-10	0.426115
23197450	chr18:23197450:T:G	2.88916e-05	-1.51421	-0.895669	8.27845e-20	-0.95986	-1.15026	1.41152e-19	-1.35837	-0.889918
23198285	chr18:23198285:T:C	6.16609e-05	-1.65178	-2.58223e-10	1.0306e-19	-1.89105	-2.58223e-10	2.48136e-19	-1.68415	-2.58223e-10
23198534	chr18:23198534:G:A	3.56589e-05	-1.31448	-0.884952	1.20074e-19	-0.660188	-1.07806	1.21794e-19	-1.53553	-0.86027
23198660	chr18:23198660:T:C	0.000100446	-2.1903e-10	-1.16381	2.20833e-19	-2.1903e-10	-1.12896	4.28408e-19	-2.1903e-10	-1.13805
23199023	chr18:23199023:G:A	0.000115242	-2.1903e-10	-1.02639	2.92404e-19	-2.1903e-10	-0.848227	4.94633e-19	-2.1903e-10	-0.99431
23199054	chr18:23199054:T:G	0.000181371	-2.1903e-10	-0.57288	4.98363e-19	-2.1903e-10	-0.315034	6.60027e-19	-2.1903e-10	-0.705845
23199166	chr18:23199166:G:A	0.000133877	-2.1903e-10	-0.876506	3.73432e-19	-2.1903e-10	-0.603626	5.27348e-19	-2.1903e-10	-0.930265
23199807	chr18:23199807:G:A	0.000349961	-2.1903e-10	0.0843966	5.85349e-19	-2.1903e-10	-0.154153	1.33383e-18	-2.1903e-10	-0.00231345
23200477	chr18:23200477:A:T	0.000100713	-2.1903e-10	-1.16115	2.05088e-19	-2.1903e-10	-1.20292	4.11807e-19	-2.1903e-10	-1.17757
23200532	chr18:23200532:G:A	3.73051e-05	-1.19407	-0.960225	1.23641e-14	10.7494	-0.945444	1.79134e-19	-1.00828	-1.00171
23200542	chr18:23200542:G:A	9.6837e-05	-1.2004	-2.58223e-10	1.27008e-19	-1.68211	-2.58223e-10	1.05239e-18	-0.239304	-2.58223e-10
23200613	chr18:23200613:T:G	0.000443558	-2.1903e-10	0.321402	1.39901e-18	-2.1903e-10	0.717156	1.31009e-18	-2.1903e-10	-0.0202717
23200714	chr18:23200714:G:C	0.00017345	-2.1903e-10	-0.617539	4.72436e-19	-2.1903e-10	-0.368459	6.34492e-19	-2.1903e-10	-0.745301
23200941	chr18:23200941:T:C	0.000105553	-2.1903e-10	-1.11422	2.15659e-19	-2.1903e-10	-1.15266	4.5966e-19	-2.1903e-10	-1.06764
23201248	chr18:23201248:A:G	1.81071e-05	-1.88987	-0.987255	4.07611e-20	-1.7604	-1.05823	8.13619e-20	-1.79445	-1.00477
23201316	chr18:23201316:A:G	0.000110858	-1.06518	-2.58223e-10	1.17186e-19	-1.7626	-2.58223e-10	4.83153e-17	3.58738	-2.58223e-10
23201695	chr18:23201695:CAT:C	0.000166552	-2.1903e-10	-0.658119	4.51376e-19	-2.1903e-10	-0.414062	6.12912e-19	-2.1903e-10	-0.779905
23202082	chr18:23202082:T:G	0.000161207	-2.1903e-10	-0.690735	2.63562e-19	-2.1903e-10	-0.952075	6.72845e-19	-2.1903e-10	-0.686611
23202283	chr18:23202283:T:C	0.000228886	-2.1903e-10	-0.340204	4.64825e-19	-2.1903e-10	-0.384701	9.03298e-19	-2.1903e-10	-0.392074
23202300	chr18:23202300:G:T	0.00015823	-2.1903e-10	-0.709376	2.62785e-19	-2.1903e-10	-0.955027	6.31439e-19	-2.1903e-10	-0.750124
23202326	chr18:23202326:G:C	0.000265735	-2.1903e-10	-0.190927	3.90257e-19	-2.1903e-10	-0.559556	1.15782e-18	-2.1903e-10	-0.14383
23202781	chr18:23202781:T:C	1.75512e-05	-1.89095	-1.01735	3.46581e-20	-1.8932	-1.08763	8.43628e-20	-1.7624	-1.0006
23202858	chr18:23202858:G:A	0.000146146	-2.1903e-10	-0.788818	2.50462e-19	-2.1903e-10	-1.00305	5.77695e-19	-2.1903e-10	-0.83908
23203759	chr18:23203759:A:G	0.000136628	-2.1903e-10	-0.856166	2.70608e-19	-2.1903e-10	-0.92569	5.74668e-19	-2.1903e-10	-0.844333
23204136	chr18:23204136:A:C	0.000148586	-2.1903e-10	-0.772262	3.72119e-19	-2.1903e-10	-0.607149	6.37329e-19	-2.1903e-10	-0.74084
23204219	chr18:23204219:G:A	0.000145568	-2.1903e-10	-0.792781	2.49755e-19	-2.1903e-10	-1.00588	5.7554e-19	-2.1903e-10	-0.842817
23204380	chr18:23204380:A:G	0.000103468	-2.1903e-10	-1.13416	2.19995e-19	-2.1903e-10	-1.13276	4.10367e-19	-2.1903e-10	-1.18107
23204991	chr18:23204991:C:A	1.80359e-05	-1.88877	-0.992294	3.50328e-20	-1.89384	-1.07624	8.78162e-20	-1.75279	-0.970092
23205211	chr18:23205211:G:A	0.000112496	-1.05051	-2.58223e-10	5.20456e-16	6.6361	-2.58223e-10	1.14385e-17	2.14661	-2.58223e-10
23205302	chr18:23205302:T:C	0.000144694	-2.1903e-10	-0.798807	2.84119e-19	-2.1903e-10	-0.87697	6.09462e-19	-2.1903e-10	-0.785549
23205321	chr18:23205321:A:G	0.000139599	-2.1903e-10	-0.834653	2.36001e-19	-2.1903e-10	-1.06253	5.82336e-19	-2.1903e-10	-0.831078
23205722	chr18:23205722:G:A	0.000172949	-2.1903e-10	-0.620431	4.71618e-19	-2.1903e-10	-0.370192	6.32462e-19	-2.1903e-10	-0.748506
23205841	chr18:23205841:G:A	0.000269718	-2.1903e-10	-0.176049	5.40528e-19	-2.1903e-10	-0.233815	1.06104e-18	-2.1903e-10	-0.231117
23206129	chr18:23206129:C:T	7.80031e-05	-1.10043	-0.316249	7.59753e-20	-1.57707	-0.618881	2.68243e-12	14.7006	-0.188749
23206172	chr18:23206172:C:T	0.0001335	-2.1903e-10	-0.879322	3.72933e-19	-2.1903e-10	-0.604962	5.67238e-19	-2.1903e-10	-0.857348
23206320	chr18:23206320:T:G	4.02831e-05	-1.58593	-0.491567	1.9734e-15	8.39601	-0.427106	7.06596e-19	0.0288571	-0.666524
23207556	chr18:23207556:T:C	0.000176851	-2.1903e-10	-0.598121	4.83597e-19	-2.1903e-10	-0.345109	6.45725e-19	-2.1903e-10	-0.727753
23207958	chr18:23207958:T:G	0.000110726	-2.1903e-10	-1.06637	2.09159e-19	-2.1903e-10	-1.18327	4.92908e-19	-2.1903e-10	-0.997804
23208022	chr18:23208022:T:C	0.000308082	-2.1903e-10	-0.0430596	5.74781e-19	-2.1903e-10	-0.172372	1.05679e-18	-2.1903e-10	-0.235137
23208494	chr18:23208494:C:T	0.00016205	-2.1903e-10	-0.685521	2.63674e-19	-2.1903e-10	-0.951647	6.32979e-19	-2.1903e-10	-0.747689
23208509	chr18:23208509:G:C	0.000173796	-2.1903e-10	-0.615546	4.73654e-19	-2.1903e-10	-0.365884	6.35824e-19	-2.1903e-10	-0.743205
23209228	chr18:23209228:G:A	5.92131e-05	-0.513769	-1.17851	7.15496e-20	-1.04624	-1.20974	5.53571e-19	0.282205	-1.16394
23209590	chr18:23209590:G:A	9.80346e-05	-2.1903e-10	-1.18811	2.28884e-19	-2.1903e-10	-1.09315	4.0469e-19	-2.1903e-10	-1.195
23209777	chr18:23209777:A:G	9.61752e-05	-2.1903e-10	-1.20725	2.03076e-19	-2.1903e-10	-1.21278	3.97545e-19	-2.1903e-10	-1.21282
23210131	chr18:23210131:A:G	0.00115434	-2.1903e-10	1.27786	3.01164e-18	-2.1903e-10	1.48388	5.14133e-18	-2.1903e-10	1.34694
23210512	chr18:23210512:T:G	0.000163901	-1.79639	1.12223	5.30911e-19	-1.55802	1.30625	6.05308e-19	-1.7595	0.967111
23210584	chr18:23210584:A:G	0.000239838	-2.1903e-10	-0.293462	6.83418e-19	-2.1903e-10	0.000745164	8.46782e-19	-2.1903e-10	-0.456683
23210718	chr18:23210718:G:T	5.45189e-05	-1.77488	-2.58223e-10	5.8508e-19	-0.154614	-2.58223e-10	2.01264e-19	-1.89351	-2.58223e-10
23210937	chr18:23210937:G:A	0.000126997	-2.1903e-10	-0.929263	2.96719e-19	-2.1903e-10	-0.833576	5.02459e-19	-2.1903e-10	-0.978612
23211125	chr18:23211125:A:G	0.000222163	0.307423	-0.677438	6.37219e-20	-1.45812	-0.913716	1.07525e-14	9.31479	-0.322264
23211506	chr18:23211506:T:C	0.000115309	-2.1903e-10	-1.02581	2.07158e-19	-2.1903e-10	-1.19288	4.98944e-19	-2.1903e-10	-0.985632
23212630	chr18:23212630:G:A	0.000100432	-2.1903e-10	-1.16395	2.03678e-19	-2.1903e-10	-1.20982	4.20224e-19	-2.1903e-10	-1.15734
23213072	chr18:23213072:C:T	0.000144385	-2.1903e-10	-0.800945	2.24205e-19	-2.1903e-10	-1.1138	6.64632e-19	-2.1903e-10	-0.698892
23213824	chr18:23213824:A:G	0.000242124	-2.1903e-10	-0.283974	6.88701e-19	-2.1903e-10	0.00844472	8.54054e-19	-2.1903e-10	-0.448132
23215237	chr18:23215237:G:T	0.00039911	-1.74121	1.95702	1.15544e-18	-1.47342	1.9993	1.60537e-18	-1.61828	1.80126
23215395	chr18:23215395:T:C	0.000287567	-1.73947	1.6275	1.42445e-18	-1.48564	2.22082	1.18335e-18	-1.62993	1.50791
23215400	chr18:23215400:C:T	9.93333e-05	-2.1903e-10	-1.17495	2.19774e-19	-2.1903e-10	-1.13376	4.15421e-19	-2.1903e-10	-1.16883
23215679	chr18:23215679:C:T	0.000520548	0.481455	-2.58223e-10	2.72916e-19	-0.917197	-2.58223e-10	1.03662e-17	2.04818	-2.58223e-10
23216033	chr18:23216033:C:T	0.000113322	-2.1903e-10	-1.04319	2.64905e-19	-2.1903e-10	-0.946991	4.66854e-19	-2.1903e-10	-1.05211
23216050	chr18:23216050:G:A	5.23816e-05	-1.81487	-2.58223e-10	1.69114e-19	-1.39579	-2.58223e-10	2.09326e-19	-1.85423	-2.58223e-10
23216330	chr18:23216330:T:C	0.000224113	-2.1903e-10	-0.361275	6.30581e-19	-2.1903e-10	-0.0797209	7.96254e-19	-2.1903e-10	-0.518208
23216540	chr18:23216540:C:A	9.62105e-05	-1.20331	-0.00357882	9.31166e-20	-1.67127	-0.321236	7.19084e-16	6.17269	0.114918
23216548	chr18:23216548:A:G	0.000229088	-2.1903e-10	-0.33932	6.46694e-19	-2.1903e-10	-0.0544891	8.12237e-19	-2.1903e-10	-0.498333
23217090	chr18:23217090:G:A	0.000229001	-2.1903e-10	-0.339699	6.46433e-19	-2.1903e-10	-0.0548929	8.11992e-19	-2.1903e-10	-0.498635
23218048	chr18:23218048:G:A	4.84812e-05	-1.89225	-2.58223e-10	1.18261e-19	-1.75347	-2.58223e-10	4.6332e-19	-1.05971	-2.58223e-10
23218797	chr18:23218797:T:C	0.000203513	-0.530631	0.0729335	1.25541e-19	-1.33383	-0.359902	3.31153e-15	7.64353	0.171268
23218802	chr18:23218802:C:T	0.000253275	-0.0601055	-0.178847	3.20994e-19	-0.225813	-0.529127	1.80461e-15	7.14641	0.0613196
23218851	chr18:23218851:G:A	0.0001809	-2.1903e-10	-0.575482	4.80791e-19	-2.1903e-10	-0.350929	6.67936e-19	-2.1903e-10	-0.693933
23218882	chr18:23218882:G:T	7.08501e-05	-1.51286	-2.58223e-10	6.14003e-19	-0.106362	-2.58223e-10	2.10813e-19	-1.84716	-2.58223e-10
23219244	chr18:23219244:C:G	0.000130715	-2.1903e-10	-0.900404	2.59234e-19	-2.1903e-10	-0.968631	5.63012e-19	-2.1903e-10	-0.864825
23219368	chr18:23219368:A:G	0.000208707	-2.1903e-10	-0.432495	5.51527e-19	-2.1903e-10	-0.213671	7.98862e-19	-2.1903e-10	-0.514938
23219914	chr18:23219914:A:AT	0.000153014	-2.1903e-10	-0.742898	3.97458e-19	-2.1903e-10	-0.541273	5.69729e-19	-2.1903e-10	-0.852966
23220147	chr18:23220147:G:A	9.64084e-05	-2.1903e-10	-1.20483	2.12875e-19	-2.1903e-10	-1.16565	4.03445e-19	-2.1903e-10	-1.19809
23220447	chr18:23220447:A:AGTAGGTGGGG	0.000108029	-2.1903e-10	-1.09103	2.19233e-19	-2.1903e-10	-1.13623	4.65262e-19	-2.1903e-10	-1.05553
23220518	chr18:23220518:C:T	0.000189462	-2.1903e-10	-0.529238	4.37454e-19	-2.1903e-10	-0.445391	6.6447e-19	-2.1903e-10	-0.699136
23220751	chr18:23220751:A:G	3.33088e-05	-1.86309	-0.404518	8.97547e-20	-1.47532	-0.553958	2.10854e-19	-1.4318	-0.41516
23221644	chr18:23221644:G:A	0.000589866	-2.1903e-10	0.606469	1.16206e-18	-2.1903e-10	0.531584	2.49219e-18	-2.1903e-10	0.62279
23221656	chr18:23221656:T:C	0.000101987	-2.1903e-10	-1.14858	2.5248e-19	-2.1903e-10	-0.995032	4.33325e-19	-2.1903e-10	-1.12664
23221821	chr18:23221821:G:A	0.000783854	-2.1903e-10	0.890797	1.0918e-18	-2.1903e-10	0.469224	4.70153e-18	-2.1903e-10	1.25752
23222430	chr18:23222430:T:C	9.96639e-05	-2.1903e-10	-1.17162	2.23731e-19	-2.1903e-10	-1.11592	4.01183e-19	-2.1903e-10	-1.20371
23222490	chr18:23222490:CTA:C	0.000692454	0.766816	-2.58223e-10	2.21558e-18	1.17691	-2.58223e-10	1.26018e-17	2.24347	-2.58223e-10
23222528	chr18:23222528:CTCTG:C	0.000152394	-2.1903e-10	-0.746955	3.17127e-19	-2.1903e-10	-0.76706	5.96178e-19	-2.1903e-10	-0.807586
23222538	chr18:23222538:C:A	0.000114227	-2.1903e-10	-1.03524	2.7722e-19	-2.1903e-10	-0.90155	4.35598e-19	-2.1903e-10	-1.12141
23222654	chr18:23222654:A:G	0.000133485	-2.1903e-10	-0.879434	2.42988e-19	-2.1903e-10	-1.03335	5.36782e-19	-2.1903e-10	-0.912535
23222769	chr18:23222769:A:AG	9.61472e-05	-2.1903e-10	-1.20755	2.09793e-19	-2.1903e-10	-1.18024	3.98012e-19	-2.1903e-10	-1.21164
23223302	chr18:23223302:G:C	9.56487e-05	-2.1903e-10	-1.21274	2.04773e-19	-2.1903e-10	-1.20446	4.03384e-19	-2.1903e-10	-1.19824
23223401	chr18:23223401:A:C	9.76473e-05	-2.1903e-10	-1.19206	2.22142e-19	-2.1903e-10	-1.12304	4.05061e-19	-2.1903e-10	-1.19409
23223527	chr18:23223527:G:A	0.000300552	-2.1903e-10	-0.0678058	8.70797e-19	-2.1903e-10	0.243047	7.88714e-19	-2.1903e-10	-0.527722
23224219	chr18:23224219:A:G	0.000208317	-2.1903e-10	-0.434363	4.35849e-19	-2.1903e-10	-0.449066	7.87081e-19	-2.1903e-10	-0.529795
23224360	chr18:23224360:T:A	0.000153742	-2.1903e-10	-0.738147	3.37598e-19	-2.1903e-10	-0.704507	6.00604e-19	-2.1903e-10	-0.80019
23224444	chr18:23224444:A:T	9.64443e-05	-2.1903e-10	-1.20446	2.0308e-19	-2.1903e-10	-1.21276	4.1407e-19	-2.1903e-10	-1.17209
23224656	chr18:23224656:C:T	9.78052e-05	-2.1903e-10	-1.19045	2.18646e-19	-2.1903e-10	-1.13891	4.10103e-19	-2.1903e-10	-1.18172
23224662	chr18:23224662:G:A	9.77173e-05	-2.1903e-10	-1.19135	2.03462e-19	-2.1903e-10	-1.21088	4.09333e-19	-2.1903e-10	-1.1836
23224847	chr18:23224847:G:A	0.000181709	-2.1903e-10	-0.571022	3.10968e-19	-2.1903e-10	-0.78667	8.08625e-19	-2.1903e-10	-0.502791
23225025	chr18:23225025:G:A	9.56481e-05	-2.1903e-10	-1.21275	2.05558e-19	-2.1903e-10	-1.20063	4.01662e-19	-2.1903e-10	-1.20252
23226258	chr18:23226258:C:T	9.60532e-05	-2.1903e-10	-1.20852	2.08762e-19	-2.1903e-10	-1.18517	3.98334e-19	-2.1903e-10	-1.21084
23226278	chr18:23226278:C:T	9.89297e-05	-2.1903e-10	-1.17902	2.04485e-19	-2.1903e-10	-1.20587	4.15145e-19	-2.1903e-10	-1.1695
23227295	chr18:23227295:C:T	0.000660797	-2.1903e-10	0.720021	1.2947e-18	-2.1903e-10	0.639676	2.79409e-18	-2.1903e-10	0.737135
23227309	chr18:23227309:G:A	0.000105567	-2.1903e-10	-1.11408	2.15322e-19	-2.1903e-10	-1.15423	4.52384e-19	-2.1903e-10	-1.08359
23228870	chr18:23228870:G:A	0.000216131	-2.1903e-10	-0.397539	5.2805e-19	-2.1903e-10	-0.25717	8.65294e-19	-2.1903e-10	-0.435057
23229067	chr18:23229067:T:C	0.000100726	-2.1903e-10	-1.16102	2.06271e-19	-2.1903e-10	-1.19717	4.23563e-19	-2.1903e-10	-1.14942
23229428	chr18:23229428:AT:A	9.75843e-05	-2.1903e-10	-1.19271	2.16131e-19	-2.1903e-10	-1.15048	3.98018e-19	-2.1903e-10	-1.21163
23229483	chr18:23229483:A:T	4.83548e-05	-1.89486	-2.58223e-10	2.41096e-19	-1.04117	-2.58223e-10	2.35231e-19	-1.73756	-2.58223e-10
23230100	chr18:23230100:G:A	9.85968e-05	-2.1903e-10	-1.18239	2.03398e-19	-2.1903e-10	-1.2112	4.13483e-19	-2.1903e-10	-1.17351
23230103	chr18:23230103:G:A	0.000114737	-2.1903e-10	-1.03078	2.58479e-19	-2.1903e-10	-0.971547	4.86959e-19	-2.1903e-10	-1.00995
23230124	chr18:23230124:A:G	9.5753e-05	-2.1903e-10	-1.21165	2.07494e-19	-2.1903e-10	-1.19126	4.03101e-19	-2.1903e-10	-1.19894
23230238	chr18:23230238:G:A	0.000595471	-2.1903e-10	0.615926	9.53932e-19	-2.1903e-10	0.334231	3.90336e-18	-2.1903e-10	1.07147
23230329	chr18:23230329:A:G	0.000239846	-2.1903e-10	-0.29343	4.95715e-19	-2.1903e-10	-0.320361	9.09514e-19	-2.1903e-10	-0.385215
23230446	chr18:23230446:C:T	0.000563108	-2.1903e-10	0.560044	1.10605e-18	-2.1903e-10	0.482185	2.38146e-18	-2.1903e-10	0.577342
23230805	chr18:23230805:C:T	0.00011017	-2.1903e-10	-1.0714	2.3394e-19	-2.1903e-10	-1.0713	4.39358e-19	-2.1903e-10	-1.11281
23231006	chr18:23231006:A:C	0.000269541	-2.1903e-10	-0.176707	5.55445e-19	-2.1903e-10	-0.206593	1.01538e-18	-2.1903e-10	-0.27511
23231018	chr18:23231018:A:AC	0.000104747	-2.1903e-10	-1.12188	2.40145e-19	-2.1903e-10	-1.04512	4.12801e-19	-2.1903e-10	-1.17516
23231040	chr18:23231040:G:A	9.76827e-05	-2.1903e-10	-1.1917	2.03445e-19	-2.1903e-10	-1.21097	4.09109e-19	-2.1903e-10	-1.18415
23231048	chr18:23231048:A:T	1.44783e-05	-1.89388	-1.2069	5.03053e-20	-1.39573	-1.21253	7.32299e-20	-1.72664	-1.17789
23231679	chr18:23231679:A:G	0.000951607	-2.1903e-10	1.08473	1.67885e-18	-2.1903e-10	0.899505	4.02061e-18	-2.1903e-10	1.10106
23232017	chr18:23232017:G:A	0.000496408	-2.1903e-10	0.433972	1.1821e-18	-2.1903e-10	0.548687	1.85945e-18	-2.1903e-10	0.329908
23232347	chr18:23232347:A:G	9.98369e-05	-2.1903e-10	-1.16989	2.24402e-19	-2.1903e-10	-1.11292	4.0148e-19	-2.1903e-10	-1.20297
23232675	chr18:23232675:AC:A	7.30813e-05	-1.48185	-2.58223e-10	1.20909e-19	-1.73132	-2.58223e-10	2.31355e-19	-1.75417	-2.58223e-10
23232925	chr18:23232925:C:T	4.84965e-05	-1.89193	-2.58223e-10	1.05416e-19	-1.86845	-2.58223e-10	6.34282e-19	-0.745632	-2.58223e-10
23233022	chr18:23233022:A:G	0.000101827	-2.1903e-10	-1.15016	2.07632e-19	-2.1903e-10	-1.19059	4.28675e-19	-2.1903e-10	-1.13743
23233117	chr18:23233117:T:C	3.08911e-05	-1.73101	-0.611948	8.36039e-20	-1.55208	-0.548195	1.38671e-19	-1.69482	-0.571199
23233577	chr18:23233577:G:A	0.000197674	-2.1903e-10	-0.486804	4.96063e-19	-2.1903e-10	-0.319659	5.73032e-19	-2.1903e-10	-0.847184
23233787	chr18:23233787:G:A	0.000372064	-2.1903e-10	0.14564	6.2342e-19	-2.1903e-10	-0.0911408	2.27029e-18	-2.1903e-10	0.529538
23233982	chr18:23233982:T:C	1.47724e-05	-1.89312	-1.18755	5.18449e-20	-1.40519	-1.17292	7.20989e-20	-1.71046	-1.20963
23234454	chr18:23234454:A:G	0.000742175	-2.1903e-10	0.83616	1.01777e-18	-2.1903e-10	0.399007	4.45777e-18	-2.1903e-10	1.20428
23234577	chr18:23234577:C:T	0.000136897	-2.1903e-10	-0.854194	2.43922e-19	-2.1903e-10	-1.02951	5.89226e-19	-2.1903e-10	-0.819317
23234623	chr18:23234623:C:T	0.000589778	-2.1903e-10	0.60632	1.15452e-18	-2.1903e-10	0.525076	2.48876e-18	-2.1903e-10	0.621414
23235070	chr18:23235070:T:C	9.77579e-05	-2.1903e-10	-1.19093	2.04077e-19	-2.1903e-10	-1.20787	4.13885e-19	-2.1903e-10	-1.17254
23235259	chr18:23235259:T:C	5.05116e-05	-0.967134	-0.884089	4.31575e-20	-1.89473	-0.866779	2.03787e-12	14.8999	-0.662819
23235348	chr18:23235348:C:T	0.000141522	-2.1903e-10	-0.820973	3.83996e-19	-2.1903e-10	-0.57573	4.92318e-19	-2.1903e-10	-0.999002
23235469	chr18:23235469:G:A	0.000103982	-2.1903e-10	-1.1292	2.13595e-19	-2.1903e-10	-1.16228	4.32358e-19	-2.1903e-10	-1.12887
23235557	chr18:23235557:A:G	0.000464649	-2.1903e-10	0.367857	9.18079e-19	-2.1903e-10	0.295922	1.96306e-18	-2.1903e-10	0.384132
23235572	chr18:23235572:G:A	1.5383e-05	-1.88573	-1.15444	3.06247e-20	-1.89266	-1.21189	7.22173e-20	-1.81897	-1.09947
23235648	chr18:23235648:C:T	4.47579e-05	-1.66742	-0.304735	7.06912e-20	-1.87723	-0.390809	9.26305e-19	-0.0101473	-0.356775
23235751	chr18:23235751:C:A	0.00018422	-2.1903e-10	-0.557295	4.94613e-19	-2.1903e-10	-0.322586	6.72504e-19	-2.1903e-10	-0.687118
23236223	chr18:23236223:G:T	0.00111094	-2.1903e-10	1.23953	1.95764e-18	-2.1903e-10	1.05313	4.70017e-18	-2.1903e-10	1.25723
23236339	chr18:23236339:C:T	0.000853221	-2.1903e-10	0.975593	3.21181e-18	-2.1903e-10	1.54823	3.14405e-18	-2.1903e-10	0.855141
23236341	chr18:23236341:G:A	0.000853221	-2.1903e-10	0.975593	3.21181e-18	-2.1903e-10	1.54823	3.14405e-18	-2.1903e-10	0.855141
23236402	chr18:23236402:A:G	0.000106895	-2.1903e-10	-1.10158	2.10382e-19	-2.1903e-10	-1.17744	4.52988e-19	-2.1903e-10	-1.08226
23236453	chr18:23236453:T:C	0.000191956	-2.1903e-10	-0.516161	5.18816e-19	-2.1903e-10	-0.274813	6.97785e-19	-2.1903e-10	-0.650215
23236720	chr18:23236720:C:T	2.13001e-05	-1.56104	-1.15368	4.16785e-20	-1.6659	-1.13048	1.00842e-17	3.21268	-1.19208
23236721	chr18:23236721:G:A	0.000103857	-2.1903e-10	-1.13041	2.12312e-19	-2.1903e-10	-1.1683	4.44724e-19	-2.1903e-10	-1.10067
23236792	chr18:23236792:A:G	0.000100527	-2.1903e-10	-1.163	2.19491e-19	-2.1903e-10	-1.13505	4.1149e-19	-2.1903e-10	-1.17834
23236978	chr18:23236978:A:G	1.97261e-05	-1.67923	-1.11226	5.11038e-20	-1.55204	-1.04047	6.67956e-18	2.76281	-1.15413
23237081	chr18:23237081:C:A	0.000172305	-2.1903e-10	-0.624158	4.58017e-19	-2.1903e-10	-0.399455	6.33469e-19	-2.1903e-10	-0.746915
23237099	chr18:23237099:G:A	0.000175202	-2.1903e-10	-0.607485	4.66427e-19	-2.1903e-10	-0.381261	6.4364e-19	-2.1903e-10	-0.730986
23237309	chr18:23237309:C:A	9.60573e-05	-2.1903e-10	-1.20848	2.08057e-19	-2.1903e-10	-1.18855	3.98086e-19	-2.1903e-10	-1.21146
23237312	chr18:23237312:G:C	2.2169e-05	-1.6092	-1.06553	4.79302e-20	-1.60076	-1.05586	9.93655e-18	3.10918	-1.10333
23237893	chr18:23237893:C:T	0.000107338	-2.1903e-10	-1.09744	2.43967e-19	-2.1903e-10	-1.02933	4.39697e-19	-2.1903e-10	-1.11204
23237923	chr18:23237923:T:G	0.000374245	-2.1903e-10	0.151484	7.38245e-19	-2.1903e-10	0.0779134	1.58177e-18	-2.1903e-10	0.168172
23238119	chr18:23238119:T:C	0.000525448	-2.1903e-10	0.490826	1.25477e-18	-2.1903e-10	0.608347	1.96403e-18	-2.1903e-10	0.384629
23238640	chr18:23238640:A:T	3.94381e-05	-1.83713	-0.261564	8.7473e-20	-1.89025	-0.16478	1.78632e-19	-1.89197	-0.12083
23239126	chr18:23239126:A:G	1.53357e-05	-1.89464	-1.1486	5.78255e-20	-1.28219	-1.18674	7.75203e-20	-1.75538	-1.09221
23240167	chr18:23240167:T:G	0.000211734	-2.1903e-10	-0.418097	5.30465e-19	-2.1903e-10	-0.252608	6.05814e-19	-2.1903e-10	-0.791553
23240690	chr18:23240690:A:G	0.000505589	-2.1903e-10	0.452298	7.32999e-19	-2.1903e-10	0.0707821	2.88416e-18	-2.1903e-10	0.768862
23240764	chr18:23240764:A:G	2.0529e-05	-1.89225	-0.859331	8.59464e-20	-1.31135	-0.761288	9.47989e-20	-1.73369	-0.912674
23240881	chr18:23240881:AC:A	9.57227e-05	-2.1903e-10	-1.21197	2.06382e-19	-2.1903e-10	-1.19663	4.00049e-19	-2.1903e-10	-1.20654
23241357	chr18:23241357:T:A	0.000374586	-2.1903e-10	0.152394	8.67537e-19	-2.1903e-10	0.239296	1.41522e-18	-2.1903e-10	0.0569124
23241455	chr18:23241455:C:T	0.000181312	-2.1903e-10	-0.573208	4.84776e-19	-2.1903e-10	-0.342675	6.62867e-19	-2.1903e-10	-0.701552
23242234	chr18:23242234:C:T	2.22296e-05	-1.5321	-1.1399	4.0538e-20	-1.69047	-1.13365	1.16222e-17	3.32581	-1.16326
23242526	chr18:23242526:G:A	0.000216509	-2.1903e-10	-0.395794	5.43812e-19	-2.1903e-10	-0.227758	6.17678e-19	-2.1903e-10	-0.772159
23242707	chr18:23242707:C:CT	0.000151245	-2.1903e-10	-0.754527	2.6148e-19	-2.1903e-10	-0.960006	7.98372e-19	-2.1903e-10	-0.515551
23242804	chr18:23242804:T:C	9.99904e-05	-2.1903e-10	-1.16835	2.26307e-19	-2.1903e-10	-1.10447	4.20933e-19	-2.1903e-10	-1.15565
23242815	chr18:23242815:G:A	9.87069e-05	-2.1903e-10	-1.18127	2.0378e-19	-2.1903e-10	-1.20932	4.14506e-19	-2.1903e-10	-1.17104
23242846	chr18:23242846:T:C	0.000191401	-2.1903e-10	-0.519055	3.96332e-19	-2.1903e-10	-0.544109	6.21997e-19	-2.1903e-10	-0.76519
23242858	chr18:23242858:G:A	2.09053e-05	-1.63631	-1.09711	4.58308e-20	-1.61035	-1.09106	8.25951e-18	2.94829	-1.12729
23243445	chr18:23243445:G:A	9.801e-05	-2.1903e-10	-1.18836	2.09189e-19	-2.1903e-10	-1.18312	4.09421e-19	-2.1903e-10	-1.18338
23243646	chr18:23243646:G:T	0.000143171	-2.1903e-10	-0.809385	2.51947e-19	-2.1903e-10	-0.997143	6.18156e-19	-2.1903e-10	-0.771385
23243842	chr18:23243842:G:A	0.000149513	-2.1903e-10	-0.766041	3.30659e-19	-2.1903e-10	-0.725276	5.96082e-19	-2.1903e-10	-0.807747
23243904	chr18:23243904:A:G	0.000103934	-2.1903e-10	-1.12967	2.30275e-19	-2.1903e-10	-1.08709	4.37156e-19	-2.1903e-10	-1.11784
23244100	chr18:23244100:C:G	2.28146e-05	-1.61254	-1.03349	4.8001e-20	-1.62834	-1.0268	9.66551e-18	3.04975	-1.07156
23244207	chr18:23244207:G:GA	0.000675923	-2.1903e-10	0.742653	9.73116e-19	-2.1903e-10	0.354142	3.90627e-18	-2.1903e-10	1.07221
23244409	chr18:23244409:C:T	2.42179e-05	-1.53797	-1.04836	4.93864e-20	-1.5265	-1.10019	2.34529e-18	1.54788	-0.985841
23244533	chr18:23244533:C:G	2.10438e-05	-1.52589	-1.20093	4.1709e-20	-1.59603	-1.19961	1.65857e-17	3.72696	-1.20879
23244745	chr18:23244745:C:T	2.25646e-05	-1.51645	-1.14059	3.8974e-20	-1.72833	-1.13514	1.13915e-17	3.3057	-1.1632
23244769	chr18:23244769:G:A	0.00034301	-2.1903e-10	0.0643326	6.81194e-19	-2.1903e-10	-0.00251418	1.44334e-18	-2.1903e-10	0.0765908
23245406	chr18:23245406:G:T	9.67704e-05	-2.1903e-10	-1.20108	2.09368e-19	-2.1903e-10	-1.18227	4.04415e-19	-2.1903e-10	-1.19568
23245418	chr18:23245418:C:T	9.57909e-05	-2.1903e-10	-1.21126	2.03065e-19	-2.1903e-10	-1.21284	3.97698e-19	-2.1903e-10	-1.21243
23245629	chr18:23245629:C:G	9.57083e-05	-2.1903e-10	-1.21212	2.03151e-19	-2.1903e-10	-1.21241	4.03346e-19	-2.1903e-10	-1.19833
23245988	chr18:23245988:C:A	0.000102506	-1.14351	-2.58223e-10	8.19284e-19	0.182068	-2.58223e-10	2.11699e-19	-1.84296	-2.58223e-10
23246187	chr18:23246187:C:A	1.79915e-05	-1.67074	-1.21279	4.36087e-20	-1.53838	-1.21273	7.28614e-18	2.90597	-1.21037
23246589	chr18:23246589:C:T	0.000104743	-2.1903e-10	-1.12192	2.11423e-19	-2.1903e-10	-1.1725	4.3045e-19	-2.1903e-10	-1.13329
23246633	chr18:23246633:C:T	0.000113072	-2.1903e-10	-1.0454	2.65578e-19	-2.1903e-10	-0.944453	4.46231e-19	-2.1903e-10	-1.09729
23246666	chr18:23246666:T:C	0.00621718	2.79586	0.165785	1.76962e-16	5.05847	0.498854	5.45987e-17	4.00513	-0.295493
23246668	chr18:23246668:T:G	0.00646813	2.82593	0.175283	1.85748e-16	5.0962	0.509586	5.69329e-17	4.03887	-0.287366
23246867	chr18:23246867:A:G	9.57587e-05	-2.1903e-10	-1.21159	2.03636e-19	-2.1903e-10	-1.21003	3.97702e-19	-2.1903e-10	-1.21242
23246937	chr18:23246937:C:T	4.90849e-05	-1.87987	-2.58223e-10	1.21193e-19	-1.72898	-2.58223e-10	6.82051e-19	-0.673021	-2.58223e-10
23247232	chr18:23247232:A:G	0.000788329	-2.1903e-10	0.896489	1.67378e-18	-2.1903e-10	0.896481	3.43368e-18	-2.1903e-10	0.943261
23247396	chr18:23247396:G:T	9.95473e-05	-2.1903e-10	-1.17279	2.20646e-19	-2.1903e-10	-1.1298	4.10405e-19	-2.1903e-10	-1.18098
23247546	chr18:23247546:A:G	3.05067e-05	-1.86329	-0.492193	7.05954e-20	-1.77007	-0.499323	2.15047e-19	-1.3828	-0.444463
23247623	chr18:23247623:C:T	1.91887e-05	-1.6064	-1.2127	3.13134e-20	-1.87996	-1.20236	2.06814e-17	3.91571	-1.17684
23247719	chr18:23247719:C:T	0.000222875	-2.1903e-10	-0.366813	3.70472e-19	-2.1903e-10	-0.611585	1.00093e-18	-2.1903e-10	-0.289436
23247728	chr18:23247728:C:T	0.000114927	-2.1903e-10	-1.02913	2.17168e-19	-2.1903e-10	-1.14569	4.89502e-19	-2.1903e-10	-1.00474
23247845	chr18:23247845:C:T	0.000492283	0.725588	-0.299962	9.18179e-20	-1.24812	-0.758438	1.25711e-14	8.9823	0.166488
23247877	chr18:23247877:T:C	0.000855516	-2.1903e-10	0.978279	1.689e-18	-2.1903e-10	0.905528	3.72852e-18	-2.1903e-10	1.02564
23248067	chr18:23248067:G:A	5.18328e-05	-1.8254	-2.58223e-10	1.03006e-19	-1.89157	-2.58223e-10	2.10312e-19	-1.84954	-2.58223e-10
23248393	chr18:23248393:A:G	0.00049321	-2.1903e-10	0.427509	1.2111e-18	-2.1903e-10	0.572922	1.83184e-18	-2.1903e-10	0.314949
23248643	chr18:23248643:C:T	5.80191e-05	-1.71265	-2.58223e-10	1.02849e-19	-1.8931	-2.58223e-10	1.32055e-18	-0.0123188	-2.58223e-10
23249008	chr18:23249008:G:A	0.000834244	1.93446	-0.981361	1.82629e-19	-0.402575	-0.916332	2.48722e-12	15.3482	-0.911879
23249219	chr18:23249219:T:C	0.000198304	-2.1903e-10	-0.483624	4.16386e-19	-2.1903e-10	-0.494748	8.51398e-19	-2.1903e-10	-0.451247
23249560	chr18:23249560:T:C	0.000123806	-2.1903e-10	-0.95471	2.50269e-19	-2.1903e-10	-1.00383	5.29594e-19	-2.1903e-10	-0.926016
23249620	chr18:23249620:C:A	0.000443063	1.42931	-1.10902	2.76271e-19	0.112886	-1.01787	2.48055e-14	10.8482	-1.01972
23249780	chr18:23249780:T:C	0.000121856	-2.1903e-10	-0.970584	2.35078e-19	-2.1903e-10	-1.06644	5.22851e-19	-2.1903e-10	-0.93883
23249816	chr18:23249816:T:G	0.000129696	-2.1903e-10	-0.908233	2.4692e-19	-2.1903e-10	-1.0173	5.58412e-19	-2.1903e-10	-0.873028
23249821	chr18:23249821:G:A	0.000109251	-2.1903e-10	-1.07977	2.24764e-19	-2.1903e-10	-1.11131	4.36618e-19	-2.1903e-10	-1.11907
23249999	chr18:23249999:CAG:C	0.00010111	-2.1903e-10	-1.15722	2.03585e-19	-2.1903e-10	-1.21028	4.2414e-19	-2.1903e-10	-1.14806
23250288	chr18:23250288:C:T	0.000110693	0.142173	-1.20884	3.24091e-19	0.434379	-1.17972	7.43635e-20	-1.68256	-1.2066
23250339	chr18:23250339:AT:A	0.000579343	1.80131	-1.21284	4.25893e-19	0.661922	-1.1341	4.66461e-15	9.36911	-1.21172
23250433	chr18:23250433:A:G	0.00013327	-2.1903e-10	-0.881049	2.52282e-19	-2.1903e-10	-0.995813	5.74827e-19	-2.1903e-10	-0.844057
23250496	chr18:23250496:C:G	0.000132709	-2.1903e-10	-0.885264	2.51404e-19	-2.1903e-10	-0.999302	5.72219e-19	-2.1903e-10	-0.848604
23250923	chr18:23250923:C:T	0.000103349	-2.1903e-10	-1.13532	2.04514e-19	-2.1903e-10	-1.20573	4.36102e-19	-2.1903e-10	-1.12025
23251045	chr18:23251045:A:G	0.000246208	0.84724	-1.11449	8.88179e-20	-1.04876	-0.99101	6.95456e-15	9.64689	-1.0901
23251198	chr18:23251198:A:G	0.000170668	0.556813	-1.19052	1.46452e-18	1.92611	-1.16319	8.54043e-20	-1.54484	-1.20589
23252334	chr18:23252334:A:G	1.53252e-05	-1.86774	-1.17619	3.08274e-20	-1.88643	-1.21153	6.68118e-20	-1.83988	-1.15637
23252407	chr18:23252407:A:G	0.000248131	-2.1903e-10	-0.259471	3.8548e-19	-2.1903e-10	-0.571872	1.07634e-18	-2.1903e-10	-0.216801
23252524	chr18:23252524:A:G	0.000182601	-2.1903e-10	-0.566123	3.08463e-19	-2.1903e-10	-0.79476	7.83276e-19	-2.1903e-10	-0.534641
23252570	chr18:23252570:G:A	9.57193e-05	-2.1903e-10	-1.21201	2.04378e-19	-2.1903e-10	-1.20639	3.97549e-19	-2.1903e-10	-1.21281
23252593	chr18:23252593:G:A	2.2614e-05	-1.52953	-1.12533	5.75399e-20	-1.29245	-1.18144	3.71239e-13	13.5135	-0.979234
23252641	chr18:23252641:C:T	9.90595e-05	-2.1903e-10	-1.17771	2.17547e-19	-2.1903e-10	-1.14395	4.19038e-19	-2.1903e-10	-1.16016
23252758	chr18:23252758:T:A	0.000286132	-2.1903e-10	-0.116973	4.65917e-19	-2.1903e-10	-0.382354	1.50838e-18	-2.1903e-10	0.120667
23253125	chr18:23253125:G:A	9.61243e-05	-2.1903e-10	-1.20778	2.0307e-19	-2.1903e-10	-1.21281	4.04777e-19	-2.1903e-10	-1.19479
23253671	chr18:23253671:T:TTCGAG	0.000259026	-2.1903e-10	-0.216496	7.35069e-19	-2.1903e-10	0.0736026	9.1506e-19	-2.1903e-10	-0.379136
23254211	chr18:23254211:C:T	0.000108964	-2.1903e-10	-1.08241	2.4461e-19	-2.1903e-10	-1.0267	4.21949e-19	-2.1903e-10	-1.15324
23254310	chr18:23254310:A:G	9.67475e-05	-2.1903e-10	-1.20132	2.03065e-19	-2.1903e-10	-1.21284	4.00352e-19	-2.1903e-10	-1.20578
23254903	chr18:23254903:G:C	0.000126356	-2.1903e-10	-0.934325	2.60383e-19	-2.1903e-10	-0.964207	5.31438e-19	-2.1903e-10	-0.922539
23255242	chr18:23255242:C:T	0.00018925	-2.1903e-10	-0.530359	3.29563e-19	-2.1903e-10	-0.728594	8.15494e-19	-2.1903e-10	-0.494332
23255331	chr18:23255331:CT:C	0.000108926	-0.0544195	-1.02834	3.47497e-20	-1.87785	-1.10034	8.75357e-14	11.9562	-0.86674
23255397	chr18:23255397:A:G	9.65004e-05	-2.1903e-10	-1.20388	2.07889e-19	-2.1903e-10	-1.18936	3.98868e-19	-2.1903e-10	-1.2095
23255894	chr18:23255894:T:G	2.30009e-05	-1.54168	-1.09621	5.39271e-20	-1.41068	-1.12805	7.36618e-20	-1.80117	-1.09747
23256191	chr18:23256191:G:A	1.71293e-05	-1.82942	-1.10322	1.24626e-19	-0.722286	-0.978758	7.16016e-20	-1.79946	-1.12755
23256512	chr18:23256512:G:C	0.000106431	-2.1903e-10	-1.10592	2.44728e-19	-2.1903e-10	-1.02621	4.34031e-19	-2.1903e-10	-1.12501
23256554	chr18:23256554:C:T	0.000118546	-2.1903e-10	-0.998124	2.78763e-19	-2.1903e-10	-0.896001	4.21392e-19	-2.1903e-10	-1.15456
23257820	chr18:23257820:A:G	0.000154719	-2.1903e-10	-0.731812	3.48861e-19	-2.1903e-10	-0.671689	6.08344e-19	-2.1903e-10	-0.787385
23257862	chr18:23257862:G:A	0.000108261	-2.1903e-10	-1.08888	2.08641e-19	-2.1903e-10	-1.18575	4.60762e-19	-2.1903e-10	-1.06524
23258409	chr18:23258409:G:A	4.84418e-05	-1.89306	-2.58223e-10	1.18626e-19	-1.75038	-2.58223e-10	2.58997e-19	-1.64131	-2.58223e-10
23258997	chr18:23258997:GT:G	2.85535e-05	-1.24803	-1.17362	7.52896e-19	1.07677	-0.979206	6.05013e-20	-1.89372	-1.20174
23259665	chr18:23259665:A:AGT	0.000409474	-2.1903e-10	0.241448	1.14316e-18	-2.1903e-10	0.515188	1.40347e-18	-2.1903e-10	0.0485766
23259668	chr18:23259668:G:A	0.000318405	0.504671	-0.514773	8.55947e-20	-1.5196	-0.557135	3.08843e-15	8.11569	-0.370639
23260002	chr18:23260002:G:A	0.000402133	-2.1903e-10	0.223357	1.36124e-18	-2.1903e-10	0.689788	1.46917e-18	-2.1903e-10	0.0943303
23260783	chr18:23260783:G:A	0.00321952	-2.1903e-10	2.30356	5.26208e-18	-2.1903e-10	2.04192	1.26502e-17	-2.1903e-10	2.2473
23260810	chr18:23260810:TGA:T	0.000145866	-2.1903e-10	-0.790737	2.71803e-19	-2.1903e-10	-0.921286	6.5099e-19	-2.1903e-10	-0.719632
23261691	chr18:23261691:A:C	0.0122113	-2.1903e-10	3.63669	1.68375e-17	-2.1903e-10	3.205	4.79281e-17	-2.1903e-10	3.57933
23261746	chr18:23261746:A:C	9.65061e-05	-2.1903e-10	-1.20382	2.05308e-19	-2.1903e-10	-1.20185	4.03521e-19	-2.1903e-10	-1.1979
23261863	chr18:23261863:A:G	0.000212666	-2.1903e-10	-0.413704	5.63126e-19	-2.1903e-10	-0.192858	7.70911e-19	-2.1903e-10	-0.550553
23261906	chr18:23261906:G:A	0.000104301	-2.1903e-10	-1.12615	2.1997e-19	-2.1903e-10	-1.13287	4.40616e-19	-2.1903e-10	-1.10995
23262696	chr18:23262696:C:T	3.08666e-05	-1.49497	-0.848777	7.49017e-20	-1.37235	-0.837835	1.12544e-19	-1.64102	-0.833762
23262915	chr18:23262915:T:C	0.000633952	-2.1903e-10	0.678547	1.00301e-18	-2.1903e-10	0.384401	2.65308e-18	-2.1903e-10	0.685349
23262930	chr18:23262930:G:A	8.55379e-05	-1.32447	-2.58223e-10	2.99689e-19	-0.823616	-2.58223e-10	5.20936e-19	-0.9425	-2.58223e-10
23263006	chr18:23263006:A:G	0.000144083	-2.1903e-10	-0.803038	3.07647e-19	-2.1903e-10	-0.797408	5.67482e-19	-2.1903e-10	-0.856917
23263098	chr18:23263098:AACATC:A	0.000146791	-2.1903e-10	-0.784417	2.62322e-19	-2.1903e-10	-0.956788	6.27122e-19	-2.1903e-10	-0.756985
23263151	chr18:23263151:T:G	0.000147255	-2.1903e-10	-0.781258	3.14577e-19	-2.1903e-10	-0.775132	5.79342e-19	-2.1903e-10	-0.836232
23263270	chr18:23263270:G:A	0.000144732	-2.1903e-10	-0.798543	2.79311e-19	-2.1903e-10	-0.894036	6.41438e-19	-2.1903e-10	-0.734414
23264201	chr18:23264201:T:C	0.000106873	-2.1903e-10	-1.10179	2.07068e-19	-2.1903e-10	-1.19332	4.56649e-19	-2.1903e-10	-1.07421
23264578	chr18:23264578:G:A	0.000187417	-2.1903e-10	-0.54009	4.88396e-19	-2.1903e-10	-0.335235	6.85737e-19	-2.1903e-10	-0.667632
23264688	chr18:23264688:T:C	0.000121192	-2.1903e-10	-0.976047	2.59211e-19	-2.1903e-10	-0.968719	5.26981e-19	-2.1903e-10	-0.930961
23264912	chr18:23264912:C:T	0.000261175	-2.1903e-10	-0.208234	5.17002e-19	-2.1903e-10	-0.278316	1.01294e-18	-2.1903e-10	-0.277516
23265152	chr18:23265152:C:G	0.000128498	-2.1903e-10	-0.917511	2.28965e-19	-2.1903e-10	-1.09279	5.58985e-19	-2.1903e-10	-0.872003
23265205	chr18:23265205:A:G	0.00024674	-2.1903e-10	-0.26509	4.89874e-19	-2.1903e-10	-0.332214	9.58952e-19	-2.1903e-10	-0.332285
23265223	chr18:23265223:A:T	9.6437e-05	-2.1903e-10	-1.20454	2.09198e-19	-2.1903e-10	-1.18308	4.00436e-19	-2.1903e-10	-1.20557
23265491	chr18:23265491:A:T	0.000120783	-2.1903e-10	-0.979434	2.52052e-19	-2.1903e-10	-0.996726	4.88827e-19	-2.1903e-10	-1.00612
23265567	chr18:23265567:A:C	0.000101417	-2.1903e-10	-1.15418	2.15462e-19	-2.1903e-10	-1.15358	4.14539e-19	-2.1903e-10	-1.17096
23266545	chr18:23266545:G:A	0.000108938	-2.1903e-10	-1.08265	2.61144e-19	-2.1903e-10	-0.961288	4.38297e-19	-2.1903e-10	-1.11523
23266603	chr18:23266603:G:A	4.91794e-05	-1.87795	-2.58223e-10	1.0636e-19	-1.85954	-2.58223e-10	2.17958e-19	-1.81382	-2.58223e-10
23266895	chr18:23266895:G:A	2.16038e-05	-1.68649	-1.01407	5.05144e-20	-1.59998	-1.00413	8.44843e-20	-1.7578	-1.00376
23266897	chr18:23266897:A:C	0.000400176	-2.1903e-10	0.218477	6.58298e-19	-2.1903e-10	-0.0367039	1.67444e-18	-2.1903e-10	0.225107
23266938	chr18:23266938:G:A	0.000562574	-2.1903e-10	0.559096	1.48742e-18	-2.1903e-10	0.778438	2.30652e-18	-2.1903e-10	0.545371
23266960	chr18:23266960:G:A	0.000113901	-2.1903e-10	-1.0381	2.88442e-19	-2.1903e-10	-0.861869	4.56275e-19	-2.1903e-10	-1.07503
23267007	chr18:23267007:CCAA:C	2.74443e-05	-1.27312	-1.18815	5.58964e-20	-1.37479	-1.12807	9.00517e-20	-1.49694	-1.2008
23267046	chr18:23267046:C:T	0.000219837	-2.1903e-10	-0.380539	4.38424e-19	-2.1903e-10	-0.443176	8.5788e-19	-2.1903e-10	-0.443662
23267063	chr18:23267063:T:C	0.000104005	-2.1903e-10	-1.12899	2.4034e-19	-2.1903e-10	-1.04431	4.22611e-19	-2.1903e-10	-1.15167
23267094	chr18:23267094:T:G	0.000168466	-2.1903e-10	-0.646692	3.14571e-19	-2.1903e-10	-0.775151	8.4552e-19	-2.1903e-10	-0.458174
23267854	chr18:23267854:C:T	0.00010665	-2.1903e-10	-1.10387	2.45343e-19	-2.1903e-10	-1.02371	4.33279e-19	-2.1903e-10	-1.12674
23268406	chr18:23268406:T:C	0.00190337	2.41884	-0.640887	7.29328e-16	7.7331	-0.759585	8.2206e-19	0.131788	-0.6181
23268550	chr18:23268550:T:C	0.000226215	-2.1903e-10	-0.35194	3.91244e-19	-2.1903e-10	-0.557029	9.43492e-19	-2.1903e-10	-0.348538
23268704	chr18:23268704:C:T	0.000864305	1.90898	-0.920484	2.45395e-16	6.67085	-0.786588	3.90635e-19	-0.223432	-1.00692
23269710	chr18:23269710:A:G	0.000139644	-2.1903e-10	-0.834328	2.99277e-19	-2.1903e-10	-0.824993	5.68039e-19	-2.1903e-10	-0.855936
23269916	chr18:23269916:A:G	9.90156e-05	-2.1903e-10	-1.17815	2.09708e-19	-2.1903e-10	-1.18065	4.18253e-19	-2.1903e-10	-1.16204
23270266	chr18:23270266:C:G	0.000869413	-2.1903e-10	0.994392	1.40672e-18	-2.1903e-10	0.722657	3.50364e-18	-2.1903e-10	0.963431
23270391	chr18:23270391:A:T	0.000110123	-2.1903e-10	-1.07182	2.63286e-19	-2.1903e-10	-0.953123	4.73045e-19	-2.1903e-10	-1.03894
23270525	chr18:23270525:T:C	8.70802e-05	-1.3066	-2.58223e-10	1.02668e-19	-1.89486	-2.58223e-10	1.13914e-18	-0.160101	-2.58223e-10
23270578	chr18:23270578:C:T	0.000349429	-2.1903e-10	0.0828749	6.93156e-19	-2.1903e-10	0.0148931	1.35343e-18	-2.1903e-10	0.0122694
23270641	chr18:23270641:C:G	6.3892e-05	-1.61623	-2.58223e-10	1.7135e-19	-1.38265	-2.58223e-10	2.1278e-19	-1.83787	-2.58223e-10
23270675	chr18:23270675:G:T	0.000110081	-2.1903e-10	-1.07221	2.10754e-19	-2.1903e-10	-1.17567	4.75109e-19	-2.1903e-10	-1.03458
23270905	chr18:23270905:A:G	0.000109229	-2.1903e-10	-1.07998	2.09974e-19	-2.1903e-10	-1.17938	4.70992e-19	-2.1903e-10	-1.04328
23270973	chr18:23270973:A:G	2.39348e-05	-1.46577	-1.13233	4.52253e-20	-1.53389	-1.18082	7.92785e-20	-1.71358	-1.11158
23271176	chr18:23271176:G:T	0.000861516	-2.1903e-10	0.985267	2.44946e-18	-2.1903e-10	1.27726	3.32729e-18	-2.1903e-10	0.911789
23271521	chr18:23271521:A:G	5.19185e-05	-1.82375	-2.58223e-10	1.08875e-19	-1.83616	-2.58223e-10	2.01659e-19	-1.89155	-2.58223e-10
23271586	chr18:23271586:G:A	0.000745477	-2.1903e-10	0.840598	2.10308e-18	-2.1903e-10	1.1248	2.88555e-18	-2.1903e-10	0.769344
23271971	chr18:23271971:T:A	0.000118346	-2.1903e-10	-0.99981	2.435e-19	-2.1903e-10	-1.03124	4.90113e-19	-2.1903e-10	-1.00349
23272119	chr18:23272119:G:A	0.000209368	-2.1903e-10	-0.429333	3.66648e-19	-2.1903e-10	-0.62196	9.23087e-19	-2.1903e-10	-0.370403
23272403	chr18:23272403:C:T	0.000236179	-2.1903e-10	-0.308838	3.74879e-19	-2.1903e-10	-0.599758	9.412e-19	-2.1903e-10	-0.35097
23272914	chr18:23272914:A:G	2.60714e-05	-1.77714	-0.73545	5.99542e-20	-1.71744	-0.715339	1.0268e-19	-1.84049	-0.726024
23272957	chr18:23272957:G:A	2.17792e-05	-1.83745	-0.855025	5.04824e-20	-1.77784	-0.826894	8.74957e-20	-1.86952	-0.857017
23273683	chr18:23273683:C:T	0.000235558	-2.1903e-10	-0.311469	3.68154e-19	-2.1903e-10	-0.61786	1.02227e-18	-2.1903e-10	-0.268341
23274555	chr18:23274555:T:C	9.67541e-05	-2.1903e-10	-1.20125	2.03298e-19	-2.1903e-10	-1.21169	4.01189e-19	-2.1903e-10	-1.20369
23274904	chr18:23274904:C:T	9.87522e-05	-2.1903e-10	-1.18081	2.06133e-19	-2.1903e-10	-1.19784	4.15567e-19	-2.1903e-10	-1.16848
23275640	chr18:23275640:T:C	0.000487471	1.04835	-0.632544	5.13889e-17	4.79214	-0.471322	2.79049e-19	-0.805441	-0.761299
23275835	chr18:23275835:T:C	9.84439e-05	-2.1903e-10	-1.18394	2.08646e-19	-2.1903e-10	-1.18572	4.09143e-19	-2.1903e-10	-1.18406
23275889	chr18:23275889:T:C	0.000199449	-2.1903e-10	-0.477869	5.58861e-19	-2.1903e-10	-0.200462	7.20147e-19	-2.1903e-10	-0.61867
23275972	chr18:23275972:C:A	0.000190755	-2.1903e-10	-0.522435	3.57496e-19	-2.1903e-10	-0.647239	7.93453e-19	-2.1903e-10	-0.521731
23276156	chr18:23276156:C:T	0.000186492	-2.1903e-10	-0.545039	4.8203e-19	-2.1903e-10	-0.348356	7.72084e-19	-2.1903e-10	-0.549033
23276699	chr18:23276699:C:T	9.68375e-05	-2.1903e-10	-1.20039	2.09685e-19	-2.1903e-10	-1.18075	4.02181e-19	-2.1903e-10	-1.20122
23276721	chr18:23276721:G:A	4.65315e-05	-1.38753	-0.545769	1.55814e-19	-1.1185	-0.359199	1.24348e-19	-1.77578	-0.599259
23276754	chr18:23276754:T:G	0.000131891	-0.318358	-0.57309	9.48758e-19	0.639996	-0.311204	6.30707e-19	-0.0235404	-0.727745
23277244	chr18:23277244:G:A	1.60902e-05	-1.84982	-1.1454	3.69586e-20	-1.78154	-1.13502	1.05888e-19	-1.35931	-1.17644
23277247	chr18:23277247:T:C	1.61992e-05	-1.86084	-1.12762	3.84117e-20	-1.76204	-1.11596	1.03002e-19	-1.40031	-1.16307
23277515	chr18:23277515:G:A	3.77837e-05	-1.60539	-0.536157	1.20401e-19	-1.39646	-0.339076	1.14708e-19	-1.86626	-0.589476
23277828	chr18:23277828:T:G	0.000299675	-2.1903e-10	-0.0707281	9.24431e-19	-2.1903e-10	0.302817	1.10427e-18	-2.1903e-10	-0.191187
23278076	chr18:23278076:G:T	0.000265216	-2.1903e-10	-0.192882	8.1436e-19	-2.1903e-10	0.176041	9.67408e-19	-2.1903e-10	-0.323506
23278236	chr18:23278236:A:G	0.000107997	-2.1903e-10	-1.09132	2.3207e-19	-2.1903e-10	-1.07932	4.48915e-19	-2.1903e-10	-1.09129
23278926	chr18:23278926:T:C	2.4674e-05	-1.65981	-0.907864	7.48723e-20	-1.29542	-0.915162	8.40527e-20	-1.88167	-0.885011
23279112	chr18:23279112:G:C	0.000877487	1.54059	-0.536956	1.14998e-16	5.49784	-0.371535	4.17665e-19	-0.49152	-0.671925
23279306	chr18:23279306:A:C	0.000210713	-2.1903e-10	-0.422928	3.76764e-19	-2.1903e-10	-0.594744	9.22363e-19	-2.1903e-10	-0.371187
23279580	chr18:23279580:G:GA	0.000875406	1.66784	-0.666577	1.20759e-16	5.69304	-0.517844	4.02901e-19	-0.412789	-0.786646
23280324	chr18:23280324:C:T	9.5819e-05	-2.1903e-10	-1.21097	2.05897e-19	-2.1903e-10	-1.19899	4.0127e-19	-2.1903e-10	-1.20349
23280415	chr18:23280415:A:G	3.19703e-05	-1.37154	-0.937079	3.66748e-19	0.255432	-0.877118	8.72744e-20	-1.70831	-1.02076
23281047	chr18:23281047:TC:T	1.63324e-05	-1.83395	-1.14632	3.23121e-20	-1.88704	-1.16388	8.27097e-20	-1.66562	-1.11717
23281275	chr18:23281275:G:A	1.96998e-05	-1.58796	-1.20486	6.21542e-20	-1.23565	-1.16109	6.30641e-20	-1.84979	-1.20418
23281360	chr18:23281360:T:C	0.000173861	-2.1903e-10	-0.615171	3.19444e-19	-2.1903e-10	-0.759779	6.9976e-19	-2.1903e-10	-0.647389
23281468	chr18:23281468:G:A	2.39343e-05	-1.83765	-0.760465	1.26702e-19	-0.903358	-0.781163	1.59835e-19	-1.40587	-0.718113
23281642	chr18:23281642:T:A	0.000530165	0.499762	-2.58223e-10	4.4148e-19	-0.43623	-2.58223e-10	8.55862e-17	4.15915	-2.58223e-10
23281870	chr18:23281870:T:C	0.000195382	-2.1903e-10	-0.498467	4.86141e-19	-2.1903e-10	-0.339862	8.30236e-19	-2.1903e-10	-0.476417
23281952	chr18:23281952:T:A	0.000343875	1.02508	-0.958231	3.1272e-19	0.0944408	-0.875495	3.35453e-16	6.50038	-0.975266
23282000	chr18:23282000:C:T	4.91421e-05	-1.87871	-2.58223e-10	1.10062e-19	-1.82532	-2.58223e-10	2.75934e-19	-1.57796	-2.58223e-10
23282034	chr18:23282034:G:A	0.000103676	-2.1903e-10	-1.13216	2.14364e-19	-2.1903e-10	-1.15869	4.30897e-19	-2.1903e-10	-1.13226
23282370	chr18:23282370:C:G	0.000107001	-2.1903e-10	-1.10059	2.27487e-19	-2.1903e-10	-1.09927	4.47876e-19	-2.1903e-10	-1.09361
23282412	chr18:23282412:G:A	1.48992e-05	-1.86718	-1.20494	3.4583e-20	-1.78077	-1.20223	6.38711e-20	-1.83036	-1.2109
23282610	chr18:23282610:C:A	1.57442e-05	-1.83146	-1.18549	3.38163e-20	-1.82468	-1.18074	6.77295e-20	-1.78339	-1.19922
23283304	chr18:23283304:C:A	0.000175743	-2.1903e-10	-0.604406	4.31864e-19	-2.1903e-10	-0.458251	7.47703e-19	-2.1903e-10	-0.58112
23283389	chr18:23283389:G:A	0.000104544	-2.1903e-10	-1.12381	2.11189e-19	-2.1903e-10	-1.17361	4.27171e-19	-2.1903e-10	-1.14094
23283531	chr18:23283531:T:C	0.000290424	0.559159	-0.661243	8.26013e-19	0.679842	-0.489594	1.00415e-17	2.72039	-0.704036
23283607	chr18:23283607:C:T	0.0001669	-2.1903e-10	-0.656032	4.7974e-19	-2.1903e-10	-0.353117	6.31459e-19	-2.1903e-10	-0.750093
23283948	chr18:23283948:A:C	0.000209777	0.113525	-0.540905	5.98854e-19	0.221556	-0.3529	5.92557e-18	2.07849	-0.589581
23283949	chr18:23283949:G:A	0.000291257	0.435193	-0.534411	7.98606e-19	0.509342	-0.352836	9.47762e-18	2.54	-0.581441
23284322	chr18:23284322:T:C	0.000200933	-2.1903e-10	-0.470456	6.01332e-19	-2.1903e-10	-0.127214	7.48572e-19	-2.1903e-10	-0.579959
23284475	chr18:23284475:T:C	0.000247345	-2.1903e-10	-0.262644	6.26e-19	-2.1903e-10	-0.0870121	9.84164e-19	-2.1903e-10	-0.306333
23284800	chr18:23284800:C:G	9.57512e-05	-2.1903e-10	-1.21167	2.09099e-19	-2.1903e-10	-1.18355	3.97538e-19	-2.1903e-10	-1.21283
23284909	chr18:23284909:G:A	0.000923378	1.7684	-0.713783	1.18209e-16	5.72873	-0.574883	4.1435e-19	-0.343872	-0.827544
23285205	chr18:23285205:C:A	0.000159355	-2.1903e-10	-0.702294	3.30138e-19	-2.1903e-10	-0.726852	6.35164e-19	-2.1903e-10	-0.744242
23285346	chr18:23285346:TAAG:T	0.00105915	1.87648	-0.684686	1.41794e-16	5.87741	-0.54164	4.56204e-19	-0.272976	-0.80221
23285428	chr18:23285428:G:T	0.00017535	0.093891	-0.700535	4.98118e-19	0.228747	-0.544272	4.81648e-18	2.02385	-0.742178
23285463	chr18:23285463:C:T	0.000147993	-2.1903e-10	-0.77626	3.56851e-19	-2.1903e-10	-0.649044	5.5855e-19	-2.1903e-10	-0.872783
23285923	chr18:23285923:G:A	9.89274e-05	-2.1903e-10	-1.17904	2.03308e-19	-2.1903e-10	-1.21164	4.24777e-19	-2.1903e-10	-1.14656
23286241	chr18:23286241:C:T	0.000305384	-2.1903e-10	-0.0518552	4.71314e-19	-2.1903e-10	-0.370837	1.33698e-18	-2.1903e-10	4.00378e-05
23286271	chr18:23286271:T:C	0.000112587	-2.1903e-10	-1.0497	2.23528e-19	-2.1903e-10	-1.11683	4.81497e-19	-2.1903e-10	-1.02122
23286468	chr18:23286468:C:G	9.85415e-05	-2.1903e-10	-1.18295	2.03124e-19	-2.1903e-10	-1.21254	4.21965e-19	-2.1903e-10	-1.1532
23286531	chr18:23286531:T:C	0.000111999	-2.1903e-10	-1.05494	2.34292e-19	-2.1903e-10	-1.06979	4.67929e-19	-2.1903e-10	-1.04981
23286533	chr18:23286533:C:T	0.00011025	-2.1903e-10	-1.07068	2.30721e-19	-2.1903e-10	-1.08515	4.60431e-19	-2.1903e-10	-1.06596
23286582	chr18:23286582:C:T	2.24434e-05	-1.48628	-1.17615	4.14337e-20	-1.59018	-1.21209	7.58793e-18	2.86864	-1.13245
23286631	chr18:23286631:T:C	7.90819e-05	-0.39715	-1.00579	6.32591e-20	-1.57202	-0.807098	5.64995e-18	2.51893	-1.07765
23286642	chr18:23286642:C:T	0.000101775	-0.289058	-0.861604	5.60005e-20	-1.52026	-0.980745	7.39868e-18	2.50818	-0.797248
23286668	chr18:23286668:G:T	0.000100034	-2.1903e-10	-1.16791	2.12846e-19	-2.1903e-10	-1.1658	4.15974e-19	-2.1903e-10	-1.1675
23286708	chr18:23286708:G:A	0.000207369	0.305686	-0.744612	8.76773e-18	3.45048	-0.898014	1.2128e-19	-1.69103	-0.70899
23286762	chr18:23286762:T:C	5.80131e-05	-1.36392	-0.348833	2.24761e-19	-0.951683	-0.159642	1.544e-19	-1.75767	-0.40091
23286783	chr18:23286783:T:C	0.000110223	-2.1903e-10	-1.07092	2.33765e-19	-2.1903e-10	-1.07205	4.56385e-19	-2.1903e-10	-1.07479
23286871	chr18:23286871:G:A	9.80637e-05	-2.1903e-10	-1.18781	2.06697e-19	-2.1903e-10	-1.19511	4.35375e-19	-2.1903e-10	-1.12192
23287038	chr18:23287038:A:G	1.68452e-05	-1.74665	-1.20271	1.70091e-19	-0.177519	-1.21251	6.3156e-20	-1.87643	-1.17609
23287228	chr18:23287228:G:A	5.75755e-05	-1.72033	-2.58223e-10	1.73774e-19	-1.36861	-2.58223e-10	2.44789e-19	-1.69773	-2.58223e-10
23287290	chr18:23287290:T:A	2.6787e-05	-1.36101	-1.12449	1.28402e-19	-0.546733	-1.12447	6.59498e-20	-1.89249	-1.11674
23287304	chr18:23287304:A:G	0.000216993	-2.1903e-10	-0.393561	3.85842e-19	-2.1903e-10	-0.570935	8.96209e-19	-2.1903e-10	-0.399952
23287645	chr18:23287645:C:T	1.67181e-05	-1.75551	-1.20142	3.10567e-20	-1.87922	-1.21132	9.51124e-19	0.859462	-1.19994
23287667	chr18:23287667:T:C	3.21034e-05	-1.38111	-0.923358	1.69689e-19	-0.341242	-1.05115	8.30075e-20	-1.88638	-0.892813
23287935	chr18:23287935:A:G	0.000147596	-2.1903e-10	-0.778948	2.8966e-19	-2.1903e-10	-0.857655	5.7528e-19	-2.1903e-10	-0.843269
23288350	chr18:23288350:G:A	0.000369561	0.962114	-0.823226	2.98966e-17	4.48019	-0.701051	2.26341e-19	-0.853542	-0.922542
23289068	chr18:23289068:G:A	3.71307e-05	-0.95892	-1.20006	5.6066e-20	-1.31802	-1.18181	1.20945e-18	1.10013	-1.20034
23289137	chr18:23289137:C:T	6.48755e-05	-1.60096	-2.58223e-10	1.04441e-19	-1.87774	-2.58223e-10	2.13276e-19	-1.83554	-2.58223e-10
23289169	chr18:23289169:A:G	2.09212e-05	-1.76934	-0.963325	9.5109e-20	-1.00058	-0.970756	9.5861e-20	-1.721	-0.914228
23289324	chr18:23289324:C:T	0.000424604	1.05459	-0.776862	3.72806e-17	4.64781	-0.647939	2.488e-19	-0.799172	-0.882307
23289401	chr18:23289401:C:T	0.000120369	-2.1903e-10	-0.982863	2.26768e-19	-2.1903e-10	-1.10244	5.11838e-19	-2.1903e-10	-0.960118
23289750	chr18:23289750:G:T	0.000168237	-2.1903e-10	-0.648055	4.04726e-19	-2.1903e-10	-0.523152	7.33971e-19	-2.1903e-10	-0.599657
23289753	chr18:23289753:G:A	1.61006e-05	-1.82415	-1.17042	3.63276e-20	-1.7545	-1.17928	7.40826e-20	-1.74457	-1.14838
23289762	chr18:23289762:G:T	1.6493e-05	-1.80822	-1.16227	3.58204e-20	-1.77467	-1.17317	7.68712e-20	-1.72022	-1.13577
23290439	chr18:23290439:T:A	0.000530819	1.15573	-0.654734	5.00098e-17	4.80193	-0.508314	2.94568e-19	-0.737731	-0.774886
23290666	chr18:23290666:G:A	2.55765e-05	-1.37601	-1.15574	1.14306e-19	-0.633961	-1.15352	6.38706e-20	-1.89081	-1.15046
23290684	chr18:23290684:T:C	0.00010039	-2.1903e-10	-1.16437	2.12221e-19	-2.1903e-10	-1.16873	4.18001e-19	-2.1903e-10	-1.16264
23290745	chr18:23290745:G:A	0.000105647	-2.1903e-10	-1.11333	2.13349e-19	-2.1903e-10	-1.16343	4.49166e-19	-2.1903e-10	-1.09073
23290857	chr18:23290857:C:T	0.000347879	-2.1903e-10	0.0784276	5.40199e-19	-2.1903e-10	-0.234424	1.53757e-18	-2.1903e-10	0.139836
23290876	chr18:23290876:G:C	0.000472849	1.13711	-0.751762	4.35338e-17	4.77359	-0.618662	2.67072e-19	-0.749845	-0.860764
23290929	chr18:23290929:C:T	9.65058e-05	-2.1903e-10	-1.20382	2.12953e-19	-2.1903e-10	-1.16529	3.98349e-19	-2.1903e-10	-1.2108
23291000	chr18:23291000:GCT:G	9.68028e-05	-2.1903e-10	-1.20075	2.05126e-19	-2.1903e-10	-1.20274	4.02657e-19	-2.1903e-10	-1.20004
23291090	chr18:23291090:G:A	2.057e-05	-1.60963	-1.13997	3.2177e-20	-1.89258	-1.16252	1.85282e-18	1.46128	-1.13494
23291396	chr18:23291396:C:T	0.000108666	-2.1903e-10	-1.08514	2.17822e-19	-2.1903e-10	-1.14268	4.63185e-19	-2.1903e-10	-1.06
23291551	chr18:23291551:G:T	9.71499e-05	-2.1903e-10	-1.19717	2.12702e-19	-2.1903e-10	-1.16647	4.04095e-19	-2.1903e-10	-1.19648
23292543	chr18:23292543:A:G	0.000122324	-2.1903e-10	-0.966752	2.23404e-19	-2.1903e-10	-1.11738	5.29176e-19	-2.1903e-10	-0.926804
23292825	chr18:23292825:T:C	0.000219217	-2.1903e-10	-0.383364	5.76839e-19	-2.1903e-10	-0.168798	8.6562e-19	-2.1903e-10	-0.43468
23293192	chr18:23293192:C:T	1.59468e-05	-1.83398	-1.17019	3.67469e-20	-1.74534	-1.17697	7.33894e-20	-1.7542	-1.14815
23293197	chr18:23293197:T:A	3.16082e-05	-1.24306	-1.07695	1.54851e-19	-0.416296	-1.06761	6.90922e-20	-1.89384	-1.06884
23293622	chr18:23293622:A:G	3.85961e-05	-0.973542	-1.14673	3.23613e-20	-1.89244	-1.15695	2.51661e-17	4.05446	-1.11933
23293941	chr18:23293941:A:T	3.06449e-05	-1.21941	-1.13155	4.40597e-20	-1.84364	-0.897179	4.05754e-18	2.31325	-1.20305
23295206	chr18:23295206:G:A	0.000410359	-2.1903e-10	0.243607	6.17929e-19	-2.1903e-10	-0.0999878	1.82737e-18	-2.1903e-10	0.312506
23295337	chr18:23295337:C:T	1.80341e-05	-1.87399	-1.00717	7.77449e-20	-0.997718	-1.17521	7.79434e-19	0.344724	-0.884282
23295722	chr18:23295722:G:A	0.000103097	-2.1903e-10	-1.13776	2.06085e-19	-2.1903e-10	-1.19807	4.36669e-19	-2.1903e-10	-1.11895
23295829	chr18:23295829:A:G	2.34266e-05	-1.8852	-0.734359	2.19222e-19	-0.891565	-0.244713	2.60358e-19	-0.708702	-0.927368
23296185	chr18:23296185:A:T	0.000235018	-2.1903e-10	-0.313765	3.87382e-19	-2.1903e-10	-0.566951	1.01747e-18	-2.1903e-10	-0.273051
23296189	chr18:23296189:C:A	9.87448e-05	-1.18089	-2.58223e-10	1.32421e-19	-1.64037	-2.58223e-10	6.62723e-19	-0.701769	-2.58223e-10
23296522	chr18:23296522:T:G	0.000173387	0.409009	-1.02691	9.19653e-19	1.44995	-1.15232	5.17701e-19	0.0395332	-0.988261
23296877	chr18:23296877:A:G	0.00017234	-2.1903e-10	-0.623958	4.22216e-19	-2.1903e-10	-0.480845	6.9612e-19	-2.1903e-10	-0.652604
23297200	chr18:23297200:G:A	0.000157608	-2.1903e-10	-0.713315	3.06856e-19	-2.1903e-10	-0.799983	6.40732e-19	-2.1903e-10	-0.735514
23297331	chr18:23297331:C:G	0.000169762	0.418721	-1.05775	9.26475e-19	1.47498	-1.16996	5.01343e-19	0.0336786	-1.01451
23297600	chr18:23297600:T:C	0.000377493	-2.1903e-10	0.160127	9.74555e-19	-2.1903e-10	0.355619	1.44401e-18	-2.1903e-10	0.0770558
23298099	chr18:23298099:C:T	9.58876e-05	-2.1903e-10	-1.21025	2.03153e-19	-2.1903e-10	-1.2124	4.0078e-19	-2.1903e-10	-1.20471
23298509	chr18:23298509:A:G	0.000821261	1.56591	-0.628499	9.14418e-17	5.37482	-0.477727	3.8851e-19	-0.484259	-0.751547
23298991	chr18:23298991:G:A	0.000868377	1.72232	-0.729117	1.02322e-16	5.60204	-0.592529	3.93835e-19	-0.381581	-0.840614
23299087	chr18:23299087:T:C	0.000158928	-2.1903e-10	-0.704973	2.81249e-19	-2.1903e-10	-0.88712	6.73916e-19	-2.1903e-10	-0.68502
23299253	chr18:23299253:C:T	0.000193917	0.529976	-1.03597	1.07061e-18	1.6077	-1.15807	5.68419e-19	0.135424	-0.990691
23299468	chr18:23299468:C:T	2.67542e-05	-1.33557	-1.15116	3.28073e-20	-1.87714	-1.15857	5.03311e-19	0.183432	-1.16035
23299623	chr18:23299623:C:T	9.80642e-05	-2.1903e-10	-1.1878	2.17995e-19	-2.1903e-10	-1.14189	4.01907e-19	-2.1903e-10	-1.20191
23300082	chr18:23300082:C:T	0.000197735	-2.1903e-10	-0.486501	3.80533e-19	-2.1903e-10	-0.58479	7.85283e-19	-2.1903e-10	-0.532082
23300214	chr18:23300214:A:G	0.000100873	-2.1903e-10	-1.15956	2.14512e-19	-2.1903e-10	-1.15799	4.22408e-19	-2.1903e-10	-1.15215
23300252	chr18:23300252:G:A	9.94618e-05	-2.1903e-10	-1.17365	2.07958e-19	-2.1903e-10	-1.18902	4.10151e-19	-2.1903e-10	-1.1816
23300887	chr18:23300887:T:C	0.000176509	-2.1903e-10	-0.600056	4.32918e-19	-2.1903e-10	-0.455814	7.12321e-19	-2.1903e-10	-0.629597
23301165	chr18:23301165:C:T	9.60629e-05	-2.1903e-10	-1.20842	2.03146e-19	-2.1903e-10	-1.21244	3.98389e-19	-2.1903e-10	-1.2107
23301284	chr18:23301284:G:A	9.90648e-05	-2.1903e-10	-1.17765	2.0728e-19	-2.1903e-10	-1.19229	4.08749e-19	-2.1903e-10	-1.18502
23301931	chr18:23301931:C:T	0.000187208	0.579175	-1.12038	8.49932e-19	1.35168	-1.13289	5.6893e-19	0.261491	-1.11586
23302403	chr18:23302403:A:G	0.000152326	-2.1903e-10	-0.747403	2.6694e-19	-2.1903e-10	-0.939337	6.5582e-19	-2.1903e-10	-0.712239
23303002	chr18:23303002:T:C	9.78206e-05	-2.1903e-10	-1.19029	2.08e-19	-2.1903e-10	-1.18882	4.08648e-19	-2.1903e-10	-1.18527
23303101	chr18:23303101:C:T	0.000136987	-2.1903e-10	-0.853537	3.25401e-19	-2.1903e-10	-0.741304	5.77801e-19	-2.1903e-10	-0.838896
23303141	chr18:23303141:C:T	0.00016638	-2.1903e-10	-0.659151	2.85429e-19	-2.1903e-10	-0.872367	7.18801e-19	-2.1903e-10	-0.620541
23303158	chr18:23303158:T:C	6.45682e-05	-1.26068	-0.345029	3.44411e-19	-0.469956	-0.214571	1.42078e-19	-1.89381	-0.34794
23303418	chr18:23303418:CAGCCCAG:C	0.00010814	-2.1903e-10	-1.09	2.20704e-19	-2.1903e-10	-1.12954	4.46951e-19	-2.1903e-10	-1.09568
23303430	chr18:23303430:AGCCTCTTACAGAC:A	0.000108125	-2.1903e-10	-1.09014	2.20679e-19	-2.1903e-10	-1.12965	4.46886e-19	-2.1903e-10	-1.09582
23303444	chr18:23303444:G:A	0.000744825	1.50694	-0.667212	8.1198e-17	5.29934	-0.521052	3.59573e-19	-0.525983	-0.787227
23303569	chr18:23303569:G:A	4.84497e-05	-1.8929	-2.58223e-10	1.05944e-19	-1.86345	-2.58223e-10	2.17712e-19	-1.81495	-2.58223e-10
23303663	chr18:23303663:G:A	9.83109e-05	-2.1903e-10	-1.18529	2.04301e-19	-2.1903e-10	-1.20677	4.18496e-19	-2.1903e-10	-1.16146
23304250	chr18:23304250:C:G	0.000176293	-2.1903e-10	-0.601279	4.34559e-19	-2.1903e-10	-0.45203	7.09892e-19	-2.1903e-10	-0.633013
23304590	chr18:23304590:A:G	0.000155126	-2.1903e-10	-0.72919	2.70213e-19	-2.1903e-10	-0.927153	6.68588e-19	-2.1903e-10	-0.692959
23304599	chr18:23304599:C:T	0.000651941	1.51425	-0.807724	6.90231e-17	5.2973	-0.681469	3.20864e-19	-0.518366	-0.908744
23305219	chr18:23305219:C:G	3.91009e-05	-1.78671	-0.320574	9.77817e-20	-1.34029	-0.603334	2.73229e-18	0.915439	-0.200672
23305257	chr18:23305257:T:C	3.07536e-05	-1.82908	-0.518343	8.2608e-20	-1.16419	-0.948068	2.15101e-18	0.750958	-0.275389
23305316	chr18:23305316:T:C	9.69451e-05	-2.1903e-10	-1.19928	2.19166e-19	-2.1903e-10	-1.13653	4.05867e-19	-2.1903e-10	-1.1921
23305387	chr18:23305387:A:G	9.58895e-05	-2.1903e-10	-1.21023	2.05942e-19	-2.1903e-10	-1.19877	4.03763e-19	-2.1903e-10	-1.1973
23305499	chr18:23305499:C:T	0.000153185	-2.1903e-10	-0.741781	2.67713e-19	-2.1903e-10	-0.936446	6.59841e-19	-2.1903e-10	-0.706127
23305949	chr18:23305949:G:A	9.59449e-05	-2.1903e-10	-1.20965	2.0497e-19	-2.1903e-10	-1.2035	3.97703e-19	-2.1903e-10	-1.21242
23306034	chr18:23306034:T:C	0.000135225	-2.1903e-10	-0.866482	2.8797e-19	-2.1903e-10	-0.863505	5.39781e-19	-2.1903e-10	-0.906963
23306832	chr18:23306832:T:C	0.000106246	-2.1903e-10	-1.10767	2.30119e-19	-2.1903e-10	-1.08776	4.33528e-19	-2.1903e-10	-1.12617
23307504	chr18:23307504:C:T	0.000104982	-2.1903e-10	-1.11964	2.23894e-19	-2.1903e-10	-1.11519	4.25457e-19	-2.1903e-10	-1.14496
23307595	chr18:23307595:CTG:C	3.00871e-05	-1.6101	-0.759228	4.73509e-20	-1.87983	-0.788942	1.59427e-19	-1.41396	-0.712577
23307718	chr18:23307718:C:T	9.62593e-05	-2.1903e-10	-1.20638	2.03203e-19	-2.1903e-10	-1.21215	4.00153e-19	-2.1903e-10	-1.20628
23307963	chr18:23307963:A:AC	0.000167675	-2.1903e-10	-0.6514	3.40353e-19	-2.1903e-10	-0.69638	6.58856e-19	-2.1903e-10	-0.707621
23308735	chr18:23308735:A:G	0.000821575	1.68228	-0.744485	9.47345e-17	5.54217	-0.609694	3.79225e-19	-0.407843	-0.852153
23309647	chr18:23309647:T:C	0.000109706	-2.1903e-10	-1.07562	2.17659e-19	-2.1903e-10	-1.14343	4.71141e-19	-2.1903e-10	-1.04297
23309707	chr18:23309707:G:A	0.000151358	-2.1903e-10	-0.753781	2.65421e-19	-2.1903e-10	-0.945046	6.51053e-19	-2.1903e-10	-0.719534
23310385	chr18:23310385:T:A	0.000783829	1.71633	-0.825561	9.17306e-17	5.60238	-0.702134	3.60237e-19	-0.387017	-0.924346
23310698	chr18:23310698:A:G	0.000105802	-2.1903e-10	-1.11185	2.11404e-19	-2.1903e-10	-1.17259	4.52859e-19	-2.1903e-10	-1.08255
23310990	chr18:23310990:G:C	5.66074e-05	-0.809458	-0.927828	1.22286e-19	-0.696166	-1.02383	6.28235e-19	0.132108	-0.887319
23311063	chr18:23311063:T:C	4.6011e-05	-0.932298	-1.01225	1.01671e-19	-0.862551	-1.04206	4.92169e-19	-0.0122018	-0.987101
23311105	chr18:23311105:T:C	0.000198634	-2.1903e-10	-0.48196	4.96174e-19	-2.1903e-10	-0.319435	7.98366e-19	-2.1903e-10	-0.515558
23311318	chr18:23311318:C:CT	0.000725442	1.62325	-0.809896	8.14502e-17	5.46555	-0.684168	3.44248e-19	-0.445958	-0.910805
23311320	chr18:23311320:G:GAGGTCAAGGC	0.000723368	1.62039	-0.809896	8.11166e-17	5.46145	-0.684168	3.4361e-19	-0.447815	-0.910805
23311382	chr18:23311382:C:T	4.84434e-05	-1.89303	-2.58223e-10	1.16857e-19	-1.76541	-2.58223e-10	2.35397e-19	-1.73685	-2.58223e-10
23311667	chr18:23311667:G:A	7.52212e-05	-1.2975	-0.155493	3.88972e-19	-0.569702	0.00684813	1.70353e-19	-1.89456	-0.165697
23311669	chr18:23311669:C:T	0.000480998	-2.1903e-10	0.402436	7.78789e-19	-2.1903e-10	0.131378	1.9675e-18	-2.1903e-10	0.386391
23311737	chr18:23311737:C:T	3.91549e-05	-1.42412	-0.681777	1.00036e-19	-1.10359	-0.81724	2.57975e-19	-1.0278	-0.617465
23312080	chr18:23312080:C:A	0.000127316	-0.313759	-0.612992	1.52971e-19	-0.752127	-0.743987	7.31896e-18	2.27334	-0.573241
23312092	chr18:23312092:C:T	4.58448e-05	-1.3043	-0.643865	7.36987e-20	-1.42993	-0.796445	3.96549e-19	-0.59831	-0.617016
23312392	chr18:23312392:G:A	0.000100899	-2.1903e-10	-1.1593	2.0915e-19	-2.1903e-10	-1.18331	4.1813e-19	-2.1903e-10	-1.16233
23312404	chr18:23312404:G:A	8.50196e-05	-0.33668	-0.993864	1.09285e-19	-0.757632	-1.07477	5.1722e-18	2.32489	-0.971963
23312567	chr18:23312567:C:T	0.000315593	-2.1903e-10	-0.0189743	5.35769e-19	-2.1903e-10	-0.242659	1.29285e-18	-2.1903e-10	-0.0335208
23313031	chr18:23313031:G:T	9.72493e-05	-2.1903e-10	-1.19615	2.04017e-19	-2.1903e-10	-1.20816	4.03556e-19	-2.1903e-10	-1.19781
23313281	chr18:23313281:T:C	8.82431e-05	-1.89344	0.600104	2.91532e-19	-1.00029	0.149075	1.51528e-18	-0.626245	0.751472
23313492	chr18:23313492:T:G	0.000124062	-2.1903e-10	-0.952649	2.67391e-19	-2.1903e-10	-0.937651	4.99861e-19	-2.1903e-10	-0.983795
23314235	chr18:23314235:G:A	0.000301963	-2.1903e-10	-0.0631224	4.64366e-19	-2.1903e-10	-0.385689	1.33691e-18	-2.1903e-10	-9.04464e-06
23314391	chr18:23314391:A:G	0.000107838	-2.1903e-10	-1.09279	2.46798e-19	-2.1903e-10	-1.01779	4.41052e-19	-2.1903e-10	-1.10896
23314511	chr18:23314511:C:A	0.00024417	-2.1903e-10	-0.275561	6.22535e-19	-2.1903e-10	-0.0925622	9.78006e-19	-2.1903e-10	-0.31261
23315085	chr18:23315085:C:T	1.67614e-05	-1.85518	-1.09917	4.50579e-20	-1.64319	-1.07522	1.56192e-18	1.27053	-1.11498
23315254	chr18:23315254:G:A	6.95367e-05	-0.336282	-1.19529	1.00678e-19	-0.771434	-1.14301	4.17928e-18	2.34667	-1.2069
23315363	chr18:23315363:TG:T	0.000979717	1.89927	-0.785434	1.14482e-16	5.78267	-0.66086	4.21053e-19	-0.265706	-0.889661
23315841	chr18:23315841:T:C	0.000106559	-2.1903e-10	-1.10473	2.2507e-19	-2.1903e-10	-1.10995	4.44631e-19	-2.1903e-10	-1.10088
23315885	chr18:23315885:A:C	0.000135626	-2.1903e-10	-0.863522	3.20533e-19	-2.1903e-10	-0.756378	5.71665e-19	-2.1903e-10	-0.849573
23316545	chr18:23316545:C:T	0.0002011	-2.1903e-10	-0.469624	3.66986e-19	-2.1903e-10	-0.621037	1.11532e-18	-2.1903e-10	-0.181229
23316665	chr18:23316665:AAGG:A	1.50438e-05	-1.88434	-1.17812	6.03399e-20	-1.21408	-1.21229	6.56026e-20	-1.87148	-1.14303
23317033	chr18:23317033:G:A	0.00020761	-0.437763	-2.58223e-10	2.23928e-19	-1.11504	-2.58223e-10	1.35867e-17	2.31872	-2.58223e-10
23317582	chr18:23317582:G:A	4.59318e-05	-0.736154	-1.21011	1.40033e-19	-0.416752	-1.16773	3.03788e-19	-0.269221	-1.21258
23317888	chr18:23317888:C:T	9.77163e-05	-2.1903e-10	-1.19136	2.06104e-19	-2.1903e-10	-1.19798	4.02085e-19	-2.1903e-10	-1.20146
23318129	chr18:23318129:T:C	4.39523e-05	-0.793396	-1.19692	1.35231e-19	-0.485686	-1.13369	2.85154e-19	-0.33581	-1.20929
23318278	chr18:23318278:C:T	0.000146834	-2.1903e-10	-0.784127	3.50974e-19	-2.1903e-10	-0.66565	6.19576e-19	-2.1903e-10	-0.769091
23318586	chr18:23318586:A:G	9.83068e-05	-2.1903e-10	-1.18533	2.07139e-19	-2.1903e-10	-1.19297	4.03898e-19	-2.1903e-10	-1.19696
23318846	chr18:23318846:T:C	7.81285e-05	-1.65479	0.239721	2.94998e-19	-1.1198	0.28041	2.69898e-19	-1.75062	0.150541
23318875	chr18:23318875:AC:A	0.000454812	-2.1903e-10	0.346459	7.05842e-19	-2.1903e-10	0.0330297	1.94546e-18	-2.1903e-10	0.37513
23318924	chr18:23318924:A:C	0.000101381	-2.1903e-10	-1.15454	2.0988e-19	-2.1903e-10	-1.17983	4.19729e-19	-2.1903e-10	-1.15852
23319124	chr18:23319124:G:A	0.000137287	-2.1903e-10	-0.851351	2.41825e-19	-2.1903e-10	-1.03815	6.02415e-19	-2.1903e-10	-0.797179
23319438	chr18:23319438:T:C	0.000100495	-2.1903e-10	-1.16332	2.07696e-19	-2.1903e-10	-1.19029	4.14813e-19	-2.1903e-10	-1.1703
23319506	chr18:23319506:C:T	0.000172314	-2.1903e-10	-0.624106	2.95756e-19	-2.1903e-10	-0.836826	7.39805e-19	-2.1903e-10	-0.59174
23319666	chr18:23319666:T:C	0.000115552	-2.1903e-10	-1.0237	2.42714e-19	-2.1903e-10	-1.03448	4.83309e-19	-2.1903e-10	-1.01747
23320039	chr18:23320039:G:A	1.49374e-05	-1.85742	-1.21214	6.33413e-20	-1.16709	-1.21074	6.48081e-20	-1.82106	-1.20564
23320139	chr18:23320139:C:T	0.000157646	-2.1903e-10	-0.713074	3.19575e-19	-2.1903e-10	-0.759369	6.21061e-19	-2.1903e-10	-0.766697
23320433	chr18:23320433:T:C	0.000151292	-2.1903e-10	-0.754215	3.12908e-19	-2.1903e-10	-0.780453	6.12026e-19	-2.1903e-10	-0.781351
23320443	chr18:23320443:T:C	9.89785e-05	-2.1903e-10	-1.17852	2.15943e-19	-2.1903e-10	-1.15135	4.08785e-19	-2.1903e-10	-1.18494
23320874	chr18:23320874:G:A	1.48455e-05	-1.86413	-1.2116	6.12197e-20	-1.20041	-1.21149	6.4327e-20	-1.83018	-1.20397
23321041	chr18:23321041:C:T	0.000113687	-2.1903e-10	-1.03997	2.23175e-19	-2.1903e-10	-1.1184	4.81979e-19	-2.1903e-10	-1.02023
23321567	chr18:23321567:G:A	9.97952e-05	-2.1903e-10	-1.17031	2.07357e-19	-2.1903e-10	-1.19192	4.13694e-19	-2.1903e-10	-1.173
23321617	chr18:23321617:G:C	0.000119493	-2.1903e-10	-0.990167	2.54805e-19	-2.1903e-10	-0.985864	5.03978e-19	-2.1903e-10	-0.975593
23321850	chr18:23321850:G:T	0.00015678	-2.1903e-10	-0.718583	2.73992e-19	-2.1903e-10	-0.913262	6.71711e-19	-2.1903e-10	-0.688297
23322172	chr18:23322172:C:A	5.47719e-05	-1.77025	-2.58223e-10	1.45141e-19	-1.54866	-2.58223e-10	2.12517e-19	-1.8391	-2.58223e-10
23322577	chr18:23322577:G:A	0.000100401	-2.1903e-10	-1.16425	2.08299e-19	-2.1903e-10	-1.18739	4.15832e-19	-2.1903e-10	-1.16785
23322867	chr18:23322867:A:G	0.000159428	-2.1903e-10	-0.701832	3.29297e-19	-2.1903e-10	-0.729402	6.44074e-19	-2.1903e-10	-0.730313
23323890	chr18:23323890:C:T	0.000109799	-2.1903e-10	-1.07478	2.31404e-19	-2.1903e-10	-1.0822	4.58826e-19	-2.1903e-10	-1.06945
23324410	chr18:23324410:T:C	0.000754563	-2.1903e-10	0.852713	1.09447e-18	-2.1903e-10	0.471667	3.26061e-18	-2.1903e-10	0.891542
23324442	chr18:23324442:A:G	0.000121784	0.0213755	-0.992551	5.08509e-19	0.797969	-1.09285	2.81795e-19	-0.586496	-0.970449
23324708	chr18:23324708:C:T	0.000110903	-2.1903e-10	-1.06477	2.36768e-19	-2.1903e-10	-1.05928	4.46405e-19	-2.1903e-10	-1.0969
23324799	chr18:23324799:C:T	0.000101437	-2.1903e-10	-1.15399	2.25206e-19	-2.1903e-10	-1.10935	4.22034e-19	-2.1903e-10	-1.15304
23325392	chr18:23325392:G:A	0.000146439	-2.1903e-10	-0.786817	3.49905e-19	-2.1903e-10	-0.668699	6.17911e-19	-2.1903e-10	-0.771781
23325943	chr18:23325943:C:T	0.000182057	-2.1903e-10	-0.569106	3.1282e-19	-2.1903e-10	-0.780734	7.92345e-19	-2.1903e-10	-0.523129
23325978	chr18:23325978:T:G	2.75683e-05	-1.58922	-0.867544	4.31361e-20	-1.81113	-0.950868	2.77012e-19	-0.702286	-0.87178
23326375	chr18:23326375:A:C	0.00010039	-0.142123	-1.02224	1.18014e-19	-0.570906	-1.18465	6.94478e-18	2.60223	-0.954609
23326792	chr18:23326792:A:G	9.59176e-05	-2.1903e-10	-1.20994	2.04096e-19	-2.1903e-10	-1.20777	4.00355e-19	-2.1903e-10	-1.20577
23327220	chr18:23327220:G:C	0.000352556	-2.1903e-10	0.0917831	8.56609e-19	-2.1903e-10	0.22662	1.30119e-18	-2.1903e-10	-0.02709
23327348	chr18:23327348:T:TA	9.79189e-05	-2.1903e-10	-1.18929	2.12836e-19	-2.1903e-10	-1.16584	4.04873e-19	-2.1903e-10	-1.19455
23327593	chr18:23327593:G:A	0.000246154	-2.1903e-10	-0.267469	3.93085e-19	-2.1903e-10	-0.552336	1.07333e-18	-2.1903e-10	-0.219603
23327853	chr18:23327853:G:A	0.000101185	-0.359946	-0.796526	1.16191e-19	-0.718533	-1.05259	6.42422e-18	2.26022	-0.690517
23327889	chr18:23327889:G:T	0.000106252	-2.1903e-10	-1.10761	2.23982e-19	-2.1903e-10	-1.1148	4.43495e-19	-2.1903e-10	-1.10344
23328030	chr18:23328030:A:G	0.000757852	-2.1903e-10	0.857062	1.10683e-18	-2.1903e-10	0.482892	3.2929e-18	-2.1903e-10	0.901399
23328274	chr18:23328274:G:T	9.79302e-05	-2.1903e-10	-1.18917	2.04968e-19	-2.1903e-10	-1.20351	4.17576e-19	-2.1903e-10	-1.16366
23329772	chr18:23329772:C:T	9.57149e-05	-2.1903e-10	-1.21205	2.10516e-19	-2.1903e-10	-1.1768	3.97618e-19	-2.1903e-10	-1.21263
23329966	chr18:23329966:A:C	5.3321e-05	-1.8894	0.0923067	1.78122e-19	-1.05595	-0.287944	1.01188e-18	-0.531483	0.252918
23330012	chr18:23330012:C:T	0.000100421	-2.1903e-10	-1.16406	2.08328e-19	-2.1903e-10	-1.18725	4.15908e-19	-2.1903e-10	-1.16766
23330028	chr18:23330028:C:A	5.45172e-05	-1.77491	-2.58223e-10	1.09146e-19	-1.83367	-2.58223e-10	3.02309e-19	-1.48668	-2.58223e-10
23330511	chr18:23330511:A:G	9.66038e-05	-2.1903e-10	-1.20281	2.03069e-19	-2.1903e-10	-1.21282	4.06142e-19	-2.1903e-10	-1.19142
23331150	chr18:23331150:C:T	0.000899365	1.82021	-0.791946	1.08034e-16	5.73349	-0.669649	4.06262e-19	-0.296154	-0.894972
23331366	chr18:23331366:T:C	0.000188763	-2.1903e-10	-0.532933	3.15867e-19	-2.1903e-10	-0.771039	8.17637e-19	-2.1903e-10	-0.491708
23331628	chr18:23331628:T:C	7.44894e-05	-1.7721	0.309328	1.57624e-19	-1.35625	-0.109901	3.46401e-18	0.477238	0.474819
23332444	chr18:23332444:A:AT	5.28897e-05	-1.69857	-0.106647	9.88871e-20	-1.47701	-0.455375	3.15234e-18	0.791857	0.0659183
23332610	chr18:23332610:A:C	0.000114647	-2.1903e-10	-1.03157	2.44184e-19	-2.1903e-10	-1.02844	4.82936e-19	-2.1903e-10	-1.01824
23333106	chr18:23333106:A:G	0.000160329	-2.1903e-10	-0.696198	3.85598e-19	-2.1903e-10	-0.571568	6.78372e-19	-2.1903e-10	-0.67843
23333166	chr18:23333166:C:G	9.56921e-05	-2.1903e-10	-1.21229	2.09882e-19	-2.1903e-10	-1.17982	3.97597e-19	-2.1903e-10	-1.21269
23333436	chr18:23333436:T:C	0.000146165	-2.1903e-10	-0.788691	3.48852e-19	-2.1903e-10	-0.671713	6.16786e-19	-2.1903e-10	-0.773604
23333574	chr18:23333574:GAAT:G	0.000104783	-1.76458	0.643045	3.66522e-19	-1.32389	0.701586	4.46054e-19	-1.62641	0.528721
23333634	chr18:23333634:G:A	1.56122e-05	-1.82453	-1.20085	7.00774e-20	-1.08397	-1.19279	6.69574e-20	-1.78433	-1.20973
23333839	chr18:23333839:C:T	9.24157e-05	-1.75301	0.505886	1.79488e-19	-1.39232	0.0560652	4.70285e-18	0.566683	0.691114
23333878	chr18:23333878:C:T	0.000101152	-1.75306	0.596257	3.58171e-19	-1.2995	0.654152	4.19385e-19	-1.64279	0.483454
23334358	chr18:23334358:G:A	0.000186485	-2.1903e-10	-0.545073	4.27354e-19	-2.1903e-10	-0.468748	7.19316e-19	-2.1903e-10	-0.619825
23334457	chr18:23334457:A:C	0.000778423	-2.1903e-10	0.883843	2.01877e-18	-2.1903e-10	1.08388	3.58919e-18	-2.1903e-10	0.987555
23334682	chr18:23334682:A:G	9.57223e-05	-2.1903e-10	-1.21197	2.03732e-19	-2.1903e-10	-1.20956	3.9912e-19	-2.1903e-10	-1.20887
23334775	chr18:23334775:C:T	9.47744e-05	-1.22193	-2.58223e-10	1.32975e-19	-1.6362	-2.58223e-10	2.93815e-18	0.787411	-2.58223e-10
23334776	chr18:23334776:G:A	0.000175554	-2.1903e-10	-0.60548	3.54633e-19	-2.1903e-10	-0.655278	6.84907e-19	-2.1903e-10	-0.668843
23335827	chr18:23335827:C:T	1.51304e-05	-1.84714	-1.20958	6.40594e-20	-1.16158	-1.20497	6.5095e-20	-1.80945	-1.21282
23335864	chr18:23335864:C:T	0.000181132	-2.1903e-10	-0.574202	4.14363e-19	-2.1903e-10	-0.499618	6.99861e-19	-2.1903e-10	-0.647244
23335933	chr18:23335933:A:G	0.000100745	-2.1903e-10	-1.16083	2.08814e-19	-2.1903e-10	-1.18492	4.17235e-19	-2.1903e-10	-1.16448
23336517	chr18:23336517:T:C	0.000120418	-2.1903e-10	-0.982461	2.75507e-19	-2.1903e-10	-0.907749	4.9251e-19	-2.1903e-10	-0.998612
23336548	chr18:23336548:A:G	0.000142141	-2.1903e-10	-0.816607	3.37759e-19	-2.1903e-10	-0.704029	5.99626e-19	-2.1903e-10	-0.80182
23336605	chr18:23336605:GT:G	0.000101909	-2.1903e-10	-1.14934	2.28932e-19	-2.1903e-10	-1.09294	4.22233e-19	-2.1903e-10	-1.15257
23336809	chr18:23336809:TAA:T	0.000112822	-2.1903e-10	-1.04761	2.61047e-19	-2.1903e-10	-0.96166	4.60121e-19	-2.1903e-10	-1.06664
23336986	chr18:23336986:C:T	0.000138855	-1.82718	0.987181	4.62223e-19	-1.41878	1.02846	7.30313e-19	-1.48283	0.878173
23337262	chr18:23337262:A:G	0.000140113	-2.1903e-10	-0.830976	3.32517e-19	-2.1903e-10	-0.719672	5.91197e-19	-2.1903e-10	-0.815977
23337867	chr18:23337867:C:G	0.000104366	-2.1903e-10	-1.12552	2.34373e-19	-2.1903e-10	-1.06945	4.44127e-19	-2.1903e-10	-1.10202
23338322	chr18:23338322:C:T	0.00120975	2.22114	-0.896395	1.56221e-16	6.22572	-0.793053	4.70938e-19	-0.0588651	-0.984535
23338341	chr18:23338341:A:G	0.000153427	-2.1903e-10	-0.7402	3.49908e-19	-2.1903e-10	-0.668691	5.98222e-19	-2.1903e-10	-0.804163
23338371	chr18:23338371:G:A	0.000116801	-2.1903e-10	-1.01295	2.69522e-19	-2.1903e-10	-0.92971	4.56107e-19	-2.1903e-10	-1.0754
23338455	chr18:23338455:C:G	7.62185e-05	-1.73019	0.290365	1.43444e-19	-1.43257	-0.127845	4.07872e-18	0.658533	0.45688
23338874	chr18:23338874:T:C	9.57761e-05	-2.1903e-10	-1.21141	2.049e-19	-2.1903e-10	-1.20384	3.99551e-19	-2.1903e-10	-1.20779
23339610	chr18:23339610:A:C	0.000153053	0.0133578	-0.756	1.64119e-19	-0.758236	-0.667534	2.09119e-17	3.55818	-0.808237
23340040	chr18:23340040:T:C	0.000141988	-2.1903e-10	-0.817686	3.37353e-19	-2.1903e-10	-0.705232	5.98957e-19	-2.1903e-10	-0.802936
23340083	chr18:23340083:T:A	0.000312585	-0.0285497	-2.58223e-10	2.19104e-19	-1.13682	-2.58223e-10	5.23e-19	-0.938545	-2.58223e-10
23340468	chr18:23340468:G:A	0.000111459	-2.1903e-10	-1.05977	2.2277e-19	-2.1903e-10	-1.12022	4.74686e-19	-2.1903e-10	-1.03547
23341165	chr18:23341165:T:G	4.35815e-05	-1.72782	-0.270976	8.6695e-20	-1.73322	-0.330749	1.67747e-19	-1.74181	-0.333861
23341270	chr18:23341270:G:A	0.000342295	-2.1903e-10	0.0622466	9.10196e-19	-2.1903e-10	0.287298	1.3419e-18	-2.1903e-10	0.00371457
23341308	chr18:23341308:T:C	7.16467e-05	-1.77554	0.273856	1.53725e-19	-1.34747	-0.143727	3.34887e-18	0.471586	0.446668
23341516	chr18:23341516:A:G	0.000103725	-1.79496	0.663283	3.6617e-19	-1.33148	0.708219	4.82029e-19	-1.57307	0.552952
23341772	chr18:23341772:G:A	0.000150786	-2.1903e-10	-0.757567	3.61199e-19	-2.1903e-10	-0.636933	6.3649e-19	-2.1903e-10	-0.742158
23342021	chr18:23342021:G:C	0.000114697	-1.03113	-2.58223e-10	1.62225e-19	-1.43738	-2.58223e-10	2.35777e-18	0.567345	-2.58223e-10
23342597	chr18:23342597:T:C	9.62686e-05	-2.1903e-10	-1.20628	2.15481e-19	-2.1903e-10	-1.15349	3.98153e-19	-2.1903e-10	-1.21129
23343713	chr18:23343713:C:T	0.00107357	2.11112	-0.905803	1.3273e-16	6.07311	-0.803392	4.34963e-19	-0.130351	-0.992515
23344170	chr18:23344170:C:T	0.000118819	-0.94887	-0.0469507	9.61391e-20	-1.84476	-0.115809	9.19102e-18	1.96257	-0.034715
23344316	chr18:23344316:C:T	7.92924e-05	-1.75151	0.351223	1.56941e-19	-1.39283	-0.0776575	4.03209e-18	0.575959	0.527955
23344550	chr18:23344550:TCTC:T	0.00107689	2.11686	-0.90845	1.3347e-16	6.08172	-0.806447	4.35506e-19	-0.126844	-0.994772
23344726	chr18:23344726:C:T	0.000890149	1.87384	-0.855881	1.01659e-16	5.74926	-0.746244	3.87749e-19	-0.287521	-0.950246
23344880	chr18:23344880:G:A	0.000128546	-2.1903e-10	-0.917138	3.00523e-19	-2.1903e-10	-0.820838	5.42151e-19	-2.1903e-10	-0.902581
23344958	chr18:23344958:A:G	0.000235263	0.39706	-0.709782	2.57146e-19	-0.372328	-0.604391	4.85856e-17	4.35566	-0.762705
23345221	chr18:23345221:C:T	0.000850539	1.89193	-0.919485	9.57782e-17	5.76312	-0.819689	3.72971e-19	-0.272949	-1.00368
23345290	chr18:23345290:T:C	0.000555738	1.43088	-0.884013	5.03988e-17	5.08052	-0.77916	2.84073e-19	-0.574723	-0.974172
23345999	chr18:23345999:A:C	0.000107204	-1.79914	0.700453	4.25669e-19	-1.399	0.926301	5.64227e-19	-1.55451	0.691843
23346024	chr18:23346024:A:C	9.62672e-05	-2.1903e-10	-1.2063	2.15474e-19	-2.1903e-10	-1.15352	3.9815e-19	-2.1903e-10	-1.2113
23347090	chr18:23347090:CTTT:C	0.000179138	-2.1903e-10	-0.585269	3.62e-19	-2.1903e-10	-0.634717	6.95509e-19	-2.1903e-10	-0.653482
23347443	chr18:23347443:G:A	9.57488e-05	-2.1903e-10	-1.2117	2.10575e-19	-2.1903e-10	-1.17652	3.97538e-19	-2.1903e-10	-1.21284
23347651	chr18:23347651:T:C	0.000148376	-2.1903e-10	-0.773677	3.54947e-19	-2.1903e-10	-0.654395	6.26486e-19	-2.1903e-10	-0.757999
23348282	chr18:23348282:G:A	0.000136738	-2.1903e-10	-0.855359	3.24246e-19	-2.1903e-10	-0.74486	5.75834e-19	-2.1903e-10	-0.842307
23349350	chr18:23349350:T:A	9.60667e-05	-1.70547	0.497088	1.63481e-19	-1.47604	0.0463737	5.56171e-18	0.742774	0.682761
23349370	chr18:23349370:C:T	6.46905e-05	-0.432607	-1.17121	3.94289e-20	-1.67425	-1.17761	4.7672e-18	2.4281	-1.15671
23349392	chr18:23349392:G:A	0.000175533	-2.1903e-10	-0.605599	3.5506e-19	-2.1903e-10	-0.654074	6.82215e-19	-2.1903e-10	-0.672782
23349618	chr18:23349618:G:A	0.001319	2.3051	-0.893893	1.80355e-16	6.36679	-0.790463	4.99463e-19	-0.00281911	-0.981773
23349797	chr18:23349797:AT:A	6.48584e-05	-0.437651	-1.16357	3.96436e-20	-1.67563	-1.1708	4.77148e-18	2.42015	-1.14787
23350030	chr18:23350030:T:C	6.82065e-05	-0.379484	-1.1714	4.02258e-20	-1.65375	-1.1781	5.23651e-18	2.52221	-1.15692
23350166	chr18:23350166:T:C	7.79593e-05	-1.77362	0.356384	1.64171e-19	-1.35064	-0.0748099	3.68468e-18	0.480079	0.533734
23350191	chr18:23350191:G:A	0.000147112	-2.1903e-10	-0.78223	3.06768e-19	-2.1903e-10	-0.800269	5.88002e-19	-2.1903e-10	-0.821396
23350720	chr18:23350720:G:T	4.22811e-05	-1.62022	-0.40887	7.18338e-20	-1.58618	-0.665827	2.81122e-18	1.03668	-0.293436
23351129	chr18:23351129:G:A	0.000106189	-2.1903e-10	-1.10821	2.16561e-19	-2.1903e-10	-1.14849	4.32416e-19	-2.1903e-10	-1.12874
23351269	chr18:23351269:T:C	0.000181931	-2.1903e-10	-0.569796	3.06243e-19	-2.1903e-10	-0.801983	7.86963e-19	-2.1903e-10	-0.529945
23351275	chr18:23351275:C:T	0.000125561	-1.83973	0.899097	4.11918e-19	-1.44956	0.94402	6.83948e-19	-1.45479	0.78455
23351438	chr18:23351438:AC:A	0.000127818	-0.461378	-0.461443	2.85595e-18	1.94176	-0.510961	1.29155e-19	-1.88666	-0.450449
23352152	chr18:23352152:C:T	0.000161223	-2.1903e-10	-0.690635	3.29077e-19	-2.1903e-10	-0.73007	6.47233e-19	-2.1903e-10	-0.72542
23352321	chr18:23352321:G:A	0.000106023	-2.1903e-10	-1.10977	2.36733e-19	-2.1903e-10	-1.05943	4.34798e-19	-2.1903e-10	-1.12324
23352420	chr18:23352420:A:G	3.97883e-05	-1.71016	-0.379698	8.28115e-20	-1.46669	-0.643101	2.14497e-18	0.73631	-0.263553
23352758	chr18:23352758:C:T	7.7724e-05	-0.207434	-1.21283	4.19359e-20	-1.57738	-1.21283	6.56169e-18	2.80305	-1.21217
23352787	chr18:23352787:C:T	0.000113884	-2.1903e-10	-1.03824	2.26656e-19	-2.1903e-10	-1.10293	4.86393e-19	-2.1903e-10	-1.01111
23352914	chr18:23352914:G:C	7.79401e-05	-0.85384	-0.563645	1.19151e-18	1.34382	-0.787211	1.2083e-19	-1.8843	-0.519443
23353603	chr18:23353603:T:C	0.000105435	-2.1903e-10	-1.11533	2.3079e-19	-2.1903e-10	-1.08485	4.42151e-19	-2.1903e-10	-1.10647
23353768	chr18:23353768:C:T	9.88071e-05	-2.1903e-10	-1.18026	2.16938e-19	-2.1903e-10	-1.14675	4.03402e-19	-2.1903e-10	-1.19819
23353953	chr18:23353953:T:G	0.000351229	-2.1903e-10	0.0880115	8.50756e-19	-2.1903e-10	0.219763	1.29657e-18	-2.1903e-10	-0.0306456
23354095	chr18:23354095:G:C	0.000340054	-2.1903e-10	0.0556795	5.72727e-19	-2.1903e-10	-0.175953	1.39377e-18	-2.1903e-10	0.0416441
23354354	chr18:23354354:A:AG	9.67368e-05	-2.1903e-10	-1.20143	2.17538e-19	-2.1903e-10	-1.14399	3.99679e-19	-2.1903e-10	-1.20746
23354444	chr18:23354444:C:T	9.87165e-05	-2.1903e-10	-1.18117	2.18562e-19	-2.1903e-10	-1.13929	4.07293e-19	-2.1903e-10	-1.18859
23354711	chr18:23354711:A:G	0.0010374	2.1011	-0.930051	1.28167e-16	6.06642	-0.831697	4.21909e-19	-0.139889	-1.01345
23354850	chr18:23354850:G:A	9.65419e-05	-2.1903e-10	-1.20345	2.03103e-19	-2.1903e-10	-1.21265	4.04e-19	-2.1903e-10	-1.19671
23355129	chr18:23355129:G:A	0.000169617	-2.1903e-10	-0.639882	2.89667e-19	-2.1903e-10	-0.857629	7.31807e-19	-2.1903e-10	-0.602609
23355950	chr18:23355950:T:C	0.00116112	2.19436	-0.91065	1.47967e-16	6.18717	-0.808788	4.56205e-19	-0.078367	-0.996818
23356074	chr18:23356074:A:G	0.000144508	-2.1903e-10	-0.800093	3.22935e-19	-2.1903e-10	-0.74891	5.70745e-19	-2.1903e-10	-0.851184
23356184	chr18:23356184:G:A	0.000158598	-2.1903e-10	-0.707054	3.63665e-19	-2.1903e-10	-0.63013	6.17048e-19	-2.1903e-10	-0.773179
23356414	chr18:23356414:G:A	4.36124e-05	-1.56953	-0.428551	6.625e-20	-1.66247	-0.67046	3.8709e-18	1.38261	-0.319494
23356668	chr18:23356668:G:C	0.000108501	-2.1903e-10	-1.08667	2.42082e-19	-2.1903e-10	-1.03708	4.4522e-19	-2.1903e-10	-1.09956
23356685	chr18:23356685:A:C	0.000104214	-2.1903e-10	-1.12698	2.1589e-19	-2.1903e-10	-1.15159	4.27895e-19	-2.1903e-10	-1.13925
23357055	chr18:23357055:A:G	0.000169466	-2.1903e-10	-0.640773	4.1102e-19	-2.1903e-10	-0.507721	6.31103e-19	-2.1903e-10	-0.750656
23357081	chr18:23357081:T:C	0.000203761	-2.1903e-10	-0.456477	4.69225e-19	-2.1903e-10	-0.375279	7.81313e-19	-2.1903e-10	-0.53715
23357690	chr18:23357690:A:C	9.65998e-05	-2.1903e-10	-1.20285	2.09284e-19	-2.1903e-10	-1.18267	4.01697e-19	-2.1903e-10	-1.20243
23358317	chr18:23358317:C:T	0.000910589	1.95591	-0.915249	1.0829e-16	5.88193	-0.815728	3.88918e-19	-0.234747	-1.00001
23358537	chr18:23358537:T:C	0.000217782	-2.1903e-10	-0.389933	3.84334e-19	-2.1903e-10	-0.574849	9.46603e-19	-2.1903e-10	-0.345246
23358974	chr18:23358974:G:A	0.000404364	-1.65585	1.88474	2.01897e-18	-1.11948	2.20346	1.38443e-18	-1.80027	1.83518
23359581	chr18:23359581:C:A	9.69885e-05	-1.76617	0.567339	3.95573e-19	-1.37228	0.826254	4.51842e-19	-1.63306	0.54827
23359610	chr18:23359610:T:G	1.91713e-05	-1.83914	-0.980869	6.65087e-20	-1.15334	-1.17569	6.57713e-19	0.127181	-0.836538
23359663	chr18:23359663:G:A	0.000109285	-2.1903e-10	-1.07946	2.4456e-19	-2.1903e-10	-1.0269	4.48334e-19	-2.1903e-10	-1.09259
23360624	chr18:23360624:G:A	2.04128e-05	-1.58246	-1.17481	4.93544e-20	-1.46309	-1.16425	3.65786e-19	-0.106593	-1.18948
23360691	chr18:23360691:G:A	9.5684e-05	-2.1903e-10	-1.21238	2.04941e-19	-2.1903e-10	-1.20364	3.97767e-19	-2.1903e-10	-1.21226
23360725	chr18:23360725:T:G	8.3575e-05	-1.78203	0.434344	3.32294e-19	-1.40262	0.682278	4.05239e-19	-1.60918	0.41553
23360760	chr18:23360760:C:A	0.000135255	-2.1903e-10	-0.866265	2.47108e-19	-2.1903e-10	-1.01654	5.79326e-19	-2.1903e-10	-0.83626
23361097	chr18:23361097:T:C	3.46719e-05	-1.05776	-1.16974	4.25518e-20	-1.60966	-1.16598	2.20574e-19	-0.634554	-1.16734
23361593	chr18:23361593:C:T	0.00022344	0.768377	-1.13266	2.22567e-19	-0.0479166	-1.07322	4.16658e-17	4.59693	-1.15762
23361612	chr18:23361612:C:T	4.88567e-05	-1.88453	-2.58223e-10	1.02978e-19	-1.89185	-2.58223e-10	2.12092e-19	-1.8411	-2.58223e-10
23362322	chr18:23362322:G:T	9.57198e-05	-2.1903e-10	-1.212	2.03638e-19	-2.1903e-10	-1.21002	3.97545e-19	-2.1903e-10	-1.21282
23362489	chr18:23362489:C:T	0.000940912	1.96352	-0.8901	1.0428e-16	5.81496	-0.786482	4.13719e-19	-0.194415	-0.978524
23363107	chr18:23363107:T:C	0.000134685	-2.1903e-10	-0.870487	2.46323e-19	-2.1903e-10	-1.01972	5.76843e-19	-2.1903e-10	-0.840556
23363338	chr18:23363338:T:C	0.000115416	-2.1903e-10	-1.02488	2.19897e-19	-2.1903e-10	-1.1332	4.90866e-19	-2.1903e-10	-1.00196
23364000	chr18:23364000:T:C	0.000131842	-2.1903e-10	-0.891823	2.42352e-19	-2.1903e-10	-1.03597	5.64124e-19	-2.1903e-10	-0.862852
23364165	chr18:23364165:T:C	0.000260452	-2.1903e-10	-0.211007	7.1939e-19	-2.1903e-10	0.0520418	9.74414e-19	-2.1903e-10	-0.316289
23364320	chr18:23364320:A:T	9.7416e-05	-2.1903e-10	-1.19444	2.11539e-19	-2.1903e-10	-1.17195	4.02868e-19	-2.1903e-10	-1.19952
23364432	chr18:23364432:G:A	0.000903928	1.91326	-0.87994	9.74732e-17	5.73572	-0.774746	4.03185e-19	-0.228947	-0.969784
23364701	chr18:23364701:G:A	3.79199e-05	-1.37423	-0.763722	6.21337e-20	-1.49822	-0.89885	3.16294e-19	-0.702564	-0.738888
23365067	chr18:23365067:C:T	0.000131985	-2.1903e-10	-0.890734	2.42549e-19	-2.1903e-10	-1.03516	5.64768e-19	-2.1903e-10	-0.86171
23365804	chr18:23365804:C:T	0.000124273	-1.76583	0.814884	4.40504e-19	-1.32164	0.883202	5.20757e-19	-1.63467	0.691828
23366141	chr18:23366141:T:C	0.000124988	-2.1903e-10	-0.945206	2.33538e-19	-2.1903e-10	-1.07302	5.33008e-19	-2.1903e-10	-0.91959
23366673	chr18:23366673:T:G	9.87644e-05	-2.1903e-10	-1.18069	2.18664e-19	-2.1903e-10	-1.13882	4.0902e-19	-2.1903e-10	-1.18436
23366721	chr18:23366721:G:A	0.000110899	-1.0648	-2.58223e-10	3.60017e-19	-0.640211	-2.58223e-10	7.35381e-19	-0.597737	-2.58223e-10
23366774	chr18:23366774:G:T	0.00010568	-2.1903e-10	-1.11302	2.21774e-19	-2.1903e-10	-1.12471	4.28828e-19	-2.1903e-10	-1.13707
23366832	chr18:23366832:C:T	3.71422e-05	-1.64432	-0.514357	6.56981e-20	-1.58851	-0.752778	2.08846e-18	0.859203	-0.413148
23367219	chr18:23367219:G:A	0.000187252	-2.1903e-10	-0.540969	3.80731e-19	-2.1903e-10	-0.584269	7.48703e-19	-2.1903e-10	-0.579783
23367297	chr18:23367297:AGC:A	0.000153534	-2.1903e-10	-0.739502	3.69362e-19	-2.1903e-10	-0.614583	6.4877e-19	-2.1903e-10	-0.723048
23367510	chr18:23367510:C:T	0.000140517	-2.1903e-10	-0.8281	2.55006e-19	-2.1903e-10	-0.985073	6.02763e-19	-2.1903e-10	-0.796602
23367593	chr18:23367593:T:G	0.000130439	-2.1903e-10	-0.902523	2.48214e-19	-2.1903e-10	-1.01207	5.62993e-19	-2.1903e-10	-0.864859
23367740	chr18:23367740:C:T	0.000161448	-2.1903e-10	-0.689242	2.83968e-19	-2.1903e-10	-0.877502	6.94937e-19	-2.1903e-10	-0.654305
23367764	chr18:23367764:T:C	0.000167127	0.487427	-1.1421	1.36156e-19	-0.512482	-1.10008	3.46431e-17	4.41466	-1.15993
23368066	chr18:23368066:A:C	9.84895e-05	-2.1903e-10	-1.18348	2.18548e-19	-2.1903e-10	-1.13935	4.0678e-19	-2.1903e-10	-1.18985
23368536	chr18:23368536:C:G	0.000109047	-2.1903e-10	-1.08164	2.1811e-19	-2.1903e-10	-1.14136	4.50853e-19	-2.1903e-10	-1.08698
23369291	chr18:23369291:A:C	4.86302e-05	-1.88918	-2.58223e-10	1.06653e-19	-1.85678	-2.58223e-10	2.12455e-19	-1.83939	-2.58223e-10
23369308	chr18:23369308:C:T	0.000111779	-2.1903e-10	-1.0569	2.22578e-19	-2.1903e-10	-1.12108	4.65726e-19	-2.1903e-10	-1.05453
23369523	chr18:23369523:G:A	3.23366e-05	-1.82746	-0.469771	9.99408e-20	-1.18441	-0.737376	1.12472e-18	0.178565	-0.351402
23369707	chr18:23369707:G:A	0.000115991	-2.1903e-10	-1.01991	2.28707e-19	-2.1903e-10	-1.09392	4.79079e-19	-2.1903e-10	-1.02626
23369918	chr18:23369918:C:T	5.25652e-05	-1.81137	-2.58223e-10	1.45459e-19	-1.54647	-2.58223e-10	2.04555e-19	-1.87729	-2.58223e-10
23370463	chr18:23370463:C:T	0.000141023	-2.1903e-10	-0.824505	3.32428e-19	-2.1903e-10	-0.719938	5.71401e-19	-2.1903e-10	-0.850035
23370502	chr18:23370502:A:G	0.000366855	-2.1903e-10	0.13154	6.72478e-19	-2.1903e-10	-0.0153923	1.60439e-18	-2.1903e-10	0.182371
23370974	chr18:23370974:A:C	0.000671143	1.77099	-1.03543	6.01775e-17	5.438	-0.959304	3.19859e-19	-0.331639	-1.09861
23371306	chr18:23371306:G:T	0.000762875	1.9013	-1.03763	7.22625e-17	5.62364	-0.961936	3.48025e-19	-0.245493	-1.10036
23371515	chr18:23371515:G:A	0.000111846	-2.1903e-10	-1.0563	2.22356e-19	-2.1903e-10	-1.12208	4.62252e-19	-2.1903e-10	-1.06202
23371521	chr18:23371521:T:A	0.000143869	-2.1903e-10	-0.804522	2.59369e-19	-2.1903e-10	-0.968111	6.16879e-19	-2.1903e-10	-0.773453
23371626	chr18:23371626:T:C	0.000110702	-2.1903e-10	-1.06658	2.27377e-19	-2.1903e-10	-1.09975	4.53001e-19	-2.1903e-10	-1.08223
23372226	chr18:23372226:G:A	8.33722e-05	-1.77439	0.424277	3.34651e-19	-1.382	0.668725	3.95956e-19	-1.62545	0.408631
23372994	chr18:23372994:A:G	9.78137e-05	-2.1903e-10	-1.19036	2.1431e-19	-2.1903e-10	-1.15894	4.0615e-19	-2.1903e-10	-1.1914
23373056	chr18:23373056:G:A	0.000158188	-2.1903e-10	-0.709641	3.78344e-19	-2.1903e-10	-0.590558	6.39351e-19	-2.1903e-10	-0.737673
23373079	chr18:23373079:C:T	9.66096e-05	-2.1903e-10	-1.20275	2.03713e-19	-2.1903e-10	-1.20965	4.01629e-19	-2.1903e-10	-1.2026
23373270	chr18:23373270:G:A	0.000204686	-2.1903e-10	-0.451951	4.15335e-19	-2.1903e-10	-0.497276	8.18544e-19	-2.1903e-10	-0.490599
23373351	chr18:23373351:CA:C	0.000114393	-2.1903e-10	-1.03379	2.39217e-19	-2.1903e-10	-1.04899	4.85945e-19	-2.1903e-10	-1.01203
23373522	chr18:23373522:G:A	6.09358e-05	-1.6636	-2.58223e-10	1.21475e-19	-1.72665	-2.58223e-10	3.74532e-19	-1.27245	-2.58223e-10
23373583	chr18:23373583:A:C	0.000138087	-2.1903e-10	-0.845542	2.51151e-19	-2.1903e-10	-1.00031	5.91289e-19	-2.1903e-10	-0.815821
23373756	chr18:23373756:G:A	4.40752e-05	-0.798442	-1.18909	4.62109e-20	-1.50552	-1.18763	3.52784e-19	-0.146549	-1.18572
23373987	chr18:23373987:C:T	4.5185e-05	-0.774015	-1.18865	8.52091e-19	1.42214	-1.20081	6.1778e-20	-1.89317	-1.18141
23374690	chr18:23374690:A:G	0.000143374	-2.1903e-10	-0.807967	2.58471e-19	-2.1903e-10	-0.971577	6.14959e-19	-2.1903e-10	-0.77657
23374716	chr18:23374716:C:G	0.00010854	-2.1903e-10	-1.0863	2.48954e-19	-2.1903e-10	-1.00909	4.43857e-19	-2.1903e-10	-1.10262
23374915	chr18:23374915:G:T	5.72201e-05	-1.72652	-2.58223e-10	1.28602e-19	-1.66964	-2.58223e-10	2.10358e-19	-1.84932	-2.58223e-10
23375124	chr18:23375124:AT:A	0.000156162	-2.1903e-10	-0.72253	2.76311e-19	-2.1903e-10	-0.904833	6.71839e-19	-2.1903e-10	-0.688107
23375147	chr18:23375147:A:AATAC	0.000594202	1.66306	-1.04927	5.10665e-17	5.29075	-0.976229	2.94812e-19	-0.401977	-1.10981
23375324	chr18:23375324:C:T	0.000129801	-0.907426	-2.58223e-10	1.26032e-19	-1.68982	-2.58223e-10	9.875e-19	-0.30295	-2.58223e-10
23375555	chr18:23375555:T:G	0.000137243	-2.1903e-10	-0.851672	3.14646e-19	-2.1903e-10	-0.774915	5.5283e-19	-2.1903e-10	-0.883076
23375886	chr18:23375886:G:A	0.000189021	-2.1903e-10	-0.531569	4.61792e-19	-2.1903e-10	-0.391248	7.60865e-19	-2.1903e-10	-0.563671
23376857	chr18:23376857:G:A	9.56623e-05	-2.1903e-10	-1.2126	2.03099e-19	-2.1903e-10	-1.21267	4.07053e-19	-2.1903e-10	-1.18918
23377182	chr18:23377182:A:G	9.56835e-05	-2.1903e-10	-1.21238	2.05427e-19	-2.1903e-10	-1.20127	3.9767e-19	-2.1903e-10	-1.2125
23377920	chr18:23377920:T:C	0.000134163	-2.1903e-10	-0.874373	2.45664e-19	-2.1903e-10	-1.0224	5.73985e-19	-2.1903e-10	-0.845523
23378529	chr18:23378529:T:A	0.000703623	1.83507	-1.05225	6.41913e-17	5.52366	-0.980399	3.29044e-19	-0.28991	-1.11202
23378741	chr18:23378741:G:A	9.57641e-05	-2.1903e-10	-1.21154	2.04417e-19	-2.1903e-10	-1.2062	4.02129e-19	-2.1903e-10	-1.20135
23378846	chr18:23378846:CAT:C	2.72155e-05	-1.87195	-0.597695	9.52229e-20	-1.00491	-0.965231	9.1527e-19	0.0109019	-0.389808
23379115	chr18:23379115:C:T	9.11392e-05	-0.0497902	-1.21125	2.58536e-18	2.5432	-1.21195	6.47544e-20	-1.822	-1.20553
23379272	chr18:23379272:T:C	0.000116625	-2.1903e-10	-1.01447	2.30358e-19	-2.1903e-10	-1.08673	4.81188e-19	-2.1903e-10	-1.02187
23379365	chr18:23379365:C:T	9.90323e-05	-2.1903e-10	-1.17798	2.20235e-19	-2.1903e-10	-1.13167	4.05218e-19	-2.1903e-10	-1.1937
23379538	chr18:23379538:C:T	0.000114023	-2.1903e-10	-1.03703	2.34377e-19	-2.1903e-10	-1.06943	4.65563e-19	-2.1903e-10	-1.05488
23379584	chr18:23379584:T:C	9.59703e-05	-2.1903e-10	-1.20939	2.07371e-19	-2.1903e-10	-1.19185	3.98605e-19	-2.1903e-10	-1.21016
23380324	chr18:23380324:T:C	0.000129236	-2.1903e-10	-0.911782	3.03609e-19	-2.1903e-10	-0.81062	5.43292e-19	-2.1903e-10	-0.900479
23381446	chr18:23381446:C:T	0.000134163	-2.1903e-10	-0.874372	2.45663e-19	-2.1903e-10	-1.0224	5.73982e-19	-2.1903e-10	-0.845527
23381569	chr18:23381569:T:C	9.56399e-05	-2.1903e-10	-1.21284	2.04426e-19	-2.1903e-10	-1.20616	3.97538e-19	-2.1903e-10	-1.21283
23381671	chr18:23381671:C:T	5.90224e-05	-0.581532	-1.11398	5.51324e-20	-1.38007	-1.13655	5.87125e-19	0.262948	-1.08584
23382081	chr18:23382081:A:T	0.00013082	-2.1903e-10	-0.899601	2.41091e-19	-2.1903e-10	-1.04119	5.59089e-19	-2.1903e-10	-0.871818
23382339	chr18:23382339:A:G	0.000850772	2.06895	-1.09623	8.62174e-17	5.8725	-1.03424	3.69014e-19	-0.141108	-1.14618
23382749	chr18:23382749:G:C	0.000111237	-2.1903e-10	-1.06176	2.19839e-19	-2.1903e-10	-1.13347	4.65262e-19	-2.1903e-10	-1.05553
23383373	chr18:23383373:G:A	0.000100658	-2.1903e-10	-1.16169	2.07746e-19	-2.1903e-10	-1.19005	4.18845e-19	-2.1903e-10	-1.16062
23383412	chr18:23383412:T:C	0.000180598	-2.1903e-10	-0.577155	4.54271e-19	-2.1903e-10	-0.407667	7.56902e-19	-2.1903e-10	-0.568892
23383906	chr18:23383906:G:A	0.000242966	-2.1903e-10	-0.280504	6.31427e-19	-2.1903e-10	-0.0783798	9.56692e-19	-2.1903e-10	-0.334645
23384723	chr18:23384723:C:T	0.000983928	2.24873	-1.13061	2.88649e-17	4.83626	-1.09224	4.29469e-19	0.0359729	-1.17155
23385070	chr18:23385070:G:A	0.000617536	1.84096	-1.18865	3.25719e-19	0.404876	-1.1452	1.70463e-16	6.04732	-1.19917
23385253	chr18:23385253:T:C	0.000198334	-2.1903e-10	-0.483475	3.51031e-19	-2.1903e-10	-0.665487	8.15507e-19	-2.1903e-10	-0.494315
23385842	chr18:23385842:C:T	4.62075e-05	-1.80903	-0.13125	8.93408e-20	-1.365	-0.668908	2.26339e-18	0.374094	0.1524
23386027	chr18:23386027:G:A	0.000102987	-2.1903e-10	-1.13882	2.19844e-19	-2.1903e-10	-1.13344	4.18683e-19	-2.1903e-10	-1.16101
23386670	chr18:23386670:A:G	0.000451204	-2.1903e-10	0.338494	1.152e-18	-2.1903e-10	0.522895	1.81881e-18	-2.1903e-10	0.30781
23386675	chr18:23386675:G:A	4.38173e-05	-1.43424	-0.559156	1.88117e-19	-0.771028	-0.518269	1.14326e-19	-1.84324	-0.615834
23386887	chr18:23386887:G:T	0.000190089	-2.1903e-10	-0.525933	3.87116e-19	-2.1903e-10	-0.567637	7.61515e-19	-2.1903e-10	-0.562816
23387101	chr18:23387101:G:A	4.89137e-05	-1.77395	-0.109414	8.17208e-20	-1.47783	-0.645227	3.12733e-18	0.66848	0.181329
23387146	chr18:23387146:A:G	0.000118396	-2.1903e-10	-0.999393	2.62926e-19	-2.1903e-10	-0.954491	4.74435e-19	-2.1903e-10	-1.036
23387276	chr18:23387276:T:C	0.000756923	-2.1903e-10	0.855835	1.39013e-18	-2.1903e-10	0.710793	3.42988e-18	-2.1903e-10	0.942154
23388386	chr18:23388386:C:T	5.00925e-05	-1.85956	-2.58223e-10	1.05342e-19	-1.86915	-2.58223e-10	2.0099e-19	-1.89487	-2.58223e-10
23388757	chr18:23388757:C:T	0.000107798	-2.1903e-10	-1.09316	2.1727e-19	-2.1903e-10	-1.14522	4.51797e-19	-2.1903e-10	-1.08489
23388811	chr18:23388811:G:A	4.72422e-05	-1.76022	-0.157922	7.68509e-20	-1.50373	-0.680769	3.14426e-18	0.728012	0.127196
23388840	chr18:23388840:C:T	0.000101591	-2.1903e-10	-1.15247	2.21256e-19	-2.1903e-10	-1.12704	4.2705e-19	-2.1903e-10	-1.14123
23389051	chr18:23389051:G:A	0.000309246	-2.1903e-10	-0.0392888	7.70014e-19	-2.1903e-10	0.120047	1.25449e-18	-2.1903e-10	-0.0636426
23389230	chr18:23389230:C:T	0.000347654	-2.1903e-10	0.0777827	6.42837e-19	-2.1903e-10	-0.0604704	1.48792e-18	-2.1903e-10	0.107012
23389374	chr18:23389374:C:G	4.12149e-05	-1.52319	-0.531436	1.69004e-19	-0.9179	-0.478541	1.20907e-19	-1.81076	-0.592345
23389535	chr18:23389535:T:C	0.000182693	-2.1903e-10	-0.565621	3.26827e-19	-2.1903e-10	-0.736931	7.83841e-19	-2.1903e-10	-0.53392
23390040	chr18:23390040:A:G	0.000333457	-2.1903e-10	0.0360882	8.30301e-19	-2.1903e-10	0.195427	1.34775e-18	-2.1903e-10	0.00806598
23390059	chr18:23390059:CTT:C	0.000143865	-2.1903e-10	-0.804548	2.59213e-19	-2.1903e-10	-0.968712	6.17204e-19	-2.1903e-10	-0.772927
23390145	chr18:23390145:TC:T	0.000118667	-2.1903e-10	-0.997104	2.77155e-19	-2.1903e-10	-0.901785	4.83022e-19	-2.1903e-10	-1.01806
23390742	chr18:23390742:G:A	4.72509e-05	-1.76353	-0.154419	7.74122e-20	-1.49819	-0.679026	3.09278e-18	0.707788	0.130912
23390945	chr18:23390945:G:T	4.99854e-05	-1.86169	-2.58223e-10	1.07823e-19	-1.84587	-2.58223e-10	2.30619e-19	-1.75736	-2.58223e-10
23391602	chr18:23391602:C:T	0.000120645	-2.1903e-10	-0.98057	2.68274e-19	-2.1903e-10	-0.934351	4.82552e-19	-2.1903e-10	-1.01904
23391637	chr18:23391637:G:A	0.000235571	-2.1903e-10	-0.311412	6.10443e-19	-2.1903e-10	-0.112177	9.29192e-19	-2.1903e-10	-0.36381
23391723	chr18:23391723:A:G	0.000135529	-2.1903e-10	-0.86424	2.47571e-19	-2.1903e-10	-1.01466	5.80146e-19	-2.1903e-10	-0.834847
23391933	chr18:23391933:TTTC:T	0.000107689	-2.1903e-10	-1.09418	2.17103e-19	-2.1903e-10	-1.14599	4.51322e-19	-2.1903e-10	-1.08595
23391963	chr18:23391963:A:C	0.000111653	-2.1903e-10	-1.05803	2.58753e-19	-2.1903e-10	-0.970489	4.47388e-19	-2.1903e-10	-1.0947
23392090	chr18:23392090:AC:A	0.000116452	-2.1903e-10	-1.01595	2.42991e-19	-2.1903e-10	-1.03334	4.73557e-19	-2.1903e-10	-1.03785
23392296	chr18:23392296:T:C	9.77343e-05	-2.1903e-10	-1.19117	2.06439e-19	-2.1903e-10	-1.19636	4.02251e-19	-2.1903e-10	-1.20105
23392969	chr18:23392969:G:A	0.000191651	-2.1903e-10	-0.517748	3.954e-19	-2.1903e-10	-0.546464	7.58492e-19	-2.1903e-10	-0.566794
23394571	chr18:23394571:T:C	3.32871e-05	-1.59978	-0.668478	1.9422e-19	-0.828954	-0.428414	1.02792e-19	-1.71462	-0.8508
23394681	chr18:23394681:C:T	0.000119626	-2.1903e-10	-0.989056	2.94634e-19	-2.1903e-10	-0.840628	4.81518e-19	-2.1903e-10	-1.02118
23394694	chr18:23394694:G:A	3.72172e-05	-1.82099	-0.335668	7.98085e-20	-1.33374	-0.812987	1.6795e-18	0.306874	-0.0787483
23394939	chr18:23394939:C:T	0.000299984	-2.1903e-10	-0.0696964	7.67697e-19	-2.1903e-10	0.117033	1.13452e-18	-2.1903e-10	-0.164161
23395379	chr18:23395379:C:T	0.000107798	-2.1903e-10	-1.09316	2.1727e-19	-2.1903e-10	-1.14522	4.51797e-19	-2.1903e-10	-1.08489
23397559	chr18:23397559:A:G	0.000960001	2.30337	-1.20987	4.08691e-19	0.696357	-1.20976	3.38306e-16	6.74587	-1.21229
23397572	chr18:23397572:C:T	9.58869e-05	-2.1903e-10	-1.21026	2.03126e-19	-2.1903e-10	-1.21254	3.97581e-19	-2.1903e-10	-1.21273
23398013	chr18:23398013:G:A	0.000131154	-2.1903e-10	-0.897056	3.06721e-19	-2.1903e-10	-0.800425	5.15546e-19	-2.1903e-10	-0.952899
23398460	chr18:23398460:G:A	5.43435e-05	-1.7781	-2.58223e-10	1.26089e-19	-1.68937	-2.58223e-10	2.69847e-19	-1.60027	-2.58223e-10
23398520	chr18:23398520:G:C	6.42038e-05	-1.61136	-2.58223e-10	1.05807e-19	-1.86474	-2.58223e-10	4.53901e-19	-1.08025	-2.58223e-10
23399919	chr18:23399919:G:A	4.8662e-05	-1.88853	-2.58223e-10	1.40772e-19	-1.57922	-2.58223e-10	3.1075e-19	-1.45914	-2.58223e-10
23400196	chr18:23400196:C:T	3.77684e-05	-1.43947	-0.702489	1.60349e-19	-0.783762	-0.665246	9.95561e-20	-1.84585	-0.751552
23400201	chr18:23400201:G:A	3.98567e-05	-1.76677	-0.321369	1.24459e-19	-1.43936	-0.263023	1.84359e-19	-1.59447	-0.38677
23400958	chr18:23400958:G:A	0.000471752	-2.1903e-10	0.383027	1.39424e-18	-2.1903e-10	0.713746	1.69954e-18	-2.1903e-10	0.239987
23401135	chr18:23401135:G:A	0.000102582	-0.124381	-1.01838	5.4695e-20	-1.50312	-1.02147	1.15827e-16	5.51512	-1.05339
23401223	chr18:23401223:G:C	0.000119324	-2.1903e-10	-0.99158	2.81351e-19	-2.1903e-10	-0.886759	4.84519e-19	-2.1903e-10	-1.01497
23402402	chr18:23402402:G:A	0.000212473	-2.1903e-10	-0.414609	3.64135e-19	-2.1903e-10	-0.628837	9.11616e-19	-2.1903e-10	-0.382907
23402759	chr18:23402759:AT:A	0.000262229	-2.1903e-10	-0.204208	4.39837e-19	-2.1903e-10	-0.439958	1.12597e-18	-2.1903e-10	-0.171728
23403155	chr18:23403155:T:G	4.56031e-05	-1.71077	-0.24268	1.04612e-19	-1.49933	-0.376778	2.26845e-19	-1.5426	-0.231257
23403475	chr18:23403475:C:T	4.27009e-05	-1.44787	-0.571331	1.82341e-19	-0.797129	-0.523357	1.12863e-19	-1.84262	-0.62933
23403634	chr18:23403634:T:C	5.44844e-05	-1.83414	0.0586262	1.06766e-19	-1.7589	-0.0968171	2.62621e-19	-1.69965	0.0722362
23403826	chr18:23403826:A:C	0.00014593	-2.1903e-10	-0.7903	2.62265e-19	-2.1903e-10	-0.957008	6.26205e-19	-2.1903e-10	-0.758448
23403945	chr18:23403945:C:G	0.000284036	-2.1903e-10	-0.124325	7.20747e-19	-2.1903e-10	0.0539261	1.07751e-18	-2.1903e-10	-0.215719
23404089	chr18:23404089:G:C	4.89474e-05	-1.88268	-2.58223e-10	1.97851e-19	-1.23885	-2.58223e-10	2.45322e-19	-1.69555	-2.58223e-10
23404257	chr18:23404257:G:A	5.54326e-05	-1.84007	0.0818155	1.08062e-19	-1.76769	-0.0759646	2.6598e-19	-1.71049	0.0957891
23404565	chr18:23404565:C:T	0.000113254	-2.1903e-10	-1.04379	2.36672e-19	-2.1903e-10	-1.05969	4.81162e-19	-2.1903e-10	-1.02192
23404623	chr18:23404623:A:G	0.000134668	-1.43952	0.568909	6.48221e-19	-0.862412	0.810281	3.67294e-19	-1.84772	0.555753
23404725	chr18:23404725:T:G	0.000234182	-2.1903e-10	-0.317327	5.82727e-19	-2.1903e-10	-0.158644	8.97727e-19	-2.1903e-10	-0.39826
23404894	chr18:23404894:G:A	0.000119783	-2.1903e-10	-0.987747	2.45556e-19	-2.1903e-10	-1.02284	4.88066e-19	-2.1903e-10	-1.00767
23405128	chr18:23405128:C:T	0.000808669	2.01109	-1.08913	4.46776e-19	0.635024	-1.05933	2.84362e-16	6.47562	-1.11574
23405448	chr18:23405448:C:T	0.00122598	-2.1903e-10	1.33807	4.5494e-18	-2.1903e-10	1.89639	3.67268e-18	-2.1903e-10	1.01055
23405641	chr18:23405641:C:T	5.46945e-05	-1.85348	0.0818155	1.05819e-19	-1.78867	-0.0759646	2.59317e-19	-1.73586	0.0957891
23405650	chr18:23405650:A:G	0.000112964	-2.1903e-10	-1.04636	2.58645e-19	-2.1903e-10	-0.970904	4.72846e-19	-2.1903e-10	-1.03936
23405824	chr18:23405824:G:A	0.000364181	-2.1903e-10	0.124224	1.06906e-18	-2.1903e-10	0.448178	1.29315e-18	-2.1903e-10	-0.0332901
23406266	chr18:23406266:C:T	5.56601e-05	-1.83989	0.0857276	1.08464e-19	-1.76757	-0.0723695	2.67258e-19	-1.70962	0.0997105
23407579	chr18:23407579:A:T	0.000119272	-2.1903e-10	-0.992019	2.48474e-19	-2.1903e-10	-1.01102	4.8214e-19	-2.1903e-10	-1.01989
23408023	chr18:23408023:C:T	0.000980532	1.11467	-2.58223e-10	6.01953e-19	-0.126182	-2.58223e-10	1.12422e-18	-0.173284	-2.58223e-10
23408996	chr18:23408996:ATGG:A	0.000170735	-2.1903e-10	-0.633315	3.86566e-19	-2.1903e-10	-0.56906	6.86431e-19	-2.1903e-10	-0.66662
23409025	chr18:23409025:C:T	9.60689e-05	-2.1903e-10	-1.20836	2.07764e-19	-2.1903e-10	-1.18996	3.98777e-19	-2.1903e-10	-1.20972
23409864	chr18:23409864:AG:A	9.92373e-05	-2.1903e-10	-1.17591	2.11888e-19	-2.1903e-10	-1.1703	4.07225e-19	-2.1903e-10	-1.18876
23409938	chr18:23409938:C:G	0.000216011	-2.1903e-10	-0.398097	3.68334e-19	-2.1903e-10	-0.617371	9.27357e-19	-2.1903e-10	-0.365787
23410223	chr18:23410223:A:G	0.000867717	-2.1903e-10	0.992439	1.97647e-18	-2.1903e-10	1.06271	3.81762e-18	-2.1903e-10	1.04926
23410421	chr18:23410421:T:C	0.000162032	-2.1903e-10	-0.685634	3.8663e-19	-2.1903e-10	-0.568893	6.59322e-19	-2.1903e-10	-0.706914
23410503	chr18:23410503:G:A	0.000105216	-2.1903e-10	-1.11741	2.40088e-19	-2.1903e-10	-1.04536	4.23822e-19	-2.1903e-10	-1.14881
23411635	chr18:23411635:G:A	9.84499e-05	-2.1903e-10	-1.18388	2.20894e-19	-2.1903e-10	-1.12868	4.03853e-19	-2.1903e-10	-1.19707
23411757	chr18:23411757:AC:A	8.51113e-05	-1.51377	0.184302	3.62616e-19	-1.04204	0.409024	2.54712e-19	-1.826	0.16801
23411853	chr18:23411853:ATTAT:A	9.70561e-05	-2.1903e-10	-1.19814	2.05823e-19	-2.1903e-10	-1.19935	3.99805e-19	-2.1903e-10	-1.20715
23412215	chr18:23412215:A:G	0.00166435	-2.1903e-10	1.64376	6.62277e-18	-2.1903e-10	2.27191	5.54083e-18	-2.1903e-10	1.42177
23412642	chr18:23412642:C:A	5.84451e-05	-1.70534	-2.58223e-10	3.19727e-19	-0.758894	-2.58223e-10	2.0101e-19	-1.89477	-2.58223e-10
23412808	chr18:23412808:T:C	5.10371e-05	-1.84087	-2.58223e-10	1.16531e-19	-1.7682	-2.58223e-10	2.50057e-19	-1.67644	-2.58223e-10
23412865	chr18:23412865:G:A	0.00179496	2.69343	-0.974118	1.02688e-16	5.92265	-0.909567	5.56092e-19	0.173231	-1.05042
23413368	chr18:23413368:C:T	3.79812e-05	-1.48831	-0.648024	1.50025e-19	-0.937697	-0.577862	1.04917e-19	-1.8335	-0.711459
23413457	chr18:23413457:C:T	0.00166587	2.64383	-0.999155	9.31813e-17	5.85477	-0.938829	5.27048e-19	0.139712	-1.07055
23413479	chr18:23413479:C:T	0.000509246	1.65523	-1.19572	1.85821e-19	-0.0904028	-1.21118	2.23974e-16	6.30322	-1.18206
23413520	chr18:23413520:A:G	9.62513e-05	-2.1903e-10	-1.20646	2.03344e-19	-2.1903e-10	-1.21146	4.03499e-19	-2.1903e-10	-1.19795
23413626	chr18:23413626:T:C	8.44771e-05	-1.51634	0.179394	3.58752e-19	-1.04746	0.403731	2.53652e-19	-1.82529	0.163127
23413647	chr18:23413647:A:G	6.43638e-05	-1.89498	0.286107	1.42181e-19	-1.83813	0.268877	2.70277e-19	-1.88727	0.288595
23413753	chr18:23413753:T:G	9.66168e-05	-1.20267	-2.58223e-10	1.4425e-19	-1.55481	-2.58223e-10	2.63686e-19	-1.62337	-2.58223e-10
23414319	chr18:23414319:AAGGAAGGAAGGAAGGC:A	0.000315774	-2.1903e-10	-0.0183985	5.23671e-19	-2.1903e-10	-0.265498	1.28345e-18	-2.1903e-10	-0.0408188
23414502	chr18:23414502:G:A	6.13732e-05	-1.89498	0.238531	1.36326e-19	-1.8323	0.22099	2.58318e-19	-1.88542	0.241484
23414603	chr18:23414603:G:A	0.000115558	-2.1903e-10	-1.02365	2.379e-19	-2.1903e-10	-1.05451	4.71559e-19	-2.1903e-10	-1.04208
23414879	chr18:23414879:C:T	0.00186252	2.72937	-0.973109	1.07993e-16	5.9717	-0.908245	5.70156e-19	0.197147	-1.04936
23415322	chr18:23415322:G:A	0.000193394	-2.1903e-10	-0.508697	3.43429e-19	-2.1903e-10	-0.687381	8.27993e-19	-2.1903e-10	-0.479121
23416298	chr18:23416298:G:A	0.000137982	-2.1903e-10	-0.846303	3.3102e-19	-2.1903e-10	-0.724182	5.59918e-19	-2.1903e-10	-0.870336
23416437	chr18:23416437:T:C	0.00020652	-2.1903e-10	-0.443028	5.28567e-19	-2.1903e-10	-0.256193	7.88965e-19	-2.1903e-10	-0.527404
23416835	chr18:23416835:G:A	6.13089e-05	-1.6575	-2.58223e-10	1.02659e-19	-1.89495	-2.58223e-10	3.12551e-19	-1.45336	-2.58223e-10
23417237	chr18:23417237:G:A	0.000125719	-2.1903e-10	-0.939376	3.16812e-19	-2.1903e-10	-0.768054	4.92686e-19	-2.1903e-10	-0.998254
23417238	chr18:23417238:C:T	0.000129168	-2.1903e-10	-0.912309	3.27514e-19	-2.1903e-10	-0.73483	5.04331e-19	-2.1903e-10	-0.974893
23418407	chr18:23418407:T:C	0.000112585	-2.1903e-10	-1.04972	2.31962e-19	-2.1903e-10	-1.07979	4.59969e-19	-2.1903e-10	-1.06697
23418523	chr18:23418523:T:C	9.90015e-05	-2.1903e-10	-1.17829	2.2126e-19	-2.1903e-10	-1.12702	4.08497e-19	-2.1903e-10	-1.18564
23418728	chr18:23418728:C:A	0.000209142	-2.1903e-10	-0.430412	5.35144e-19	-2.1903e-10	-0.243825	7.9903e-19	-2.1903e-10	-0.514728
23418938	chr18:23418938:A:G	6.30886e-05	-1.89496	0.266078	1.40128e-19	-1.83648	0.252676	2.64552e-19	-1.88813	0.268037
23419109	chr18:23419109:C:T	0.000134145	-1.88789	1.01338	8.10607e-19	-1.06445	1.23587	2.31078e-18	-0.283474	0.83069
23419732	chr18:23419732:C:T	6.40871e-05	-1.89184	0.278661	1.46363e-19	-1.80346	0.263193	2.72963e-19	-1.8726	0.283811
23419841	chr18:23419841:A:G	0.000154885	-2.1903e-10	-0.730746	2.73775e-19	-2.1903e-10	-0.914055	6.85501e-19	-2.1903e-10	-0.667976
23420133	chr18:23420133:G:A	0.00142501	2.50025	-1.01174	5.46396e-17	5.33659	-0.954442	4.72025e-19	0.0391704	-1.08026
23420626	chr18:23420626:T:A	5.09077e-05	-1.84341	-2.58223e-10	1.16847e-19	-1.76549	-2.58223e-10	3.43154e-19	-1.35995	-2.58223e-10
23420857	chr18:23420857:T:C	9.76116e-05	-2.1903e-10	-1.19243	2.07306e-19	-2.1903e-10	-1.19217	4.01206e-19	-2.1903e-10	-1.20365
23420968	chr18:23420968:G:A	0.000138455	-2.1903e-10	-0.842878	2.51622e-19	-2.1903e-10	-0.998433	5.92837e-19	-2.1903e-10	-0.813206
23421436	chr18:23421436:G:A	0.000171805	-2.1903e-10	-0.627065	4.53991e-19	-2.1903e-10	-0.408285	6.61291e-19	-2.1903e-10	-0.703932
23421437	chr18:23421437:T:C	0.000115435	-2.1903e-10	-1.02471	2.37211e-19	-2.1903e-10	-1.05741	4.70948e-19	-2.1903e-10	-1.04338
23421823	chr18:23421823:C:T	3.48408e-05	-1.53779	-0.684846	1.35013e-19	-1.01453	-0.606457	1.03376e-19	-1.81233	-0.747418
23421924	chr18:23421924:G:A	3.61285e-05	-1.54368	-0.64266	1.39573e-19	-1.02412	-0.563658	1.0784e-19	-1.80977	-0.707702
23421956	chr18:23421956:C:T	0.000116145	-2.1903e-10	-1.01859	2.39003e-19	-2.1903e-10	-1.04988	4.73827e-19	-2.1903e-10	-1.03728
23422032	chr18:23422032:C:T	9.56833e-05	-2.1903e-10	-1.21238	2.04442e-19	-2.1903e-10	-1.20608	3.98701e-19	-2.1903e-10	-1.20991
23423066	chr18:23423066:A:G	0.000192782	-2.1903e-10	-0.511864	3.3088e-19	-2.1903e-10	-0.724605	8.50713e-19	-2.1903e-10	-0.452051
23423097	chr18:23423097:C:T	7.11755e-05	-1.88601	0.377732	4.41568e-19	-1.07429	0.638265	1.30314e-18	-0.259095	0.233498
23423727	chr18:23423727:C:T	8.30191e-05	-1.35436	-2.58223e-10	1.97953e-19	-1.23833	-2.58223e-10	2.77334e-19	-1.5729	-2.58223e-10
23423993	chr18:23423993:A:G	0.000225024	-2.1903e-10	-0.357219	5.22013e-19	-2.1903e-10	-0.26867	8.58168e-19	-2.1903e-10	-0.443326
23424149	chr18:23424149:GAA:G	0.00157234	2.69648	-1.10959	1.26723e-16	6.19835	-0.974951	5.0276e-19	0.17497	-1.15298
23424686	chr18:23424686:C:A	0.000143798	-2.1903e-10	-0.805013	2.59129e-19	-2.1903e-10	-0.969037	6.16573e-19	-2.1903e-10	-0.773949
23424962	chr18:23424962:T:C	0.00186263	2.72915	-0.972826	1.07846e-16	5.97033	-0.908232	5.71919e-19	0.199984	-1.04911
23425544	chr18:23425544:C:T	4.01879e-05	-1.89247	-0.187392	3.07524e-19	-0.958162	0.160355	6.75778e-19	-0.348827	-0.333434
23425719	chr18:23425719:T:A	6.26603e-05	-1.6357	-2.58223e-10	1.28064e-19	-1.67383	-2.58223e-10	2.03103e-19	-1.88441	-2.58223e-10
23425720	chr18:23425720:A:T	6.27188e-05	-1.63476	-2.58223e-10	1.28177e-19	-1.67295	-2.58223e-10	2.03142e-19	-1.88422	-2.58223e-10
23426015	chr18:23426015:A:G	0.000204971	-2.1903e-10	-0.450556	3.52742e-19	-2.1903e-10	-0.660626	8.78334e-19	-2.1903e-10	-0.420099
23426413	chr18:23426413:C:T	9.74042e-05	-2.1903e-10	-1.19456	2.06814e-19	-2.1903e-10	-1.19454	4.00645e-19	-2.1903e-10	-1.20505
23426999	chr18:23426999:A:C	7.6484e-05	-1.68662	0.25028	2.84772e-19	-1.31969	0.44502	2.81194e-19	-1.79403	0.234946
23427278	chr18:23427278:C:T	0.000136667	-2.1903e-10	-0.855877	2.49285e-19	-2.1903e-10	-1.00777	5.84976e-19	-2.1903e-10	-0.826556
23427303	chr18:23427303:A:G	0.000112097	-2.1903e-10	-1.05406	2.30841e-19	-2.1903e-10	-1.08463	4.58017e-19	-2.1903e-10	-1.07122
23427448	chr18:23427448:G:A	2.46265e-05	-1.46795	-1.10165	3.98355e-20	-1.81973	-1.02187	2.56046e-17	4.06613	-1.11373
23427735	chr18:23427735:C:T	3.76964e-05	-1.52229	-0.621568	1.47252e-19	-0.992409	-0.54181	1.08921e-19	-1.81964	-0.687866
23428715	chr18:23428715:T:TG	0.00191538	2.77851	-0.994266	1.12831e-16	6.03974	-0.932454	5.78835e-19	0.229587	-1.0667
23428852	chr18:23428852:C:T	0.00190416	2.7512	-0.972826	1.11376e-16	6.00253	-0.908232	5.78835e-19	0.212005	-1.04911
23429034	chr18:23429034:G:A	8.10158e-05	-1.54041	0.161628	3.38839e-19	-1.08313	0.382297	2.51931e-19	-1.81482	0.14585
23429183	chr18:23429183:G:T	0.000214866	-2.1903e-10	-0.403413	5.29403e-19	-2.1903e-10	-0.254612	8.6939e-19	-2.1903e-10	-0.430334
23429439	chr18:23429439:C:A	0.000167867	-2.1903e-10	-0.650257	4.09229e-19	-2.1903e-10	-0.512088	6.50311e-19	-2.1903e-10	-0.720675
23429443	chr18:23429443:A:G	0.000205383	-2.1903e-10	-0.44855	5.2494e-19	-2.1903e-10	-0.263078	7.84893e-19	-2.1903e-10	-0.532578
23429573	chr18:23429573:G:A	6.27533e-05	-1.8948	0.260589	1.38457e-19	-1.84201	0.246206	2.63435e-19	-1.88865	0.264326
23430184	chr18:23430184:T:C	0.000109016	-2.1903e-10	-1.08193	2.40282e-19	-2.1903e-10	-1.04455	4.52354e-19	-2.1903e-10	-1.08366
23430292	chr18:23430292:C:T	2.22498e-05	-1.89442	-0.776671	5.2794e-20	-1.84248	-0.717482	9.3624e-20	-1.89044	-0.768395
23430504	chr18:23430504:C:T	0.000181062	-2.1903e-10	-0.574589	3.24928e-19	-2.1903e-10	-0.742758	7.55786e-19	-2.1903e-10	-0.570368
23430505	chr18:23430505:G:A	9.84356e-05	-2.1903e-10	-1.18402	2.12239e-19	-2.1903e-10	-1.16865	4.10687e-19	-2.1903e-10	-1.18029
23430874	chr18:23430874:A:G	6.12879e-05	-1.895	0.237158	1.36376e-19	-1.83373	0.22278	2.58391e-19	-1.88581	0.242159
23430905	chr18:23430905:C:T	0.000185274	-2.1903e-10	-0.551589	4.53517e-19	-2.1903e-10	-0.409329	7.46094e-19	-2.1903e-10	-0.583275
23431555	chr18:23431555:G:A	0.00010175	-2.1903e-10	-1.1509	2.11902e-19	-2.1903e-10	-1.17024	4.18555e-19	-2.1903e-10	-1.16132
23431583	chr18:23431583:T:A	6.77162e-05	-1.88721	0.329109	4.22071e-19	-1.0667	0.585511	1.22098e-18	-0.277603	0.186889
23431674	chr18:23431674:A:G	0.000158775	-2.1903e-10	-0.705935	2.79054e-19	-2.1903e-10	-0.894956	7.04703e-19	-2.1903e-10	-0.64035
23431681	chr18:23431681:G:A	0.000102997	-2.1903e-10	-1.13873	2.15097e-19	-2.1903e-10	-1.15527	4.23588e-19	-2.1903e-10	-1.14937
23431746	chr18:23431746:T:C	0.000137251	-2.1903e-10	-0.851617	3.29228e-19	-2.1903e-10	-0.72961	5.57005e-19	-2.1903e-10	-0.875553
23431988	chr18:23431988:T:C	0.000108787	-2.1903e-10	-1.08403	2.39708e-19	-2.1903e-10	-1.04694	4.51404e-19	-2.1903e-10	-1.08576
23432347	chr18:23432347:A:G	0.000108167	-0.130425	-0.959323	6.54925e-20	-1.53502	-0.80941	3.24746e-16	6.50249	-1.00982
23432420	chr18:23432420:C:T	9.20353e-05	-0.323533	-0.927721	6.03015e-20	-1.65181	-0.775197	1.82479e-16	5.89876	-0.982498
23432856	chr18:23432856:T:C	6.98999e-05	-1.88886	0.362498	1.49218e-19	-1.86724	0.346286	2.89958e-19	-1.89475	0.366354
23433623	chr18:23433623:C:T	3.67916e-05	-1.56452	-0.603642	1.4051e-19	-1.05928	-0.521805	1.13033e-19	-1.79937	-0.671074
23433924	chr18:23433924:T:C	0.00194219	2.79985	-1.0017	1.14789e-16	6.0646	-0.940105	5.85064e-19	0.246201	-1.07261
23434158	chr18:23434158:T:A	0.000214923	-2.1903e-10	-0.403147	5.0072e-19	-2.1903e-10	-0.310314	8.20837e-19	-2.1903e-10	-0.487801
23434454	chr18:23434454:A:G	7.74139e-05	-1.88615	0.461888	1.63794e-19	-1.87291	0.445157	3.20204e-19	-1.895	0.465837
23434858	chr18:23434858:A:G	0.00180246	2.67987	-0.956392	1.034e-16	5.90823	-0.888241	5.59264e-19	0.164118	-1.03562
23434875	chr18:23434875:A:G	3.68211e-05	-1.57103	-0.596327	1.42943e-19	-1.07029	-0.493621	1.1496e-19	-1.79515	-0.658395
23434978	chr18:23434978:C:T	0.0015755	2.55192	-0.963015	8.62258e-17	5.73417	-0.895811	5.10881e-19	0.0792151	-1.0412
23435214	chr18:23435214:G:A	9.63196e-05	-2.1903e-10	-1.20575	2.11012e-19	-2.1903e-10	-1.17444	3.98314e-19	-2.1903e-10	-1.21088
23435442	chr18:23435442:A:C	0.000115672	-2.1903e-10	-1.02267	2.37501e-19	-2.1903e-10	-1.05619	4.7193e-19	-2.1903e-10	-1.04129
23435976	chr18:23435976:C:T	0.000242108	0.926775	-1.21082	1.09004e-19	-0.647219	-1.18775	7.24493e-17	5.20509	-1.21257
23436157	chr18:23436157:A:G	9.56945e-05	-2.1903e-10	-1.21227	2.06826e-19	-2.1903e-10	-1.19449	3.97641e-19	-2.1903e-10	-1.21258
23437349	chr18:23437349:G:C	4.2389e-05	-1.87835	-0.148186	3.12466e-19	-1.09002	0.308155	8.52243e-19	-0.145965	-0.304289
23437712	chr18:23437712:T:C	0.000159669	-2.1903e-10	-0.700323	2.80146e-19	-2.1903e-10	-0.891051	7.09126e-19	-2.1903e-10	-0.634093
23437871	chr18:23437871:C:T	3.68148e-05	-1.5706	-0.596925	1.42952e-19	-1.07018	-0.493677	1.14821e-19	-1.7959	-0.658856
23437872	chr18:23437872:T:C	6.17444e-05	-1.89321	0.242782	1.3444e-19	-1.85375	0.228509	2.57984e-19	-1.89252	0.247289
23437904	chr18:23437904:GGCC:G	9.56871e-05	-2.1903e-10	-1.21234	2.06723e-19	-2.1903e-10	-1.19498	3.97663e-19	-2.1903e-10	-1.21252
23438056	chr18:23438056:T:G	0.00180715	2.68916	-0.963079	1.03965e-16	5.92137	-0.895929	5.60621e-19	0.172084	-1.04116
23438641	chr18:23438641:C:G	3.62359e-05	-1.50485	-0.678526	1.42312e-19	-0.965412	-0.602928	1.02372e-19	-1.82784	-0.741672
23438655	chr18:23438655:G:A	0.000123568	-2.1903e-10	-0.956638	2.49601e-19	-2.1903e-10	-1.0065	5.07469e-19	-2.1903e-10	-0.968691
23439176	chr18:23439176:A:AT	0.00023255	-2.1903e-10	-0.324321	5.40176e-19	-2.1903e-10	-0.234468	8.85118e-19	-2.1903e-10	-0.412405
23440982	chr18:23440982:C:T	0.000127982	-0.921535	-2.58223e-10	3.15958e-19	-0.770753	-2.58223e-10	1.5145e-18	0.124713	-2.58223e-10
23441070	chr18:23441070:A:C	7.682e-05	-1.33619	-0.0957677	1.45649e-19	-1.23575	-0.309409	4.45064e-19	-0.957982	-0.141926
23441557	chr18:23441557:G:A	0.000179304	-2.1903e-10	-0.584342	3.20608e-19	-2.1903e-10	-0.756141	7.51037e-19	-2.1903e-10	-0.576671
23441748	chr18:23441748:G:A	0.00029871	-2.1903e-10	-0.0739536	7.83977e-19	-2.1903e-10	0.138018	1.17986e-18	-2.1903e-10	-0.124978
23441934	chr18:23441934:G:A	0.000348589	-2.1903e-10	0.080468	9.36525e-19	-2.1903e-10	0.315814	1.30832e-18	-2.1903e-10	-0.0216283
23442484	chr18:23442484:G:T	0.000122641	-1.86762	0.903449	7.05163e-19	-1.16063	1.1927	1.9069e-18	-0.410344	0.76545
23442577	chr18:23442577:C:T	0.000112458	-2.1903e-10	-1.05085	2.60373e-19	-2.1903e-10	-0.964245	4.58786e-19	-2.1903e-10	-1.06954
23443170	chr18:23443170:T:A	0.00168776	2.59537	-0.937639	9.44004e-17	5.79605	-0.867115	5.38108e-19	0.109767	-1.01983
23443172	chr18:23443172:A:G	0.00173832	2.62382	-0.936572	9.8067e-17	5.83296	-0.865921	5.48915e-19	0.128758	-1.01894
23443497	chr18:23443497:T:C	6.80943e-05	-1.88876	0.33623	1.56391e-19	-1.79235	0.318346	2.91035e-19	-1.86646	0.341781
23443621	chr18:23443621:C:T	0.000729622	1.97783	-1.15873	2.74008e-19	0.178847	-1.09205	3.04327e-16	6.59966	-1.17193
23443634	chr18:23443634:T:C	0.00198884	-2.1903e-10	1.82188	3.87879e-18	-2.1903e-10	1.73692	9.41352e-18	-2.1903e-10	1.95178
23443964	chr18:23443964:G:A	0.000184808	-2.1903e-10	-0.554107	3.29259e-19	-2.1903e-10	-0.729517	7.74304e-19	-2.1903e-10	-0.546162
23443972	chr18:23443972:T:A	7.89648e-05	-1.89294	0.488521	1.7842e-19	-1.81076	0.468534	3.35438e-19	-1.87658	0.493892
23444311	chr18:23444311:C:T	9.90463e-05	-2.1903e-10	-1.17784	2.08574e-19	-2.1903e-10	-1.18607	4.12638e-19	-2.1903e-10	-1.17555
23444334	chr18:23444334:G:C	5.73369e-05	-1.87562	0.151136	3.86072e-19	-1.09268	0.52234	8.59141e-19	-0.465126	0.0229329
23444479	chr18:23444479:C:CA	9.64791e-05	-1.82753	0.623428	3.62125e-19	-1.35658	0.722205	1.8852e-18	-0.211254	0.554916
23445938	chr18:23445938:T:C	0.000101153	-2.1903e-10	-1.15679	2.27864e-19	-2.1903e-10	-1.09761	4.16726e-19	-2.1903e-10	-1.1657
23445981	chr18:23445981:A:G	0.000100773	-2.1903e-10	-1.16056	2.07923e-19	-2.1903e-10	-1.18919	4.1643e-19	-2.1903e-10	-1.16641
23446003	chr18:23446003:G:A	0.000492692	1.56205	-1.13559	1.82571e-19	-0.11523	-1.20399	1.76241e-16	5.99587	-1.11438
23446238	chr18:23446238:A:G	0.000120427	-2.1903e-10	-0.98238	2.84632e-19	-2.1903e-10	-0.875165	4.89918e-19	-2.1903e-10	-1.00389
23446305	chr18:23446305:C:T	0.000246775	-2.1903e-10	-0.264949	4.48473e-19	-2.1903e-10	-0.420513	1.06575e-18	-2.1903e-10	-0.226695
23446359	chr18:23446359:G:A	9.57084e-05	-2.1903e-10	-1.21212	2.04579e-19	-2.1903e-10	-1.20541	3.99319e-19	-2.1903e-10	-1.20837
23446907	chr18:23446907:C:T	4.94522e-05	-1.87242	-2.58223e-10	1.05404e-19	-1.86856	-2.58223e-10	2.07729e-19	-1.86189	-2.58223e-10
23447150	chr18:23447150:C:T	0.000122966	-2.1903e-10	-0.96152	2.3907e-19	-2.1903e-10	-1.04961	5.08834e-19	-2.1903e-10	-0.966003
23447281	chr18:23447281:C:T	4.04223e-05	-1.45662	-0.617421	1.59705e-19	-0.917281	-0.535753	1.05163e-19	-1.85671	-0.685899
23447437	chr18:23447437:A:C	0.000519049	-2.1903e-10	0.478572	1.52788e-18	-2.1903e-10	0.805274	1.78441e-18	-2.1903e-10	0.288718
23447643	chr18:23447643:G:T	0.00183217	-2.1903e-10	1.73983	7.40742e-18	-2.1903e-10	2.38388	6.02956e-18	-2.1903e-10	1.5063
23448884	chr18:23448884:T:C	9.98814e-05	-2.1903e-10	-1.16944	2.17227e-19	-2.1903e-10	-1.14542	4.12962e-19	-2.1903e-10	-1.17477
23449124	chr18:23449124:G:A	8.8498e-05	-0.159023	-1.13142	5.26351e-20	-1.54455	-1.01843	1.69258e-16	5.99653	-1.15548
23449320	chr18:23449320:C:T	7.17762e-05	-1.49987	-2.58223e-10	1.03086e-19	-1.8908	-2.58223e-10	4.42506e-19	-1.10567	-2.58223e-10
23449558	chr18:23449558:A:G	9.6318e-05	-2.1903e-10	-1.20577	2.10944e-19	-2.1903e-10	-1.17477	3.98257e-19	-2.1903e-10	-1.21103
23449666	chr18:23449666:A:T	0.000111762	-2.1903e-10	-1.05706	2.21891e-19	-2.1903e-10	-1.12417	4.62714e-19	-2.1903e-10	-1.06102
23450079	chr18:23450079:ATTTACAGT:A	2.08981e-05	-1.83592	-0.897853	4.27751e-20	-1.89482	-0.875588	8.26765e-20	-1.8914	-0.891787
23450164	chr18:23450164:T:A	0.000137182	-2.1903e-10	-0.852115	2.93834e-19	-2.1903e-10	-0.843347	5.53028e-19	-2.1903e-10	-0.882718
23450442	chr18:23450442:A:G	0.000360917	-2.1903e-10	0.115222	9.17252e-19	-2.1903e-10	0.29502	1.30655e-18	-2.1903e-10	-0.0229798
23450627	chr18:23450627:G:A	3.33994e-05	-1.33149	-0.933401	1.35137e-19	-0.742651	-0.877423	7.63438e-20	-1.88349	-0.979389
23451244	chr18:23451244:T:C	0.00021246	-2.1903e-10	-0.414675	4.86066e-19	-2.1903e-10	-0.340018	8.42103e-19	-2.1903e-10	-0.462224
23451359	chr18:23451359:A:G	0.000100405	-2.1903e-10	-1.16422	2.14514e-19	-2.1903e-10	-1.15799	4.14876e-19	-2.1903e-10	-1.17015
23451779	chr18:23451779:A:G	0.000263651	-2.1903e-10	-0.1988	6.374e-19	-2.1903e-10	-0.0689641	9.7934e-19	-2.1903e-10	-0.311247
23451792	chr18:23451792:T:C	0.000102609	-2.1903e-10	-1.1425	2.06431e-19	-2.1903e-10	-1.1964	4.30165e-19	-2.1903e-10	-1.13396
23452244	chr18:23452244:A:G	8.81945e-05	-1.29388	-2.58223e-10	1.28078e-19	-1.67372	-2.58223e-10	2.55104e-18	0.646131	-2.58223e-10
23452426	chr18:23452426:A:G	0.000175394	-2.1903e-10	-0.606391	3.03305e-19	-2.1903e-10	-0.811621	7.59258e-19	-2.1903e-10	-0.565785
23452812	chr18:23452812:C:A	0.00015741	-2.1903e-10	-0.714574	2.85627e-19	-2.1903e-10	-0.871676	6.7537e-19	-2.1903e-10	-0.682866
23452945	chr18:23452945:G:A	0.000287512	-2.1903e-10	-0.112162	7.0089e-19	-2.1903e-10	0.0259886	1.06257e-18	-2.1903e-10	-0.229682
23454470	chr18:23454470:T:C	0.000140328	-2.1903e-10	-0.829444	2.54072e-19	-2.1903e-10	-0.988744	6.17061e-19	-2.1903e-10	-0.773158
23454721	chr18:23454721:AT:A	9.62994e-05	-2.1903e-10	-1.20596	2.1084e-19	-2.1903e-10	-1.17526	3.98216e-19	-2.1903e-10	-1.21113
23455301	chr18:23455301:C:T	0.000153225	-2.1903e-10	-0.741521	3.45003e-19	-2.1903e-10	-0.682809	5.96639e-19	-2.1903e-10	-0.806814
23455316	chr18:23455316:A:C	9.58293e-05	-2.1903e-10	-1.21086	2.03815e-19	-2.1903e-10	-1.20915	3.97538e-19	-2.1903e-10	-1.21284
23455609	chr18:23455609:T:C	0.000455817	-2.1903e-10	0.348664	1.3949e-18	-2.1903e-10	0.714216	1.68824e-18	-2.1903e-10	0.233318
23455703	chr18:23455703:G:A	0.0205425	4.15682	-2.58223e-10	3.17631e-16	6.14228	-2.58223e-10	7.88425e-18	1.7745	-2.58223e-10
23455720	chr18:23455720:C:T	0.00011444	-2.1903e-10	-1.03337	2.21398e-19	-2.1903e-10	-1.1264	4.78923e-19	-2.1903e-10	-1.02659
23456017	chr18:23456017:C:T	0.00290705	3.15247	-0.951003	1.93264e-16	6.52704	-0.881591	7.78141e-19	0.489416	-1.03063
23456176	chr18:23456176:C:T	0.00243298	3.03162	-1.00817	1.56069e-16	6.37723	-0.945538	6.81175e-19	0.403383	-1.07769
23456245	chr18:23456245:C:T	0.000136546	-2.1903e-10	-0.856762	2.48922e-19	-2.1903e-10	-1.00922	5.9923e-19	-2.1903e-10	-0.80248
23456431	chr18:23456431:A:G	5.06748e-05	-1.848	-2.58223e-10	1.26078e-19	-1.68946	-2.58223e-10	2.29175e-19	-1.76364	-2.58223e-10
23456586	chr18:23456586:A:C	4.8789e-05	-1.88592	-2.58223e-10	1.43883e-19	-1.55736	-2.58223e-10	2.20336e-19	-1.80297	-2.58223e-10
23456646	chr18:23456646:G:C	0.00295289	3.20694	-0.989823	1.98935e-16	6.59901	-0.924639	7.80498e-19	0.524576	-1.06277
23456666	chr18:23456666:T:TA	9.66741e-05	-2.1903e-10	-1.20208	2.12616e-19	-2.1903e-10	-1.16687	3.99076e-19	-2.1903e-10	-1.20897
23457014	chr18:23457014:T:G	9.67824e-05	-2.1903e-10	-1.20096	2.04209e-19	-2.1903e-10	-1.20722	4.00744e-19	-2.1903e-10	-1.2048
23457303	chr18:23457303:G:A	4.89221e-05	-1.8832	-2.58223e-10	1.03707e-19	-1.8848	-2.58223e-10	2.02307e-19	-1.88834	-2.58223e-10
23457474	chr18:23457474:A:G	9.61669e-05	-2.1903e-10	-1.20734	2.04158e-19	-2.1903e-10	-1.20747	4.0329e-19	-2.1903e-10	-1.19847
23457506	chr18:23457506:T:C	0.000100682	-0.0813004	-1.08016	5.41757e-20	-1.52773	-1.0064	2.16316e-16	6.19434	-1.10797
23457655	chr18:23457655:A:T	0.000192577	-2.1903e-10	-0.512929	4.37961e-19	-2.1903e-10	-0.444233	7.65286e-19	-2.1903e-10	-0.557876
23457752	chr18:23457752:T:C	0.000450181	0.336223	-2.58223e-10	2.7589e-19	-0.906358	-2.58223e-10	5.69697e-18	1.44956	-2.58223e-10
23457770	chr18:23457770:G:A	2.13824e-05	-1.81696	-0.893894	4.30932e-20	-1.8925	-0.870493	8.35124e-20	-1.88499	-0.888138
23457844	chr18:23457844:C:T	0.000679487	1.90926	-1.16135	2.33138e-19	0.134311	-1.20904	2.85403e-16	6.50995	-1.14642
23458096	chr18:23458096:G:A	0.00257859	3.03717	-0.955599	1.66185e-16	6.38026	-0.885761	7.1504e-19	0.408016	-1.0338
23458631	chr18:23458631:G:A	0.000194455	-2.1903e-10	-0.503223	4.42528e-19	-2.1903e-10	-0.433858	7.72557e-19	-2.1903e-10	-0.548421
23459698	chr18:23459698:T:C	0.000158174	-2.1903e-10	-0.709729	2.86593e-19	-2.1903e-10	-0.8683	6.78707e-19	-2.1903e-10	-0.677937
23459714	chr18:23459714:G:A	9.745e-05	-2.1903e-10	-1.19409	2.07262e-19	-2.1903e-10	-1.19238	4.05196e-19	-2.1903e-10	-1.19376
23459734	chr18:23459734:A:G	0.000261124	-2.1903e-10	-0.208432	6.31213e-19	-2.1903e-10	-0.0787182	9.70274e-19	-2.1903e-10	-0.320548
23460470	chr18:23460470:G:A	0.00253834	3.05498	-0.989143	1.63489e-16	6.40221	-0.924067	7.03646e-19	0.42027	-1.06212
23460658	chr18:23460658:T:TA	0.00270539	3.11872	-0.989143	1.77532e-16	6.48461	-0.924067	7.35143e-19	0.464059	-1.06212
23460806	chr18:23460806:T:C	0.000373806	-2.1903e-10	0.150312	1.1184e-18	-2.1903e-10	0.493295	1.39487e-18	-2.1903e-10	0.0424328
23460901	chr18:23460901:A:G	0.000115241	-2.1903e-10	-1.0264	2.67549e-19	-2.1903e-10	-0.937059	4.70491e-19	-2.1903e-10	-1.04435
23460936	chr18:23460936:T:C	4.00517e-05	-1.19694	-0.886312	6.77114e-20	-1.31403	-0.997077	3.4751e-19	-0.482815	-0.864519
23461825	chr18:23461825:C:T	0.000247589	-2.1903e-10	-0.261655	4.46771e-19	-2.1903e-10	-0.424317	1.39864e-18	-2.1903e-10	0.0451325
23462208	chr18:23462208:C:T	0.000107666	-2.1903e-10	-1.09439	2.30956e-19	-2.1903e-10	-1.08413	4.43547e-19	-2.1903e-10	-1.10332
23462338	chr18:23462338:A:G	0.000184417	-2.1903e-10	-0.556224	4.18195e-19	-2.1903e-10	-0.490415	7.33573e-19	-2.1903e-10	-0.600199
23462422	chr18:23462422:C:T	0.000248594	-2.1903e-10	-0.257606	5.98036e-19	-2.1903e-10	-0.132712	9.25893e-19	-2.1903e-10	-0.367367
23462554	chr18:23462554:C:T	8.902e-05	-1.39453	0.109969	3.81176e-19	-0.91761	0.334509	2.225e-19	-1.87446	0.0812589
23463142	chr18:23463142:T:C	0.000112671	0.100504	-1.14946	6.11002e-20	-1.37075	-1.04309	3.30676e-16	6.68161	-1.17084
23463231	chr18:23463231:T:C	9.5683e-05	-2.1903e-10	-1.21239	2.06661e-19	-2.1903e-10	-1.19528	3.97685e-19	-2.1903e-10	-1.21246
23463236	chr18:23463236:T:C	0.000101152	-2.1903e-10	-1.1568	2.0887e-19	-2.1903e-10	-1.18465	4.21943e-19	-2.1903e-10	-1.15326
23463364	chr18:23463364:A:G	4.96919e-05	-1.86758	-2.58223e-10	1.02861e-19	-1.89299	-2.58223e-10	2.01108e-19	-1.89428	-2.58223e-10
23463443	chr18:23463443:CTT:C	0.000161121	-2.1903e-10	-0.691268	3.69577e-19	-2.1903e-10	-0.614003	6.23662e-19	-2.1903e-10	-0.762517
23463502	chr18:23463502:C:T	2.47535e-05	-1.66494	-0.899517	6.05986e-20	-1.66234	-0.759748	7.84514e-19	0.422041	-0.955102
23463725	chr18:23463725:A:G	4.91667e-05	-1.87821	-2.58223e-10	1.03314e-19	-1.88859	-2.58223e-10	2.0172e-19	-1.89124	-2.58223e-10
23464123	chr18:23464123:C:T	9.88528e-05	-2.1903e-10	-1.17979	2.15798e-19	-2.1903e-10	-1.15202	4.02118e-19	-2.1903e-10	-1.20138
23464643	chr18:23464643:G:A	2.70172e-05	-1.6706	-0.806348	6.83008e-20	-1.65565	-0.646794	8.44701e-19	0.412102	-0.871246
23464778	chr18:23464778:CTG:C	5.29327e-05	-1.8044	-2.58223e-10	1.13592e-19	-1.79375	-2.58223e-10	2.84562e-19	-1.54717	-2.58223e-10
23464955	chr18:23464955:G:A	0.000104898	-2.1903e-10	-1.12044	2.14799e-19	-2.1903e-10	-1.15666	4.37705e-19	-2.1903e-10	-1.11658
23465064	chr18:23465064:G:A	0.000134726	-2.1903e-10	-0.87018	3.14836e-19	-2.1903e-10	-0.774309	5.46811e-19	-2.1903e-10	-0.894022
23465093	chr18:23465093:C:T	0.000101458	-2.1903e-10	-1.15378	2.26531e-19	-2.1903e-10	-1.10348	4.17382e-19	-2.1903e-10	-1.16412
23465593	chr18:23465593:G:A	4.65896e-05	-1.62844	-0.30361	1.04476e-19	-1.70792	-0.169483	1.54038e-18	0.524756	-0.383099
23466286	chr18:23466286:T:C	0.000248633	-2.1903e-10	-0.257447	6.00606e-19	-2.1903e-10	-0.128423	9.25714e-19	-2.1903e-10	-0.367561
23466368	chr18:23466368:A:AT	9.66317e-05	-2.1903e-10	-1.20252	2.03995e-19	-2.1903e-10	-1.20827	4.00235e-19	-2.1903e-10	-1.20607
23466729	chr18:23466729:G:A	0.000126555	-2.1903e-10	-0.932748	2.71134e-19	-2.1903e-10	-0.92375	5.13249e-19	-2.1903e-10	-0.957365
23467249	chr18:23467249:G:A	8.08489e-05	-1.51345	0.132605	3.09365e-19	-1.11671	0.32487	2.28229e-19	-1.87765	0.109876
23467675	chr18:23467675:T:C	0.000251851	-2.1903e-10	-0.244588	6.0719e-19	-2.1903e-10	-0.117519	9.37329e-19	-2.1903e-10	-0.355092
23467855	chr18:23467855:C:T	0.000101154	-2.1903e-10	-1.15678	2.08849e-19	-2.1903e-10	-1.18475	4.2197e-19	-2.1903e-10	-1.15319
23467984	chr18:23467984:G:T	0.00270378	3.11906	-0.990086	1.76642e-16	6.48063	-0.925112	7.34528e-19	0.464005	-1.0629
23468987	chr18:23468987:T:C	0.000150351	-2.1903e-10	-0.760454	3.33389e-19	-2.1903e-10	-0.717052	6.1566e-19	-2.1903e-10	-0.775431
23469530	chr18:23469530:C:G	0.000190523	-2.1903e-10	-0.523651	4.33066e-19	-2.1903e-10	-0.455472	7.57331e-19	-2.1903e-10	-0.568325
23469548	chr18:23469548:C:T	4.01213e-05	-1.68955	-0.391968	9.98402e-20	-1.65542	-0.267374	1.17157e-18	0.336239	-0.468263
23469552	chr18:23469552:A:G	0.000105919	-2.1903e-10	-1.11075	2.09842e-19	-2.1903e-10	-1.18001	4.44763e-19	-2.1903e-10	-1.10058
23469839	chr18:23469839:A:C	0.000187099	-2.1903e-10	-0.541788	4.25083e-19	-2.1903e-10	-0.474078	7.44104e-19	-2.1903e-10	-0.585945
23469908	chr18:23469908:A:G	3.99291e-05	-1.68508	-0.401243	9.8933e-20	-1.65522	-0.276697	1.17941e-18	0.351626	-0.47698
23470119	chr18:23470119:C:T	0.000166537	-2.1903e-10	-0.658211	2.908e-19	-2.1903e-10	-0.853727	7.20061e-19	-2.1903e-10	-0.618789
23470140	chr18:23470140:G:A	9.63751e-05	-2.1903e-10	-1.20518	2.05277e-19	-2.1903e-10	-1.202	3.98235e-19	-2.1903e-10	-1.21108
23470161	chr18:23470161:G:A	0.000163652	-2.1903e-10	-0.675685	3.00404e-19	-2.1903e-10	-0.821234	7.04639e-19	-2.1903e-10	-0.64044
23470283	chr18:23470283:G:A	4.83533e-05	-1.89489	-2.58223e-10	1.07724e-19	-1.84679	-2.58223e-10	3.0893e-19	-1.46501	-2.58223e-10
23470292	chr18:23470292:GGAGCGGAGCTTGCAGT:G	0.000239975	-2.1903e-10	-0.29289	5.77076e-19	-2.1903e-10	-0.168388	8.95996e-19	-2.1903e-10	-0.40019
23470519	chr18:23470519:A:G	0.000112255	-2.1903e-10	-1.05266	2.59084e-19	-2.1903e-10	-0.96921	4.58915e-19	-2.1903e-10	-1.06926
23471015	chr18:23471015:G:A	0.000102757	-2.1903e-10	-1.14106	2.19866e-19	-2.1903e-10	-1.13334	4.24011e-19	-2.1903e-10	-1.14837
23471175	chr18:23471175:TAGTTA:T	0.000102805	-2.1903e-10	-1.14059	2.19981e-19	-2.1903e-10	-1.13282	4.24199e-19	-2.1903e-10	-1.14792
23471342	chr18:23471342:A:G	0.000260532	-2.1903e-10	-0.210702	7.70008e-19	-2.1903e-10	0.120039	9.81804e-19	-2.1903e-10	-0.308735
23471541	chr18:23471541:G:A	0.00010686	-2.1903e-10	-1.10191	2.10952e-19	-2.1903e-10	-1.17473	4.4878e-19	-2.1903e-10	-1.09159
23471808	chr18:23471808:T:C	0.000163257	-2.1903e-10	-0.678102	2.86138e-19	-2.1903e-10	-0.869888	7.0512e-19	-2.1903e-10	-0.639758
23472089	chr18:23472089:C:T	9.08359e-05	-0.0737911	-1.19058	4.28493e-20	-1.61985	-1.14882	1.35072e-16	5.81777	-1.20233
23472555	chr18:23472555:T:C	0.000102356	-2.1903e-10	-1.14497	2.1891e-19	-2.1903e-10	-1.1377	4.22431e-19	-2.1903e-10	-1.1521
23472572	chr18:23472572:T:C	0.000123513	-2.1903e-10	-0.957081	2.96362e-19	-2.1903e-10	-0.83478	4.85918e-19	-2.1903e-10	-1.01209
23472658	chr18:23472658:C:T	0.000180186	-2.1903e-10	-0.579438	3.09922e-19	-2.1903e-10	-0.790042	7.80833e-19	-2.1903e-10	-0.537765
23472728	chr18:23472728:T:G	0.000269642	-2.1903e-10	-0.176332	4.8356e-19	-2.1903e-10	-0.345187	1.54455e-18	-2.1903e-10	0.144359
23473240	chr18:23473240:A:T	4.13735e-05	-1.69342	-0.357365	1.07449e-19	-1.62604	-0.223308	1.11158e-18	0.249172	-0.433759
23473797	chr18:23473797:A:G	0.000108868	-2.1903e-10	-1.08329	2.13239e-19	-2.1903e-10	-1.16395	4.5767e-19	-2.1903e-10	-1.07198
23474394	chr18:23474394:A:T	9.89613e-05	-2.1903e-10	-1.1787	2.14724e-19	-2.1903e-10	-1.15701	4.09382e-19	-2.1903e-10	-1.18348
23474786	chr18:23474786:C:G	0.000118567	-2.1903e-10	-0.997947	2.558e-19	-2.1903e-10	-0.981966	5.1112e-19	-2.1903e-10	-0.961521
23475128	chr18:23475128:A:C	2.03102e-05	-1.83354	-0.928765	4.14672e-20	-1.89466	-0.906798	8.01948e-20	-1.89037	-0.923302
23475507	chr18:23475507:T:C	0.000131465	-2.1903e-10	-0.894683	2.42597e-19	-2.1903e-10	-1.03496	5.5857e-19	-2.1903e-10	-0.872746
23476099	chr18:23476099:A:G	5.93434e-05	-1.69009	-2.58223e-10	1.13137e-19	-1.79776	-2.58223e-10	4.48579e-19	-1.09204	-2.58223e-10
23476281	chr18:23476281:T:A	3.6435e-05	-1.7438	-0.434097	1.06856e-19	-1.55081	-0.304065	8.40214e-19	0.0419189	-0.506389
23476297	chr18:23476297:A:G	0.00012854	-2.1903e-10	-0.917183	2.39122e-19	-2.1903e-10	-1.04939	5.44723e-19	-2.1903e-10	-0.897848
23476640	chr18:23476640:T:TG	1.95592e-05	-1.83887	-0.961107	4.00729e-20	-1.89495	-0.940715	7.74626e-20	-1.89179	-0.956543
23476792	chr18:23476792:G:A	0.00327076	3.32646	-1.0071	2.26841e-16	6.75006	-0.944413	8.33811e-19	0.60491	-1.07703
23476844	chr18:23476844:G:A	0.00029397	-2.1903e-10	-0.0899492	4.95799e-19	-2.1903e-10	-0.320191	1.23891e-18	-2.1903e-10	-0.076137
23476990	chr18:23476990:C:T	9.70481e-05	-2.1903e-10	-1.19822	2.14452e-19	-2.1903e-10	-1.15828	4.00064e-19	-2.1903e-10	-1.2065
23477456	chr18:23477456:T:C	0.000250388	-2.1903e-10	-0.250413	6.02639e-19	-2.1903e-10	-0.125044	9.32043e-19	-2.1903e-10	-0.360747
23477486	chr18:23477486:A:G	2.47509e-05	-1.73949	-0.825078	7.50798e-20	-1.53943	-0.668384	5.95342e-19	0.0762817	-0.885272
23477635	chr18:23477635:C:T	0.000153273	-1.43963	0.698425	3.10485e-19	-1.57188	0.783651	1.26804e-18	-0.787458	0.734563
23478574	chr18:23478574:A:G	0.000112058	-2.1903e-10	-1.05441	2.25659e-19	-2.1903e-10	-1.10734	4.68899e-19	-2.1903e-10	-1.04774
23480618	chr18:23480618:C:A	0.00015863	-2.1903e-10	-0.706851	2.78333e-19	-2.1903e-10	-0.897545	6.85518e-19	-2.1903e-10	-0.667951
23480644	chr18:23480644:G:A	0.000162276	-2.1903e-10	-0.684129	2.8428e-19	-2.1903e-10	-0.876404	7.0138e-19	-2.1903e-10	-0.645077
23481163	chr18:23481163:T:C	9.57081e-05	-2.1903e-10	-1.21212	2.03207e-19	-2.1903e-10	-1.21213	3.9961e-19	-2.1903e-10	-1.20764
23481427	chr18:23481427:T:A	0.000101274	-2.1903e-10	-1.1556	2.09011e-19	-2.1903e-10	-1.18398	4.16171e-19	-2.1903e-10	-1.16703
23481783	chr18:23481783:T:C	0.000328958	-2.1903e-10	0.0225025	8.68037e-19	-2.1903e-10	0.239873	1.29679e-18	-2.1903e-10	-0.030482
23481899	chr18:23481899:A:G	0.000262596	-2.1903e-10	-0.202808	7.04817e-19	-2.1903e-10	0.0315765	9.43822e-19	-2.1903e-10	-0.348189
23482092	chr18:23482092:G:A	4.24354e-05	-1.02736	-0.998081	7.81319e-20	-1.0772	-1.09077	4.2059e-19	-0.17413	-0.982338
23482731	chr18:23482731:A:T	0.000102987	-1.35755	0.218722	4.5059e-19	-0.831882	0.416078	2.42739e-19	-1.89495	0.188808
23482943	chr18:23482943:AGATTTATATGACTGGT:A	0.00010928	-2.1903e-10	-1.07951	2.25838e-19	-2.1903e-10	-1.10654	4.47627e-19	-2.1903e-10	-1.09416
23483460	chr18:23483460:G:C	9.65261e-05	-2.1903e-10	-1.20361	2.03155e-19	-2.1903e-10	-1.21239	4.26821e-19	-2.1903e-10	-1.14176
23484163	chr18:23484163:A:G	0.000321748	-2.1903e-10	0.000343032	5.72802e-19	-2.1903e-10	-0.175821	1.87484e-18	-2.1903e-10	0.338152
23484311	chr18:23484311:G:A	0.000100119	-2.1903e-10	-1.16707	2.06e-19	-2.1903e-10	-1.19848	4.28066e-19	-2.1903e-10	-1.13885
23484467	chr18:23484467:T:C	0.000138056	-2.1903e-10	-0.845767	2.51175e-19	-2.1903e-10	-1.00021	5.91282e-19	-2.1903e-10	-0.815833
23484904	chr18:23484904:G:A	5.48639e-05	-1.76857	-2.58223e-10	1.06192e-19	-1.86112	-2.58223e-10	2.88088e-19	-1.53486	-2.58223e-10
23484934	chr18:23484934:C:T	0.00298372	3.18516	-0.957666	1.93499e-16	6.53381	-0.887145	7.99766e-19	0.522619	-1.03643
23485274	chr18:23485274:C:T	9.59759e-05	-2.1903e-10	-1.20933	2.03078e-19	-2.1903e-10	-1.21277	3.97918e-19	-2.1903e-10	-1.21188
23485802	chr18:23485802:C:T	9.8548e-05	-2.1903e-10	-1.18288	2.04706e-19	-2.1903e-10	-1.20479	4.18051e-19	-2.1903e-10	-1.16252
23485902	chr18:23485902:C:T	0.000174521	-0.114497	-0.496885	7.43203e-20	-1.5294	-0.688581	1.26594e-17	2.65811	-0.410078
23486020	chr18:23486020:C:T	0.000474245	-2.1903e-10	0.388299	9.04688e-19	-2.1903e-10	0.281229	1.9024e-18	-2.1903e-10	0.352746
23486095	chr18:23486095:T:TTA	5.73788e-05	-1.72375	-2.58223e-10	1.05159e-19	-1.87089	-2.58223e-10	2.17931e-19	-1.81395	-2.58223e-10
23486252	chr18:23486252:G:A	2.0418e-05	-1.54461	-1.2124	3.31362e-20	-1.82253	-1.2032	7.66022e-20	-1.64684	-1.21266
23486466	chr18:23486466:G:A	0.000356535	-2.1903e-10	0.103005	6.29285e-19	-2.1903e-10	-0.0817782	2.0952e-18	-2.1903e-10	0.449276
23486495	chr18:23486495:A:G	0.00062441	0.663381	-2.58223e-10	4.09096e-19	-0.512413	-2.58223e-10	8.35392e-18	1.83236	-2.58223e-10
23486790	chr18:23486790:TG:T	0.000125608	-2.1903e-10	-0.94026	2.90075e-19	-2.1903e-10	-0.856221	5.1162e-19	-2.1903e-10	-0.960545
23486859	chr18:23486859:C:T	5.87906e-05	-1.69944	-2.58223e-10	1.0619e-19	-1.86113	-2.58223e-10	2.21257e-19	-1.7988	-2.58223e-10
23486957	chr18:23486957:A:G	0.000111347	-0.182022	-0.87875	5.43281e-20	-1.55838	-0.972941	7.94662e-18	2.59832	-0.815943
23486981	chr18:23486981:G:A	0.000225578	-2.1903e-10	-0.35476	4.32306e-19	-2.1903e-10	-0.457228	9.84592e-19	-2.1903e-10	-0.305899
23487027	chr18:23487027:G:A	0.000127389	-2.1903e-10	-0.926178	2.94583e-19	-2.1903e-10	-0.840802	5.18673e-19	-2.1903e-10	-0.946852
23487112	chr18:23487112:A:G	2.32722e-05	-1.55374	-1.07243	3.74146e-20	-1.75294	-1.15136	1.13004e-18	0.822265	-0.990382
23487474	chr18:23487474:CA:C	0.000703558	-2.1903e-10	0.782725	1.65201e-18	-2.1903e-10	0.883386	2.58959e-18	-2.1903e-10	0.66113
23488154	chr18:23488154:A:G	2.28411e-05	-1.53338	-1.11149	3.60231e-20	-1.76596	-1.17625	1.09946e-18	0.845022	-1.04057
23488383	chr18:23488383:T:C	0.000103987	-2.1903e-10	-1.12916	2.21116e-19	-2.1903e-10	-1.12767	4.26935e-19	-2.1903e-10	-1.14149
23488567	chr18:23488567:C:T	1.77333e-05	-1.72315	-1.17483	3.18825e-20	-1.87074	-1.19356	6.88107e-20	-1.81469	-1.15208
23488655	chr18:23488655:A:G	9.51128e-05	-0.319253	-0.899111	5.1223e-20	-1.60098	-0.98919	5.85972e-18	2.31667	-0.83894
23488714	chr18:23488714:T:C	0.0012929	2.30617	-0.914948	7.13384e-17	5.48614	-0.837315	4.63856e-19	-0.0574119	-1.00114
23488780	chr18:23488780:T:C	0.000866758	2.2038	-1.21247	4.05217e-19	0.668069	-1.19001	3.4331e-16	6.7589	-1.21064
23489023	chr18:23489023:C:T	2.18146e-05	-1.53714	-1.1537	3.52733e-20	-1.764	-1.19923	1.02944e-18	0.835966	-1.09732
23489104	chr18:23489104:G:A	2.38635e-05	-1.50218	-1.09889	3.56588e-20	-1.78407	-1.16829	1.21826e-18	0.931446	-1.0244
23489305	chr18:23489305:C:T	7.9333e-05	-0.23463	-1.16514	5.22351e-20	-1.46453	-1.10607	1.24137e-16	5.70735	-1.17633
23489345	chr18:23489345:A:G	0.000217482	-2.1903e-10	-0.391312	3.80947e-19	-2.1903e-10	-0.583701	9.39846e-19	-2.1903e-10	-0.35241
23489636	chr18:23489636:G:T	0.000100692	-2.1903e-10	-1.16136	2.13856e-19	-2.1903e-10	-1.16106	4.14775e-19	-2.1903e-10	-1.17039
23489774	chr18:23489774:C:T	0.000910068	2.24897	-1.20887	4.16476e-19	0.70703	-1.20156	3.82868e-16	6.86205	-1.20473
23489909	chr18:23489909:TG:T	2.21612e-05	-1.55915	-1.11594	3.65024e-20	-1.75027	-1.17871	1.01974e-18	0.775707	-1.04653
23490316	chr18:23490316:G:A	0.00122681	2.55014	-1.21139	5.75075e-19	0.97387	-1.14573	5.31121e-16	7.19745	-1.21284
23490350	chr18:23490350:T:C	9.88871e-05	-2.1903e-10	-1.17945	2.14295e-19	-2.1903e-10	-1.15901	4.13974e-19	-2.1903e-10	-1.17232
23490498	chr18:23490498:G:A	0.00135713	2.34618	-0.906477	7.51641e-17	5.52859	-0.827523	4.81647e-19	-0.0270074	-0.993907
23491397	chr18:23491397:C:T	0.00021539	-2.1903e-10	-0.400974	3.77764e-19	-2.1903e-10	-0.592093	9.30625e-19	-2.1903e-10	-0.362269
23491931	chr18:23491931:G:A	2.35313e-05	-1.50138	-1.11371	3.53251e-20	-1.7844	-1.17737	1.19492e-18	0.931342	-1.04363
23492096	chr18:23492096:T:C	0.00144714	2.40438	-0.900455	8.15798e-17	5.60367	-0.820696	5.02906e-19	0.01111	-0.988833
23492347	chr18:23492347:C:T	9.57978e-05	-2.1903e-10	-1.21119	2.06713e-19	-2.1903e-10	-1.19503	4.00149e-19	-2.1903e-10	-1.20629
23492808	chr18:23492808:C:T	0.000103153	-2.1903e-10	-1.13721	2.1428e-19	-2.1903e-10	-1.15908	4.24749e-19	-2.1903e-10	-1.14663
23492858	chr18:23492858:G:GC	6.49097e-05	-1.08788	-0.51255	2.60064e-19	-0.417771	-0.547662	1.15668e-19	-1.89225	-0.555144
23493265	chr18:23493265:C:G	4.94731e-05	-1.872	-2.58223e-10	1.05146e-19	-1.87101	-2.58223e-10	2.69805e-19	-1.60043	-2.58223e-10
23493281	chr18:23493281:C:T	5.01132e-05	-1.85914	-2.58223e-10	1.04153e-19	-1.8805	-2.58223e-10	2.04989e-19	-1.87517	-2.58223e-10
23493534	chr18:23493534:T:G	0.000176253	-2.1903e-10	-0.601508	3.05376e-19	-2.1903e-10	-0.804819	7.85261e-19	-2.1903e-10	-0.53211
23493657	chr18:23493657:T:C	0.000115581	-2.1903e-10	-1.02345	2.64581e-19	-2.1903e-10	-0.948214	4.60776e-19	-2.1903e-10	-1.06521
23493658	chr18:23493658:G:A	0.000119577	-2.1903e-10	-0.989463	2.75544e-19	-2.1903e-10	-0.907614	4.74785e-19	-2.1903e-10	-1.03526
23493917	chr18:23493917:G:A	0.000106649	-2.1903e-10	-1.10389	2.34804e-19	-2.1903e-10	-1.06761	4.3845e-19	-2.1903e-10	-1.11488
23494071	chr18:23494071:G:A	0.000129965	-2.1903e-10	-0.906164	2.95423e-19	-2.1903e-10	-0.837954	5.1421e-19	-2.1903e-10	-0.955495
23494330	chr18:23494330:C:A	0.000242349	-2.1903e-10	-0.283048	4.29398e-19	-2.1903e-10	-0.463978	1.04976e-18	-2.1903e-10	-0.24181
23494375	chr18:23494375:T:C	0.00014015	-2.1903e-10	-0.83071	3.20842e-19	-2.1903e-10	-0.755414	5.52404e-19	-2.1903e-10	-0.883846
23494680	chr18:23494680:G:A	7.98281e-05	-1.42941	0.0358543	2.10272e-19	-0.74756	-0.430398	2.8131e-19	-1.77698	0.218313
23494958	chr18:23494958:G:A	7.57359e-05	-0.743087	-0.703087	4.71188e-20	-1.83773	-0.835956	1.9296e-17	3.41719	-0.747665
23495022	chr18:23495022:G:A	0.00013093	-2.1903e-10	-0.898761	2.80969e-19	-2.1903e-10	-0.888117	5.2811e-19	-2.1903e-10	-0.928822
23495228	chr18:23495228:G:T	5.74875e-05	-1.37401	-0.347845	1.82646e-19	-0.679508	-0.639307	1.85294e-19	-1.74811	-0.228066
23495477	chr18:23495477:C:T	2.88724e-05	-1.80623	-0.604311	8.19366e-20	-1.25613	-0.864283	3.45948e-18	1.37404	-0.42329
23495502	chr18:23495502:A:C	2.10455e-05	-1.88327	-0.843473	6.47035e-20	-1.84786	-0.508691	1.17811e-19	-1.48767	-0.941372
23495676	chr18:23495676:T:C	0.000132895	-2.1903e-10	-0.883867	3.02446e-19	-2.1903e-10	-0.81446	5.25915e-19	-2.1903e-10	-0.932987
23495685	chr18:23495685:T:C	0.000217175	-1.44742	1.0547	4.47444e-19	-1.28222	0.859416	5.90798e-19	-1.82168	1.00503
23495974	chr18:23495974:A:G	2.31976e-05	-1.84362	-0.785755	8.3985e-20	-1.03751	-1.05822	2.4202e-18	1.20553	-0.612049
23496482	chr18:23496482:A:G	2.39963e-05	-1.82031	-0.775221	7.76859e-20	-1.12162	-1.05207	2.89695e-18	1.37386	-0.600566
23496752	chr18:23496752:C:T	0.000263769	-2.1903e-10	-0.198354	4.68921e-19	-2.1903e-10	-0.375927	1.13998e-18	-2.1903e-10	-0.159364
23496800	chr18:23496800:G:T	2.3935e-05	-1.81492	-0.783167	7.51572e-20	-1.19922	-1.00756	2.15421e-18	1.10851	-0.631454
23496849	chr18:23496849:T:C	0.000106742	-2.1903e-10	-1.10301	2.2648e-19	-2.1903e-10	-1.10371	4.4226e-19	-2.1903e-10	-1.10623
23497266	chr18:23497266:G:A	0.000384619	-2.1903e-10	0.178828	6.71306e-19	-2.1903e-10	-0.0171369	1.61709e-18	-2.1903e-10	0.190257
23497295	chr18:23497295:A:C	2.31388e-05	-1.8546	-0.777311	8.80401e-20	-0.995992	-1.05258	2.20092e-18	1.10411	-0.605602
23497305	chr18:23497305:G:A	2.29004e-05	-1.83901	-0.803258	8.04548e-20	-1.07034	-1.06833	2.50851e-18	1.26306	-0.633745
23497757	chr18:23497757:T:G	0.00011409	-2.1903e-10	-1.03644	2.42413e-19	-2.1903e-10	-1.03572	4.69464e-19	-2.1903e-10	-1.04653
23497812	chr18:23497812:C:T	5.30491e-05	-1.80221	-2.58223e-10	1.07667e-19	-1.84732	-2.58223e-10	2.0275e-19	-1.88615	-2.58223e-10
23498228	chr18:23498228:A:T	0.000151921	-2.1903e-10	-0.750067	3.61427e-19	-2.1903e-10	-0.636302	5.75503e-19	-2.1903e-10	-0.842881
23498615	chr18:23498615:A:T	4.40661e-05	-0.84823	-1.1395	3.3568e-20	-1.87538	-1.13741	1.48423e-17	3.55698	-1.14987
23499007	chr18:23499007:G:A	0.000263769	-2.1903e-10	-0.198354	4.68921e-19	-2.1903e-10	-0.375927	1.13998e-18	-2.1903e-10	-0.159364
23499125	chr18:23499125:C:G	0.000405445	-2.1903e-10	0.231559	9.99144e-19	-2.1903e-10	0.380537	1.83152e-18	-2.1903e-10	0.314776
23499603	chr18:23499603:CCTGTTCA:C	8.20979e-05	-1.70819	0.342672	8.57156e-19	-0.0505461	0.277805	2.98129e-19	-1.76156	0.260964
23499869	chr18:23499869:T:A	1.91851e-05	-1.62623	-1.19306	7.71056e-20	-1.014	-1.16718	8.40699e-20	-1.55875	-1.20773
23500042	chr18:23500042:G:A	5.32235e-05	-1.79893	-2.58223e-10	1.21094e-19	-1.7298	-2.58223e-10	2.49212e-19	-1.67982	-2.58223e-10
23500266	chr18:23500266:C:T	0.000134342	-2.1903e-10	-0.873036	2.47169e-19	-2.1903e-10	-1.01629	5.78895e-19	-2.1903e-10	-0.837004
23500630	chr18:23500630:C:A	0.000419351	-2.1903e-10	0.265282	7.47231e-19	-2.1903e-10	0.0900131	1.72894e-18	-2.1903e-10	0.257135
23500796	chr18:23500796:T:A	0.000101909	-2.1903e-10	-1.14935	2.20878e-19	-2.1903e-10	-1.12875	4.15468e-19	-2.1903e-10	-1.16872
23500831	chr18:23500831:G:T	0.000415876	-2.1903e-10	0.256961	6.7402e-19	-2.1903e-10	-0.0131017	1.64104e-18	-2.1903e-10	0.204962
23501892	chr18:23501892:T:C	9.94028e-05	-2.1903e-10	-1.17425	2.17224e-19	-2.1903e-10	-1.14543	4.17162e-19	-2.1903e-10	-1.16465
23502031	chr18:23502031:C:T	8.35362e-05	-1.34815	-2.58223e-10	2.20497e-19	-1.13048	-2.58223e-10	3.767e-19	-1.26668	-2.58223e-10
23502253	chr18:23502253:C:G	4.84029e-05	-1.89387	-2.58223e-10	1.02742e-19	-1.89414	-2.58223e-10	2.73182e-19	-1.58799	-2.58223e-10
23502353	chr18:23502353:T:C	8.10917e-05	-0.839617	-0.538228	5.31692e-20	-1.85899	-0.693894	2.07332e-17	3.3319	-0.590532
23502365	chr18:23502365:T:TG	0.000123502	-2.1903e-10	-0.957167	2.6473e-19	-2.1903e-10	-0.947651	5.26748e-19	-2.1903e-10	-0.931405
23502417	chr18:23502417:T:C	4.9768e-05	-1.82364	-0.042411	1.37596e-19	-1.17026	-0.431782	5.62066e-18	1.31421	0.121865
23502496	chr18:23502496:A:G	0.000140049	-2.1903e-10	-0.831436	2.83426e-19	-2.1903e-10	-0.87941	5.75732e-19	-2.1903e-10	-0.842484
23502740	chr18:23502740:T:C	8.38882e-05	-1.46656	0.12262	1.78419e-19	-1.30639	-0.0358414	2.34439e-19	-1.82893	0.0880003
23503041	chr18:23503041:G:A	0.000111124	-2.1903e-10	-1.06278	2.14874e-19	-2.1903e-10	-1.15631	4.76405e-19	-2.1903e-10	-1.03186
23503311	chr18:23503311:A:G	2.66171e-05	-1.83822	-0.653647	8.7363e-20	-1.08054	-0.975754	2.98016e-18	1.25999	-0.458386
23503774	chr18:23503774:C:T	9.20371e-05	-0.782146	-0.469089	5.74653e-20	-1.84728	-0.627899	2.47483e-17	3.44313	-0.524742
23504170	chr18:23504170:T:A	0.000521493	-2.1903e-10	0.483269	9.17935e-19	-2.1903e-10	0.295765	2.14684e-18	-2.1903e-10	0.473626
23504273	chr18:23504273:A:G	0.000109314	-2.1903e-10	-1.0792	2.38046e-19	-2.1903e-10	-1.0539	4.58128e-19	-2.1903e-10	-1.07098
23504301	chr18:23504301:T:A	7.75924e-05	-1.42196	-2.58223e-10	3.46129e-19	-0.679552	-2.58223e-10	2.86294e-19	-1.54111	-2.58223e-10
23504967	chr18:23504967:T:C	1.54852e-05	-1.88363	-1.14991	3.15229e-20	-1.8778	-1.19785	7.0914e-20	-1.81411	-1.12254
23505260	chr18:23505260:C:T	0.000158493	-2.1903e-10	-0.707713	3.27212e-19	-2.1903e-10	-0.735755	6.45749e-19	-2.1903e-10	-0.727716
23505391	chr18:23505391:T:G	2.27869e-05	-1.88978	-0.757455	6.39968e-20	-1.25799	-1.10954	3.36839e-19	-0.907355	-0.471166
23505575	chr18:23505575:A:G	0.000150316	-2.1903e-10	-0.760685	3.13681e-19	-2.1903e-10	-0.777985	6.1774e-19	-2.1903e-10	-0.772059
23505817	chr18:23505817:A:G	0.000151438	-2.1903e-10	-0.753253	3.15755e-19	-2.1903e-10	-0.771394	6.22399e-19	-2.1903e-10	-0.764544
23505893	chr18:23505893:G:A	2.89212e-05	-1.65518	-0.753667	5.1119e-20	-1.69654	-0.895667	5.943e-18	2.21679	-0.724943
23506161	chr18:23506161:C:T	6.56228e-05	-1.62485	0.0353511	1.1555e-19	-1.75991	-0.0167445	1.21701e-17	2.2329	-0.0242959
23506185	chr18:23506185:A:T	0.000100154	-2.1903e-10	-1.16671	2.19053e-19	-2.1903e-10	-1.13705	4.12878e-19	-2.1903e-10	-1.17497
23506237	chr18:23506237:CACTT:C	0.000202117	-2.1903e-10	-0.464581	4.7833e-19	-2.1903e-10	-0.356061	8.28322e-19	-2.1903e-10	-0.478724
23506252	chr18:23506252:A:C	2.81958e-05	-1.66947	-0.764788	5.11778e-20	-1.68603	-0.905024	5.53959e-18	2.15698	-0.735433
23506553	chr18:23506553:C:T	0.000229789	-2.1903e-10	-0.336264	4.36649e-19	-2.1903e-10	-0.447232	8.9921e-19	-2.1903e-10	-0.396609
23507271	chr18:23507271:T:A	9.9558e-05	-2.1903e-10	-1.17269	2.09175e-19	-2.1903e-10	-1.18319	4.18089e-19	-2.1903e-10	-1.16243
23507451	chr18:23507451:A:G	6.77099e-05	-1.55819	-2.58223e-10	1.11359e-19	-1.8136	-2.58223e-10	4.89092e-19	-1.00558	-2.58223e-10
23507648	chr18:23507648:A:G	0.000123406	-2.1903e-10	-0.957943	2.64317e-19	-2.1903e-10	-0.949212	5.26455e-19	-2.1903e-10	-0.931961
23507879	chr18:23507879:C:T	0.000146971	-2.1903e-10	-0.783191	3.42769e-19	-2.1903e-10	-0.689304	6.03466e-19	-2.1903e-10	-0.795437
23508520	chr18:23508520:C:G	0.000108785	-2.1903e-10	-1.08406	2.36655e-19	-2.1903e-10	-1.05976	4.55872e-19	-2.1903e-10	-1.07591
23508767	chr18:23508767:A:G	0.000149485	-2.1903e-10	-0.766231	3.1415e-19	-2.1903e-10	-0.776492	6.14278e-19	-2.1903e-10	-0.777679
23509119	chr18:23509119:T:C	5.0832e-05	-1.8449	-2.58223e-10	1.05629e-19	-1.86643	-2.58223e-10	2.79963e-19	-1.56347	-2.58223e-10
23509590	chr18:23509590:G:A	0.000105344	-2.1903e-10	-1.1162	2.33283e-19	-2.1903e-10	-1.07411	4.32513e-19	-2.1903e-10	-1.12851
23509632	chr18:23509632:G:A	0.000107333	-2.1903e-10	-1.09749	2.10524e-19	-2.1903e-10	-1.17676	4.58533e-19	-2.1903e-10	-1.07009
23510413	chr18:23510413:C:T	9.56461e-05	-2.1903e-10	-1.21277	2.03252e-19	-2.1903e-10	-1.21192	3.97635e-19	-2.1903e-10	-1.21259
23511157	chr18:23511157:C:T	2.64901e-05	-1.54912	-0.947533	4.20179e-20	-1.78593	-1.00234	6.9792e-18	2.59253	-0.939969
23511248	chr18:23511248:A:T	8.31395e-05	-0.803652	-0.549254	5.31466e-20	-1.85052	-0.702791	2.07695e-17	3.34466	-0.601542
23511420	chr18:23511420:C:T	0.000103972	-2.1903e-10	-1.1293	2.07083e-19	-2.1903e-10	-1.19324	4.4245e-19	-2.1903e-10	-1.1058
23511438	chr18:23511438:A:G	9.564e-05	-2.1903e-10	-1.21283	2.04445e-19	-2.1903e-10	-1.20606	3.97567e-19	-2.1903e-10	-1.21276
23511886	chr18:23511886:C:T	5.14623e-05	-1.83258	-2.58223e-10	1.15729e-19	-1.77511	-2.58223e-10	2.36151e-19	-1.73366	-2.58223e-10
23512300	chr18:23512300:C:T	5.16698e-05	-1.82855	-2.58223e-10	1.16273e-19	-1.77042	-2.58223e-10	2.37542e-19	-1.72778	-2.58223e-10
23512301	chr18:23512301:G:A	0.000106202	-2.1903e-10	-1.10808	2.09334e-19	-2.1903e-10	-1.18243	4.53075e-19	-2.1903e-10	-1.08207
23512789	chr18:23512789:T:G	0.000154019	-2.1903e-10	-0.736351	3.42013e-19	-2.1903e-10	-0.691512	6.04732e-19	-2.1903e-10	-0.79334
23513078	chr18:23513078:T:C	0.000155488	-2.1903e-10	-0.726856	3.43628e-19	-2.1903e-10	-0.686802	6.09456e-19	-2.1903e-10	-0.785559
23513960	chr18:23513960:G:A	0.00010359	-2.1903e-10	-1.13299	2.06575e-19	-2.1903e-10	-1.1957	4.41342e-19	-2.1903e-10	-1.10831
23514243	chr18:23514243:C:T	2.69918e-05	-1.8115	-0.666391	7.87475e-20	-1.1764	-0.983719	3.38636e-18	1.40383	-0.474442
23514328	chr18:23514328:G:A	0.000100334	-2.1903e-10	-1.16492	2.07682e-19	-2.1903e-10	-1.19035	4.14267e-19	-2.1903e-10	-1.17161
23514626	chr18:23514626:A:G	0.000139907	-2.1903e-10	-0.832447	3.09321e-19	-2.1903e-10	-0.791983	5.51795e-19	-2.1903e-10	-0.88495
23514959	chr18:23514959:T:G	0.000159796	-2.1903e-10	-0.69953	3.56407e-19	-2.1903e-10	-0.650289	6.78884e-19	-2.1903e-10	-0.677676
23515216	chr18:23515216:G:A	0.000139167	-2.1903e-10	-0.837755	3.06071e-19	-2.1903e-10	-0.802546	5.48443e-19	-2.1903e-10	-0.891043
23515505	chr18:23515505:GGATCTTCT:G	0.000152632	-2.1903e-10	-0.745395	3.20882e-19	-2.1903e-10	-0.755288	6.26943e-19	-2.1903e-10	-0.75727
23515960	chr18:23515960:G:A	0.000108133	-2.1903e-10	-1.09006	2.11463e-19	-2.1903e-10	-1.17231	4.62303e-19	-2.1903e-10	-1.06191
23516543	chr18:23516543:C:T	0.00010517	-2.1903e-10	-1.11785	2.08152e-19	-2.1903e-10	-1.18809	4.48769e-19	-2.1903e-10	-1.09162
23516933	chr18:23516933:C:T	5.23037e-05	-1.81636	-2.58223e-10	1.18408e-19	-1.75222	-2.58223e-10	2.42555e-19	-1.7069	-2.58223e-10
23517465	chr18:23517465:C:T	0.000102412	-2.1903e-10	-1.14442	2.05653e-19	-2.1903e-10	-1.20017	4.35273e-19	-2.1903e-10	-1.12215
23517736	chr18:23517736:T:C	0.000163504	-2.1903e-10	-0.676591	3.66359e-19	-2.1903e-10	-0.622748	6.34252e-19	-2.1903e-10	-0.74568
23517967	chr18:23517967:C:A	0.000288513	-2.1903e-10	-0.108687	7.47495e-19	-2.1903e-10	0.0903664	1.08762e-18	-2.1903e-10	-0.206375
23519031	chr18:23519031:G:C	0.000189685	-2.1903e-10	-0.528061	5.38328e-19	-2.1903e-10	-0.237893	7.13505e-19	-2.1903e-10	-0.627936
23519032	chr18:23519032:C:T	0.000190187	-2.1903e-10	-0.52542	5.39998e-19	-2.1903e-10	-0.234797	7.15241e-19	-2.1903e-10	-0.625507
23519515	chr18:23519515:C:A	0.000151664	-2.1903e-10	-0.751759	3.20215e-19	-2.1903e-10	-0.757368	6.14418e-19	-2.1903e-10	-0.77745
23519619	chr18:23519619:C:T	9.68069e-05	-0.706631	-0.494077	5.70369e-20	-1.82981	-0.65285	2.72743e-17	3.56372	-0.548142
23519850	chr18:23519850:A:AT	0.000276068	-2.1903e-10	-0.152779	4.91382e-19	-2.1903e-10	-0.32914	1.19437e-18	-2.1903e-10	-0.112754
23520050	chr18:23520050:G:C	0.000134695	-2.1903e-10	-0.870415	3.05638e-19	-2.1903e-10	-0.803959	5.32852e-19	-2.1903e-10	-0.919881
23520469	chr18:23520469:G:T	0.000240648	-2.1903e-10	-0.290091	7.34777e-19	-2.1903e-10	0.0732045	8.95056e-19	-2.1903e-10	-0.401239
23520540	chr18:23520540:G:A	9.42312e-05	-0.787492	-0.440183	5.87978e-20	-1.84711	-0.605143	2.40049e-17	3.38438	-0.496493
23521047	chr18:23521047:G:A	2.97174e-05	-1.53395	-0.847744	4.5353e-20	-1.79666	-0.915227	8.11186e-18	2.64043	-0.837469
23521492	chr18:23521492:C:A	3.14958e-05	-1.60137	-0.722207	4.99582e-20	-1.74379	-0.871387	7.57369e-18	2.42305	-0.688738
23521694	chr18:23521694:TC:T	7.63582e-05	-1.43799	-2.58223e-10	1.11683e-19	-1.8107	-2.58223e-10	2.86004e-17	3.06305	-2.58223e-10
23521767	chr18:23521767:T:G	0.000129001	-2.1903e-10	-0.913606	2.91692e-19	-2.1903e-10	-0.850663	5.11967e-19	-2.1903e-10	-0.959865
23521951	chr18:23521951:G:A	0.000159863	-2.1903e-10	-0.699107	3.56003e-19	-2.1903e-10	-0.651423	6.20092e-19	-2.1903e-10	-0.768258
23521980	chr18:23521980:A:G	3.89773e-05	-0.897836	-1.21261	3.08775e-20	-1.88516	-1.21118	1.01237e-17	3.23659	-1.21208
23522004	chr18:23522004:C:T	5.25759e-05	-1.81117	-2.58223e-10	1.19767e-19	-1.74082	-2.58223e-10	2.38476e-19	-1.72386	-2.58223e-10
23522346	chr18:23522346:TG:T	1.7321e-05	-1.84724	-1.07427	3.83023e-20	-1.79963	-1.08122	8.06284e-20	-1.75209	-1.05619
23522558	chr18:23522558:C:T	6.14646e-05	-1.65496	-2.58223e-10	1.07848e-19	-1.84564	-2.58223e-10	9.57257e-19	-0.334054	-2.58223e-10
23522943	chr18:23522943:G:A	0.000305857	-2.1903e-10	-0.0503069	5.392e-19	-2.1903e-10	-0.236274	1.32325e-18	-2.1903e-10	-0.0102836
23523086	chr18:23523086:G:A	2.17497e-05	-1.77959	-0.914237	8.3439e-20	-1.29376	-0.808491	8.75277e-20	-1.73879	-0.987382
23523682	chr18:23523682:A:G	0.000137323	-2.1903e-10	-0.851088	2.50334e-19	-2.1903e-10	-1.00357	5.89232e-19	-2.1903e-10	-0.819305
23523834	chr18:23523834:G:A	0.000178057	-2.1903e-10	-0.591322	4.96657e-19	-2.1903e-10	-0.318463	6.73945e-19	-2.1903e-10	-0.684978
23523945	chr18:23523945:T:C	5.21412e-05	-1.59875	-0.220726	8.68128e-20	-1.7639	-0.298709	8.19143e-18	2.09319	-0.280474
23523951	chr18:23523951:C:T	0.000126409	-2.1903e-10	-0.933901	2.33549e-19	-2.1903e-10	-1.07297	5.49124e-19	-2.1903e-10	-0.889801
23523957	chr18:23523957:C:G	0.000142036	-2.1903e-10	-0.817348	3.72491e-19	-2.1903e-10	-0.606149	5.54186e-19	-2.1903e-10	-0.880626
23524270	chr18:23524270:C:A	0.000486089	-2.1903e-10	0.412965	8.54801e-19	-2.1903e-10	0.224507	1.99912e-18	-2.1903e-10	0.402334
23524319	chr18:23524319:C:T	5.17702e-05	-1.82661	-2.58223e-10	1.16528e-19	-1.76823	-2.58223e-10	2.38509e-19	-1.72372	-2.58223e-10
23524335	chr18:23524335:T:C	0.000127092	-2.1903e-10	-0.928511	2.3528e-19	-2.1903e-10	-1.06559	5.50779e-19	-2.1903e-10	-0.886793
23524793	chr18:23524793:A:T	0.000213065	-2.1903e-10	-0.411828	4.4926e-19	-2.1903e-10	-0.418761	8.40841e-19	-2.1903e-10	-0.463724
23524924	chr18:23524924:C:T	5.64698e-05	-1.6526	-0.0871222	8.95893e-20	-1.71161	-0.319516	1.24536e-17	2.25736	-0.0257248
23525077	chr18:23525077:G:T	0.000224382	-2.1903e-10	-0.360077	5.09917e-19	-2.1903e-10	-0.292114	8.44996e-19	-2.1903e-10	-0.458794
23525222	chr18:23525222:A:C	9.70941e-05	-2.1903e-10	-1.19775	2.03447e-19	-2.1903e-10	-1.21096	4.04272e-19	-2.1903e-10	-1.19604
23525248	chr18:23525248:A:G	0.000167669	-2.1903e-10	-0.651436	4.62489e-19	-2.1903e-10	-0.389739	6.37789e-19	-2.1903e-10	-0.740118
23525405	chr18:23525405:G:A	0.000794406	-2.1903e-10	0.904169	1.3064e-18	-2.1903e-10	0.64867	3.0889e-18	-2.1903e-10	0.837443
23525481	chr18:23525481:G:A	0.000535076	-1.49141	2.00039	8.75257e-19	-1.25586	1.50402	1.42401e-18	-1.86686	1.92996
23525529	chr18:23525529:AT:A	0.000120709	-2.1903e-10	-0.980042	2.26532e-19	-2.1903e-10	-1.10348	5.22403e-19	-2.1903e-10	-0.939686
23525652	chr18:23525652:T:C	9.61487e-05	-2.1903e-10	-1.20753	2.07227e-19	-2.1903e-10	-1.19255	4.00379e-19	-2.1903e-10	-1.20572
23525876	chr18:23525876:G:A	5.18357e-05	-1.82535	-2.58223e-10	1.16061e-19	-1.77225	-2.58223e-10	2.43025e-19	-1.70496	-2.58223e-10
23526674	chr18:23526674:A:C	0.000106844	-2.1903e-10	-1.10205	2.219e-19	-2.1903e-10	-1.12414	4.38832e-19	-2.1903e-10	-1.11401
23526799	chr18:23526799:A:G	0.000146441	-2.1903e-10	-0.786806	2.82637e-19	-2.1903e-10	-0.8822	6.03075e-19	-2.1903e-10	-0.796084
23527120	chr18:23527120:A:T	9.6347e-05	-2.1903e-10	-1.20547	2.03557e-19	-2.1903e-10	-1.21041	4.02486e-19	-2.1903e-10	-1.20047
23527323	chr18:23527323:C:T	0.000125899	-2.1903e-10	-0.937947	2.83726e-19	-2.1903e-10	-0.878352	5.00733e-19	-2.1903e-10	-0.982053
23527408	chr18:23527408:T:A	0.00013073	-2.1903e-10	-0.900295	2.85002e-19	-2.1903e-10	-0.873865	5.42516e-19	-2.1903e-10	-0.901909
23527928	chr18:23527928:G:C	0.000326197	-2.1903e-10	0.0140763	5.68706e-19	-2.1903e-10	-0.182998	1.41415e-18	-2.1903e-10	0.0561585
23527934	chr18:23527934:C:T	0.000113051	-2.1903e-10	-1.04559	2.28791e-19	-2.1903e-10	-1.09355	4.63777e-19	-2.1903e-10	-1.05872
23528146	chr18:23528146:CTG:C	9.82794e-05	-2.1903e-10	-1.18561	2.04629e-19	-2.1903e-10	-1.20517	4.05501e-19	-2.1903e-10	-1.193
23528614	chr18:23528614:T:C	0.000119481	-2.1903e-10	-0.990269	3.14897e-19	-2.1903e-10	-0.774115	4.75909e-19	-2.1903e-10	-1.0329
23528650	chr18:23528650:G:A	1.76612e-05	-1.71754	-1.18451	4.08064e-20	-1.60702	-1.21051	3.05715e-18	1.9902	-1.16309
23528652	chr18:23528652:G:A	0.0002142	-2.1903e-10	-0.406516	4.19139e-19	-2.1903e-10	-0.488159	9.33091e-19	-2.1903e-10	-0.359624
23529181	chr18:23529181:G:A	9.97033e-05	-2.1903e-10	-1.17123	2.09515e-19	-2.1903e-10	-1.18157	4.27193e-19	-2.1903e-10	-1.14089
23529286	chr18:23529286:T:C	6.4749e-05	-0.980657	-0.622251	4.86024e-20	-1.87945	-0.763239	1.31963e-17	2.96194	-0.672375
23529305	chr18:23529305:T:C	6.5314e-05	-0.948658	-0.645562	4.78366e-20	-1.87503	-0.783538	1.39437e-17	3.03957	-0.694909
23529502	chr18:23529502:G:T	1.85941e-05	-1.72712	-1.12346	3.74474e-20	-1.7223	-1.18112	2.02026e-18	1.53749	-1.12464
23529570	chr18:23529570:A:G	9.76321e-05	-2.1903e-10	-1.19222	2.04944e-19	-2.1903e-10	-1.20362	4.06045e-19	-2.1903e-10	-1.19166
23529757	chr18:23529757:A:T	0.000141081	-2.1903e-10	-0.824093	3.04072e-19	-2.1903e-10	-0.809096	5.6339e-19	-2.1903e-10	-0.864153
23529908	chr18:23529908:ACTT:A	2.00454e-05	-1.84781	-0.927613	5.81044e-20	-1.55478	-0.909339	9.05101e-20	-1.80087	-0.891791
23529920	chr18:23529920:GAC:G	0.000241194	-2.1903e-10	-0.287826	7.28422e-19	-2.1903e-10	0.0645182	8.9981e-19	-2.1903e-10	-0.395942
23530628	chr18:23530628:A:G	0.000123535	-2.1903e-10	-0.9569	2.30683e-19	-2.1903e-10	-1.08532	5.34499e-19	-2.1903e-10	-0.916797
23531107	chr18:23531107:C:G	9.92424e-05	-2.1903e-10	-1.17586	2.06857e-19	-2.1903e-10	-1.19434	4.15683e-19	-2.1903e-10	-1.1682
23531370	chr18:23531370:T:C	0.00012851	-2.1903e-10	-0.917419	2.90413e-19	-2.1903e-10	-0.855059	5.10196e-19	-2.1903e-10	-0.963332
23531466	chr18:23531466:TG:T	5.95718e-05	-1.68624	-2.58223e-10	1.4887e-19	-1.52329	-2.58223e-10	2.89953e-19	-1.52841	-2.58223e-10
23532038	chr18:23532038:A:G	0.000113044	-2.1903e-10	-1.04565	2.39153e-19	-2.1903e-10	-1.04926	4.81503e-19	-2.1903e-10	-1.02121
23533247	chr18:23533247:A:C	0.000114294	-2.1903e-10	-1.03465	2.18761e-19	-2.1903e-10	-1.13838	4.90166e-19	-2.1903e-10	-1.00338
23533321	chr18:23533321:T:C	2.84648e-05	-1.62344	-0.801319	4.68366e-20	-1.73989	-0.939803	6.26964e-18	2.31753	-0.772186
23533511	chr18:23533511:T:C	9.56399e-05	-2.1903e-10	-1.21284	2.03421e-19	-2.1903e-10	-1.21109	3.97539e-19	-2.1903e-10	-1.21283
23533665	chr18:23533665:T:C	0.000106233	-2.1903e-10	-1.10779	2.17295e-19	-2.1903e-10	-1.14511	4.36874e-19	-2.1903e-10	-1.11848
23533725	chr18:23533725:C:T	0.000139705	-2.1903e-10	-0.833895	3.00422e-19	-2.1903e-10	-0.821174	5.97718e-19	-2.1903e-10	-0.805006
23533891	chr18:23533891:G:A	0.000219598	-2.1903e-10	-0.381627	3.76309e-19	-2.1903e-10	-0.59595	9.58512e-19	-2.1903e-10	-0.332744
23534181	chr18:23534181:G:A	0.00213771	1.89407	-2.58223e-10	1.28795e-18	0.634448	-2.58223e-10	2.28531e-18	0.536129	-2.58223e-10
23534502	chr18:23534502:T:C	0.000157874	-2.1903e-10	-0.711627	3.97826e-19	-2.1903e-10	-0.540348	6.32846e-19	-2.1903e-10	-0.747899
23534736	chr18:23534736:T:C	4.37345e-05	-1.66021	-0.335078	1.03544e-19	-1.57229	-0.31408	1.3501e-19	-1.8854	-0.40738
23534953	chr18:23534953:A:G	9.46519e-05	-0.0342006	-1.18902	3.58381e-20	-1.74464	-1.20271	2.88668e-17	4.25452	-1.1822
23535033	chr18:23535033:C:T	1.69936e-05	-1.74456	-1.19603	5.86887e-20	-1.27121	-1.18291	2.46754e-18	1.74587	-1.13302
23535072	chr18:23535072:G:A	0.000417512	-2.1903e-10	0.260888	7.63294e-19	-2.1903e-10	0.111281	1.76381e-18	-2.1903e-10	0.277104
23535096	chr18:23535096:A:G	2.72984e-05	-1.61091	-0.855687	4.34428e-20	-1.78149	-0.973428	5.42898e-18	2.23899	-0.837609
23535505	chr18:23535505:G:A	0.000106749	-2.1903e-10	-1.10294	2.18018e-19	-2.1903e-10	-1.14178	4.39718e-19	-2.1903e-10	-1.11199
23535720	chr18:23535720:C:T	9.65153e-05	-2.1903e-10	-1.20372	2.04717e-19	-2.1903e-10	-1.20473	4.03686e-19	-2.1903e-10	-1.19749
23535890	chr18:23535890:A:C	0.000132684	-2.1903e-10	-0.885453	2.42352e-19	-2.1903e-10	-1.03597	5.78288e-19	-2.1903e-10	-0.838055
23536160	chr18:23536160:C:T	0.000945224	-2.1903e-10	1.078	1.51699e-18	-2.1903e-10	0.79812	4.08904e-18	-2.1903e-10	1.11794
23536316	chr18:23536316:G:T	0.000100923	-2.1903e-10	-1.15906	2.11471e-19	-2.1903e-10	-1.17227	4.34968e-19	-2.1903e-10	-1.12285
23536358	chr18:23536358:C:T	9.70288e-05	-2.1903e-10	-1.19842	2.05784e-19	-2.1903e-10	-1.19953	4.07868e-19	-2.1903e-10	-1.18718
23536543	chr18:23536543:C:T	9.94918e-05	-2.1903e-10	-1.17335	2.17232e-19	-2.1903e-10	-1.1454	4.1049e-19	-2.1903e-10	-1.18077
23537034	chr18:23537034:A:G	2.13601e-05	-1.67507	-1.03683	4.05437e-20	-1.69784	-1.12614	3.94736e-18	2.09869	-1.01602
23537408	chr18:23537408:T:C	0.000127281	-2.1903e-10	-0.927027	2.87458e-19	-2.1903e-10	-0.865287	5.06138e-19	-2.1903e-10	-0.971318
23537455	chr18:23537455:G:T	1.75398e-05	-1.71084	-1.19811	4.36109e-20	-1.64267	-1.10838	2.88636e-18	1.97897	-1.20935
23537607	chr18:23537607:C:A	1.75717e-05	-1.70344	-1.20369	3.98205e-20	-1.64407	-1.19791	3.06232e-18	2.01951	-1.19071
23537837	chr18:23537837:A:G	4.87989e-05	-1.88572	-2.58223e-10	1.02654e-19	-1.895	-2.58223e-10	2.32466e-19	-1.74938	-2.58223e-10
23537908	chr18:23537908:A:G	0.000694105	0.769197	-2.58223e-10	3.46763e-19	-0.677721	-2.58223e-10	1.21393e-17	2.20607	-2.58223e-10
23537961	chr18:23537961:C:T	0.000299426	-2.1903e-10	-0.0715586	5.13518e-19	-2.1903e-10	-0.285076	1.34384e-18	-2.1903e-10	0.00515923
23537965	chr18:23537965:C:A	0.000123144	-2.1903e-10	-0.960069	2.30167e-19	-2.1903e-10	-1.08756	5.30922e-19	-2.1903e-10	-0.92351
23538757	chr18:23538757:C:T	0.000214545	-2.1903e-10	-0.404905	4.19978e-19	-2.1903e-10	-0.48616	9.34869e-19	-2.1903e-10	-0.35772
23539016	chr18:23539016:G:A	5.53129e-05	-1.76042	-2.58223e-10	1.34791e-19	-1.62264	-2.58223e-10	2.63393e-19	-1.62448	-2.58223e-10
23539131	chr18:23539131:G:A	0.000126307	-2.1903e-10	-0.934713	2.84648e-19	-2.1903e-10	-0.875107	5.11785e-19	-2.1903e-10	-0.960222
23539283	chr18:23539283:G:A	0.000339463	0.0539384	-2.58223e-10	2.60545e-19	-0.963586	-2.58223e-10	3.89594e-18	1.06956	-2.58223e-10
23539327	chr18:23539327:A:G	1.92845e-05	-1.64994	-1.16418	3.48292e-20	-1.78249	-1.19342	3.2412e-18	2.03024	-1.14467
23539384	chr18:23539384:T:C	9.76544e-05	-2.1903e-10	-1.19199	2.11561e-19	-2.1903e-10	-1.17185	4.04049e-19	-2.1903e-10	-1.19659
23539813	chr18:23539813:G:A	1.73046e-05	-1.72513	-1.19732	4.4249e-20	-1.60884	-1.12769	2.70763e-18	1.91398	-1.20828
23539875	chr18:23539875:C:T	0.000236089	-2.1903e-10	-0.309217	4.40459e-19	-2.1903e-10	-0.438544	9.83783e-19	-2.1903e-10	-0.306721
23539945	chr18:23539945:C:T	0.000142669	-2.1903e-10	-0.812897	2.58336e-19	-2.1903e-10	-0.972103	6.12391e-19	-2.1903e-10	-0.780755
23540071	chr18:23540071:T:C	1.80511e-05	-1.7003	-1.17992	3.60027e-20	-1.73993	-1.20284	2.56924e-18	1.81675	-1.16351
23540150	chr18:23540150:C:T	0.000121653	-2.1903e-10	-0.97225	2.2823e-19	-2.1903e-10	-1.09601	5.24099e-19	-2.1903e-10	-0.936446
23540480	chr18:23540480:T:C	1.82969e-05	-1.68557	-1.18112	4.35907e-20	-1.65905	-1.09246	3.22856e-18	2.0803	-1.19863
23540905	chr18:23540905:A:G	7.5553e-05	-1.04384	-0.404755	5.84632e-20	-1.88835	-0.569617	1.38949e-17	2.80044	-0.45929
23541062	chr18:23541062:G:A	0.00013239	-2.1903e-10	-0.887677	3.00289e-19	-2.1903e-10	-0.821617	5.24176e-19	-2.1903e-10	-0.936298
23541566	chr18:23541566:G:A	0.000150363	-2.1903e-10	-0.760373	2.86436e-19	-2.1903e-10	-0.868846	6.44139e-19	-2.1903e-10	-0.730211
23541800	chr18:23541800:T:C	0.000223972	-2.1903e-10	-0.361907	4.27203e-19	-2.1903e-10	-0.469103	8.77086e-19	-2.1903e-10	-0.421521
23542243	chr18:23542243:AAG:A	2.75743e-05	-1.77272	-0.683821	6.89026e-20	-1.29973	-0.993935	3.95456e-18	1.57858	-0.494076
23542373	chr18:23542373:G:A	0.000122766	-2.1903e-10	-0.963148	2.2951e-19	-2.1903e-10	-1.09041	5.30701e-19	-2.1903e-10	-0.923928
23542530	chr18:23542530:T:TAC	0.00132447	2.26929	-0.853942	3.95287e-18	2.7247	-0.968868	6.70577e-17	4.76541	-0.850227
23542608	chr18:23542608:C:T	0.000274383	-2.1903e-10	-0.158901	5.87282e-19	-2.1903e-10	-0.150857	1.20811e-18	-2.1903e-10	-0.101317
23543200	chr18:23543200:G:A	9.57701e-05	-2.1903e-10	-1.21148	2.04982e-19	-2.1903e-10	-1.20344	3.97664e-19	-2.1903e-10	-1.21252
23543676	chr18:23543676:C:T	0.000283882	-2.1903e-10	-0.124868	5.17762e-19	-2.1903e-10	-0.276846	1.18291e-18	-2.1903e-10	-0.122397
23543875	chr18:23543875:G:A	1.69131e-05	-1.80415	-1.14119	3.921e-20	-1.70544	-1.15199	8.02057e-20	-1.68385	-1.12968
23544371	chr18:23544371:G:A	0.000123325	-2.1903e-10	-0.9586	2.30079e-19	-2.1903e-10	-1.08794	5.33135e-19	-2.1903e-10	-0.919352
23544780	chr18:23544780:C:A	9.92416e-05	-2.1903e-10	-1.17587	2.16532e-19	-2.1903e-10	-1.14862	4.09484e-19	-2.1903e-10	-1.18323
23544837	chr18:23544837:A:C	4.67458e-05	-1.55557	-0.37313	1.83718e-19	-1.09339	-0.219569	2.30982e-19	-1.3855	-0.370289
23544870	chr18:23544870:A:G	2.99626e-05	-1.54912	-0.82436	7.95351e-20	-1.4314	-0.718767	8.61592e-20	-1.84957	-0.892362
23544981	chr18:23544981:C:G	5.88077e-05	-1.09434	-0.604809	4.88524e-20	-1.89245	-0.745109	1.02281e-17	2.68823	-0.653466
23545388	chr18:23545388:G:A	9.93003e-05	-2.1903e-10	-1.17528	2.16705e-19	-2.1903e-10	-1.14783	4.09701e-19	-2.1903e-10	-1.1827
23545978	chr18:23545978:A:G	8.24459e-05	-0.886656	-0.474627	5.61215e-20	-1.86847	-0.630367	1.88364e-17	3.17703	-0.531612
23546060	chr18:23546060:C:A	0.000123534	-2.1903e-10	-0.956909	2.7763e-19	-2.1903e-10	-0.900072	4.92236e-19	-2.1903e-10	-0.999167
23546424	chr18:23546424:T:C	0.0002879	-2.1903e-10	-0.110814	4.99592e-19	-2.1903e-10	-0.31257	1.29313e-18	-2.1903e-10	-0.0333037
23547005	chr18:23547005:T:TA	9.82943e-05	-2.1903e-10	-1.18546	2.1414e-19	-2.1903e-10	-1.15973	4.05971e-19	-2.1903e-10	-1.19184
23548378	chr18:23548378:T:C	0.000107151	-2.1903e-10	-1.09919	2.18663e-19	-2.1903e-10	-1.13883	4.40562e-19	-2.1903e-10	-1.11007
23549054	chr18:23549054:G:A	0.000109688	-2.1903e-10	-1.07579	2.24355e-19	-2.1903e-10	-1.11313	4.6446e-19	-2.1903e-10	-1.05725
23549910	chr18:23549910:T:A	2.44989e-05	-1.59433	-0.980465	6.11491e-20	-1.45586	-0.957191	7.34666e-20	-1.87105	-1.03025
23550042	chr18:23550042:G:T	0.000443526	-2.1903e-10	0.32133	7.77731e-19	-2.1903e-10	0.130018	1.83102e-18	-2.1903e-10	0.314501
23550670	chr18:23550670:C:T	7.22134e-05	-0.964608	-0.529193	5.28875e-20	-1.88008	-0.678113	1.50399e-17	3.00425	-0.583917
23550876	chr18:23550876:C:T	0.00012586	-2.1903e-10	-0.938254	2.33483e-19	-2.1903e-10	-1.07325	5.45396e-19	-2.1903e-10	-0.896614
23551228	chr18:23551228:C:T	2.78128e-05	-1.66893	-0.779002	5.29404e-20	-1.60471	-0.952485	9.79884e-20	-1.87939	-0.733883
23551316	chr18:23551316:G:A	0.000331706	-2.1903e-10	0.0308242	7.35151e-19	-2.1903e-10	0.0737147	1.26524e-18	-2.1903e-10	-0.0551053
23551377	chr18:23551377:G:A	0.000121734	-2.1903e-10	-0.971588	2.28068e-19	-2.1903e-10	-1.09672	5.25928e-19	-2.1903e-10	-0.932961
23551569	chr18:23551569:A:G	0.000127212	-2.1903e-10	-0.927568	2.3604e-19	-2.1903e-10	-1.06236	5.66845e-19	-2.1903e-10	-0.858041
23551913	chr18:23551913:A:C	0.000116898	-2.1903e-10	-1.01213	2.39403e-19	-2.1903e-10	-1.04821	4.95959e-19	-2.1903e-10	-0.991632
23551965	chr18:23551965:T:C	2.09599e-05	-1.64003	-1.09079	3.71885e-20	-1.768	-1.14236	2.96683e-18	1.87202	-1.07489
23552183	chr18:23552183:G:A	4.04256e-05	-1.71701	-0.35695	9.6583e-20	-1.63327	-0.322688	1.31122e-19	-1.89416	-0.427838
23552408	chr18:23552408:G:A	1.58705e-05	-1.80193	-1.20704	5.25633e-20	-1.37241	-1.19193	6.87374e-20	-1.75509	-1.21275
23552486	chr18:23552486:C:T	0.000141007	-2.1903e-10	-0.82462	2.69946e-19	-2.1903e-10	-0.928141	6.03989e-19	-2.1903e-10	-0.79457
23552553	chr18:23552553:G:A	5.04867e-05	-1.85172	-2.58223e-10	1.03919e-19	-1.88275	-2.58223e-10	2.55759e-19	-1.65389	-2.58223e-10
23552604	chr18:23552604:G:C	0.000101847	-2.1903e-10	-1.14995	2.10069e-19	-2.1903e-10	-1.17892	4.20465e-19	-2.1903e-10	-1.15676
23552748	chr18:23552748:T:A	9.77968e-05	-2.1903e-10	-1.19053	2.03701e-19	-2.1903e-10	-1.20971	4.12526e-19	-2.1903e-10	-1.17583
23553120	chr18:23553120:A:G	2.05208e-05	-1.62916	-1.12283	3.62496e-20	-1.7691	-1.16684	3.08301e-18	1.92883	-1.09329
23553220	chr18:23553220:T:G	0.00019902	-2.1903e-10	-0.48002	4.17219e-19	-2.1903e-10	-0.492751	7.9992e-19	-2.1903e-10	-0.513615
23553837	chr18:23553837:A:C	0.000134044	-2.1903e-10	-0.875259	3.04619e-19	-2.1903e-10	-0.807301	5.30504e-19	-2.1903e-10	-0.924299
23553842	chr18:23553842:C:CT	9.71257e-05	-2.1903e-10	-1.19742	2.0516e-19	-2.1903e-10	-1.20257	4.10545e-19	-2.1903e-10	-1.18064
23553973	chr18:23553973:G:A	2.98695e-05	-1.76124	-0.615351	7.19482e-20	-1.28848	-0.961937	4.75906e-18	1.68766	-0.417977
23554090	chr18:23554090:C:T	0.000198409	-2.1903e-10	-0.483095	3.57364e-19	-2.1903e-10	-0.647606	8.72106e-19	-2.1903e-10	-0.427215
23554126	chr18:23554126:G:A	0.000444638	-2.1903e-10	0.323834	7.79868e-19	-2.1903e-10	0.132763	1.83572e-18	-2.1903e-10	0.317064
23554431	chr18:23554431:C:T	0.000192807	-2.1903e-10	-0.511736	5.13294e-19	-2.1903e-10	-0.285513	7.46091e-19	-2.1903e-10	-0.583278
23554808	chr18:23554808:G:A	9.63358e-05	-2.1903e-10	-1.20559	2.03344e-19	-2.1903e-10	-1.21146	4.04262e-19	-2.1903e-10	-1.19606
23555591	chr18:23555591:T:G	9.6407e-05	-2.1903e-10	-1.20485	2.04022e-19	-2.1903e-10	-1.20813	4.05575e-19	-2.1903e-10	-1.19282
23555792	chr18:23555792:T:C	0.000740969	-2.1903e-10	0.834533	1.20651e-18	-2.1903e-10	0.569125	3.21709e-18	-2.1903e-10	0.878106
23556064	chr18:23556064:TCAA:T	0.000218194	-2.1903e-10	-0.38804	3.88949e-19	-2.1903e-10	-0.562914	9.62289e-19	-2.1903e-10	-0.328811
23556269	chr18:23556269:G:A	0.000112541	-2.1903e-10	-1.05011	2.5506e-19	-2.1903e-10	-0.984863	4.50277e-19	-2.1903e-10	-1.08826
23556674	chr18:23556674:G:A	0.000131529	-2.1903e-10	-0.8942	2.98746e-19	-2.1903e-10	-0.826767	5.20989e-19	-2.1903e-10	-0.942397
23557478	chr18:23557478:A:G	4.88904e-05	-1.03878	-0.845061	4.11433e-20	-1.85669	-0.952609	7.50183e-18	2.60874	-0.883964
23557699	chr18:23557699:G:A	9.71095e-05	-2.1903e-10	-1.19759	2.03375e-19	-2.1903e-10	-1.21131	4.03025e-19	-2.1903e-10	-1.19913
23558234	chr18:23558234:T:C	9.64186e-05	-2.1903e-10	-1.20473	2.21129e-19	-2.1903e-10	-1.12762	3.98219e-19	-2.1903e-10	-1.21112
23558572	chr18:23558572:A:G	0.000182728	-2.1903e-10	-0.565428	3.83532e-19	-2.1903e-10	-0.576938	7.35893e-19	-2.1903e-10	-0.597042
23558813	chr18:23558813:T:C	0.000101186	-2.1903e-10	-1.15646	2.22775e-19	-2.1903e-10	-1.1202	4.1549e-19	-2.1903e-10	-1.16867
23558901	chr18:23558901:T:C	7.03045e-05	-1.07445	-0.446144	5.70348e-20	-1.89234	-0.590364	1.3547e-17	2.75394	-0.43815
23558974	chr18:23558974:T:C	0.000176538	-2.1903e-10	-0.59989	3.70641e-19	-2.1903e-10	-0.611127	7.1174e-19	-2.1903e-10	-0.630413
23559154	chr18:23559154:G:A	0.000156	-1.73565	1.01208	5.02833e-19	-1.67558	1.36947	4.83355e-19	-1.89416	0.876788
23559861	chr18:23559861:T:G	9.57844e-05	-2.1903e-10	-1.21133	2.15101e-19	-2.1903e-10	-1.15526	3.97567e-19	-2.1903e-10	-1.21276
23560078	chr18:23560078:T:C	0.000474993	-2.1903e-10	0.389875	8.09976e-19	-2.1903e-10	0.170642	2.03913e-18	-2.1903e-10	0.422154
23560403	chr18:23560403:G:A	4.86012e-05	-1.88978	-2.58223e-10	1.15916e-19	-1.7735	-2.58223e-10	2.92563e-19	-1.51945	-2.58223e-10
23560468	chr18:23560468:T:C	2.12907e-05	-1.87865	-0.836504	5.649e-20	-1.34764	-1.14466	3.39857e-19	-0.796722	-0.572879
23560679	chr18:23560679:C:T	0.000186649	-2.1903e-10	-0.544195	3.9169e-19	-2.1903e-10	-0.55589	7.51298e-19	-2.1903e-10	-0.576324
23562056	chr18:23562056:G:A	1.95485e-05	-1.87097	-0.929561	5.46427e-20	-1.62235	-0.903199	8.75343e-20	-1.83427	-0.891823
23562162	chr18:23562162:G:A	0.000127571	-2.1903e-10	-0.924755	2.8869e-19	-2.1903e-10	-0.861007	5.06466e-19	-2.1903e-10	-0.970668
23562376	chr18:23562376:T:C	0.000102953	-0.944173	-0.194985	7.11537e-20	-1.87622	-0.385299	2.11889e-17	3.01895	-0.255842
23562579	chr18:23562579:G:A	0.000101178	-2.1903e-10	-1.15654	2.1378e-19	-2.1903e-10	-1.16141	4.28907e-19	-2.1903e-10	-1.13689
23562826	chr18:23562826:A:C	9.92832e-05	-2.1903e-10	-1.17545	2.0984e-19	-2.1903e-10	-1.18002	4.19063e-19	-2.1903e-10	-1.16011
23562890	chr18:23562890:C:T	0.000120569	-2.1903e-10	-0.981202	2.26499e-19	-2.1903e-10	-1.10362	5.20698e-19	-2.1903e-10	-0.942956
23562980	chr18:23562980:T:C	0.000219362	-2.1903e-10	-0.382702	4.18809e-19	-2.1903e-10	-0.488947	8.60078e-19	-2.1903e-10	-0.441103
23563028	chr18:23563028:A:T	0.000102059	-0.952125	-0.195751	7.10094e-20	-1.87703	-0.386522	2.0862e-17	3.00425	-0.256688
23563113	chr18:23563113:C:T	0.000211928	-2.1903e-10	-0.417178	4.11157e-19	-2.1903e-10	-0.507387	9.24649e-19	-2.1903e-10	-0.368712
23563219	chr18:23563219:C:T	1.72444e-05	-1.72007	-1.20587	3.82582e-20	-1.67309	-1.20891	1.93109e-18	1.56782	-1.2001
23563249	chr18:23563249:A:G	0.000282167	-2.1903e-10	-0.130926	6.24854e-19	-2.1903e-10	-0.0888438	1.08366e-18	-2.1903e-10	-0.210028
23563418	chr18:23563418:G:A	9.74679e-05	-2.1903e-10	-1.1939	2.0567e-19	-2.1903e-10	-1.20009	4.10999e-19	-2.1903e-10	-1.17954
23563533	chr18:23563533:C:T	0.000154176	-2.1903e-10	-0.735331	3.72144e-19	-2.1903e-10	-0.607082	6.19452e-19	-2.1903e-10	-0.76929
23563539	chr18:23563539:A:G	0.000219702	-2.1903e-10	-0.381156	4.19416e-19	-2.1903e-10	-0.487499	8.61342e-19	-2.1903e-10	-0.439634
23563682	chr18:23563682:G:A	0.00021333	-2.1903e-10	-0.410588	4.13809e-19	-2.1903e-10	-0.500957	9.3091e-19	-2.1903e-10	-0.361964
23563775	chr18:23563775:T:G	1.85641e-05	-1.75311	-1.09908	5.1657e-20	-1.57587	-1.00587	1.99402e-18	1.50454	-1.10476
23563914	chr18:23563914:A:G	0.000103088	-2.1903e-10	-1.13784	2.52437e-19	-2.1903e-10	-0.995201	4.17562e-19	-2.1903e-10	-1.16369
23564394	chr18:23564394:G:C	4.97575e-05	-1.86626	-2.58223e-10	1.03142e-19	-1.89025	-2.58223e-10	2.46201e-19	-1.69198	-2.58223e-10
23564644	chr18:23564644:G:A	0.000401203	-2.1903e-10	0.22104	6.90359e-19	-2.1903e-10	0.0108495	1.72246e-18	-2.1903e-10	0.253384
23564645	chr18:23564645:T:C	9.72865e-05	-2.1903e-10	-1.19577	2.0952e-19	-2.1903e-10	-1.18154	4.04283e-19	-2.1903e-10	-1.19601
23564972	chr18:23564972:A:C	5.26164e-05	-1.8104	-2.58223e-10	1.068e-19	-1.8554	-2.58223e-10	2.036e-19	-1.88197	-2.58223e-10
23565240	chr18:23565240:T:C	0.000105516	-2.1903e-10	-1.11456	2.61977e-19	-2.1903e-10	-0.958104	4.25744e-19	-2.1903e-10	-1.14429
23565380	chr18:23565380:G:A	9.65989e-05	-2.1903e-10	-1.20286	2.09076e-19	-2.1903e-10	-1.18366	3.98797e-19	-2.1903e-10	-1.20967
23565513	chr18:23565513:G:A	0.000329141	-2.1903e-10	0.023059	1.00778e-18	-2.1903e-10	0.389145	1.19431e-18	-2.1903e-10	-0.112805
23565607	chr18:23565607:G:C	0.000196159	-2.1903e-10	-0.494502	4.1387e-19	-2.1903e-10	-0.50081	7.87963e-19	-2.1903e-10	-0.528675
23565682	chr18:23565682:T:C	0.000411823	-2.1903e-10	0.247167	7.11241e-19	-2.1903e-10	0.040649	1.74787e-18	-2.1903e-10	0.268025
23565893	chr18:23565893:G:GTTATC	0.000103468	-2.1903e-10	-1.13417	2.53817e-19	-2.1903e-10	-0.989747	4.18884e-19	-2.1903e-10	-1.16053
23566121	chr18:23566121:C:T	1.67946e-05	-1.73956	-1.2128	4.44035e-20	-1.56818	-1.16486	2.57149e-18	1.86235	-1.20824
23566380	chr18:23566380:ACT:A	0.00043614	-2.1903e-10	0.304537	7.10514e-19	-2.1903e-10	0.0396261	1.71935e-18	-2.1903e-10	0.251578
23566423	chr18:23566423:G:A	0.000306461	-2.1903e-10	-0.0483372	5.20805e-19	-2.1903e-10	-0.270986	1.28028e-18	-2.1903e-10	-0.0432917
23566511	chr18:23566511:G:A	9.71698e-05	-2.1903e-10	-1.19697	2.11106e-19	-2.1903e-10	-1.174	4.01396e-19	-2.1903e-10	-1.20318
23566532	chr18:23566532:G:A	9.69892e-05	-2.1903e-10	-1.19883	2.04832e-19	-2.1903e-10	-1.20417	4.09324e-19	-2.1903e-10	-1.18362
23566663	chr18:23566663:C:CCTT	0.000602028	-2.1903e-10	0.626877	1.00732e-18	-2.1903e-10	0.388682	2.59091e-18	-2.1903e-10	0.66164
23566685	chr18:23566685:C:A	9.56446e-05	-2.1903e-10	-1.21279	2.11226e-19	-2.1903e-10	-1.17343	3.98731e-19	-2.1903e-10	-1.20984
23567116	chr18:23567116:C:T	0.000192099	-2.1903e-10	-0.515414	4.05302e-19	-2.1903e-10	-0.52173	7.71929e-19	-2.1903e-10	-0.549234
23567285	chr18:23567285:C:T	9.62608e-05	-2.1903e-10	-1.20637	2.19945e-19	-2.1903e-10	-1.13298	3.97941e-19	-2.1903e-10	-1.21182
23567308	chr18:23567308:A:C	0.000125538	-2.1903e-10	-0.940822	3.22311e-19	-2.1903e-10	-0.750846	5.09814e-19	-2.1903e-10	-0.964079
23567462	chr18:23567462:T:G	9.71414e-05	-2.1903e-10	-1.19726	2.09157e-19	-2.1903e-10	-1.18328	4.03628e-19	-2.1903e-10	-1.19763
23567545	chr18:23567545:C:T	1.8419e-05	-1.70813	-1.15192	3.79419e-20	-1.70247	-1.18784	2.10243e-18	1.57763	-1.1249
23567925	chr18:23567925:C:T	9.57799e-05	-2.1903e-10	-1.21137	2.08986e-19	-2.1903e-10	-1.18409	3.97539e-19	-2.1903e-10	-1.21283
23567946	chr18:23567946:G:A	0.000417983	1.17063	-0.908614	4.32379e-17	4.96638	-0.818268	2.5781e-19	-0.657893	-0.988011
23568089	chr18:23568089:A:G	0.000480881	-2.1903e-10	0.402193	8.18171e-19	-2.1903e-10	0.18071	2.06745e-18	-2.1903e-10	0.435947
23568200	chr18:23568200:TTC:T	0.000123065	-2.1903e-10	-0.96071	2.87243e-19	-2.1903e-10	-0.866035	5.23044e-19	-2.1903e-10	-0.93846
23568268	chr18:23568268:T:TC	9.56432e-05	-2.1903e-10	-1.2128	2.12464e-19	-2.1903e-10	-1.16759	3.98213e-19	-2.1903e-10	-1.21114
23568498	chr18:23568498:C:T	0.000308623	-2.1903e-10	-0.0413056	5.21516e-19	-2.1903e-10	-0.269622	1.22224e-18	-2.1903e-10	-0.0896878
23568503	chr18:23568503:A:T	4.83505e-05	-1.89495	-2.58223e-10	1.03599e-19	-1.88583	-2.58223e-10	2.07253e-19	-1.86418	-2.58223e-10
23568633	chr18:23568633:C:T	0.000160475	-2.1903e-10	-0.69529	3.21586e-19	-2.1903e-10	-0.753096	6.45181e-19	-2.1903e-10	-0.728595
23568740	chr18:23568740:G:A	0.00010095	-2.1903e-10	-1.1588	2.21607e-19	-2.1903e-10	-1.12546	4.24423e-19	-2.1903e-10	-1.1474
23568899	chr18:23568899:A:G	4.23569e-05	-1.74375	-0.283544	1.01593e-19	-1.64591	-0.259476	1.40616e-19	-1.89501	-0.357084
23569839	chr18:23569839:G:T	0.000101933	-2.1903e-10	-1.14911	2.14969e-19	-2.1903e-10	-1.15587	4.32152e-19	-2.1903e-10	-1.12935
23569870	chr18:23569870:A:G	0.000222589	-2.1903e-10	-0.368099	6.6452e-19	-2.1903e-10	-0.0272965	8.32967e-19	-2.1903e-10	-0.473131
23570277	chr18:23570277:T:C	0.000165051	-2.1903e-10	-0.667172	4.51881e-19	-2.1903e-10	-0.412942	6.28302e-19	-2.1903e-10	-0.755104
23570337	chr18:23570337:T:C	0.000214684	-2.1903e-10	-0.404257	3.8329e-19	-2.1903e-10	-0.57757	9.48295e-19	-2.1903e-10	-0.343461
23570444	chr18:23570444:T:C	0.000319982	-2.1903e-10	-0.0051609	5.53531e-19	-2.1903e-10	-0.210045	1.3816e-18	-2.1903e-10	0.0328725
23570765	chr18:23570765:A:G	9.92416e-05	-2.1903e-10	-1.17587	2.16532e-19	-2.1903e-10	-1.14862	4.09484e-19	-2.1903e-10	-1.18323
23570885	chr18:23570885:G:A	4.84814e-05	-1.89225	-2.58223e-10	1.02793e-19	-1.89364	-2.58223e-10	2.0353e-19	-1.88231	-2.58223e-10
23571427	chr18:23571427:C:T	3.72852e-05	-1.61707	-0.537756	9.00167e-20	-1.51571	-0.51066	1.12001e-19	-1.87357	-0.606052
23571638	chr18:23571638:A:G	9.58057e-05	-2.1903e-10	-1.2111	2.15868e-19	-2.1903e-10	-1.15169	3.97546e-19	-2.1903e-10	-1.21281
23571716	chr18:23571716:G:A	0.000114183	-2.1903e-10	-1.03562	2.18285e-19	-2.1903e-10	-1.14056	4.91765e-19	-2.1903e-10	-1.00013
23571727	chr18:23571727:T:C	4.8397e-05	-1.89399	-2.58223e-10	1.04159e-19	-1.88045	-2.58223e-10	2.09094e-19	-1.85534	-2.58223e-10
23572268	chr18:23572268:T:C	6.18273e-05	-1.64908	-2.58223e-10	1.09779e-19	-1.8279	-2.58223e-10	8.35049e-19	-0.470635	-2.58223e-10
23572470	chr18:23572470:A:G	4.83931e-05	-1.89407	-2.58223e-10	1.0414e-19	-1.88063	-2.58223e-10	2.08979e-19	-1.85589	-2.58223e-10
23572651	chr18:23572651:TGG:T	2.84676e-05	-1.74148	-0.683184	6.59428e-20	-1.33318	-1.0044	4.8929e-18	1.79336	-0.495947
23572943	chr18:23572943:G:C	1.60225e-05	-1.79868	-1.20075	4.24387e-20	-1.56547	-1.21284	7.66471e-20	-1.66	-1.19892
23573042	chr18:23573042:AAC:A	5.64175e-05	-1.74065	-2.58223e-10	1.12407e-19	-1.80423	-2.58223e-10	2.00989e-19	-1.89488	-2.58223e-10
23573847	chr18:23573847:G:A	9.57225e-05	-2.1903e-10	-1.21197	2.03114e-19	-2.1903e-10	-1.21259	3.97874e-19	-2.1903e-10	-1.21199
23574060	chr18:23574060:G:A	6.7433e-05	-1.07675	-0.485538	5.42622e-20	-1.89176	-0.64077	1.21974e-17	2.75073	-0.539873
23574456	chr18:23574456:C:A	0.000104592	-2.1903e-10	-1.12336	2.06818e-19	-2.1903e-10	-1.19452	4.45207e-19	-2.1903e-10	-1.09959
23574740	chr18:23574740:T:C	0.000119691	-2.1903e-10	-0.988513	2.25104e-19	-2.1903e-10	-1.1098	5.18121e-19	-2.1903e-10	-0.947918
23574830	chr18:23574830:C:T	9.63504e-05	-2.1903e-10	-1.20543	2.03757e-19	-2.1903e-10	-1.20943	4.0708e-19	-2.1903e-10	-1.18912
23576121	chr18:23576121:G:A	0.000218934	-2.1903e-10	-0.384656	3.90888e-19	-2.1903e-10	-0.55794	9.6723e-19	-2.1903e-10	-0.32369
23576168	chr18:23576168:G:A	0.000174089	-2.1903e-10	-0.613862	3.68817e-19	-2.1903e-10	-0.61606	6.94802e-19	-2.1903e-10	-0.654499
23576242	chr18:23576242:AAAAC:A	0.000102685	-2.1903e-10	-1.14176	2.16434e-19	-2.1903e-10	-1.14907	4.36321e-19	-2.1903e-10	-1.11975
23576629	chr18:23576629:G:A	2.94e-05	-1.76792	-0.624515	7.25892e-20	-1.27489	-0.966656	4.5418e-18	1.65316	-0.430204
23576769	chr18:23576769:C:T	0.000213559	-2.1903e-10	-0.409512	3.81991e-19	-2.1903e-10	-0.580965	9.42936e-19	-2.1903e-10	-0.349127
23576772	chr18:23576772:T:G	0.000419277	-2.1903e-10	0.265106	7.20505e-19	-2.1903e-10	0.0535905	1.79875e-18	-2.1903e-10	0.296722
23576836	chr18:23576836:G:A	9.94124e-05	-2.1903e-10	-1.17415	2.17262e-19	-2.1903e-10	-1.14526	4.17231e-19	-2.1903e-10	-1.16449
23577859	chr18:23577859:C:T	9.61682e-05	-2.1903e-10	-1.20733	2.0415e-19	-2.1903e-10	-1.20751	4.0153e-19	-2.1903e-10	-1.20284
23578847	chr18:23578847:G:A	3.4418e-05	-1.71208	-0.522764	8.0118e-20	-1.64121	-0.501651	1.1203e-19	-1.89243	-0.586932
23578925	chr18:23578925:C:T	0.000249091	-2.1903e-10	-0.255608	4.3911e-19	-2.1903e-10	-0.441613	1.10552e-18	-2.1903e-10	-0.190053
23579390	chr18:23579390:C:T	0.000120657	-2.1903e-10	-0.980476	2.26476e-19	-2.1903e-10	-1.10372	5.22167e-19	-2.1903e-10	-0.940139
23579418	chr18:23579418:G:A	0.000120358	-2.1903e-10	-0.982955	2.6981e-19	-2.1903e-10	-0.928645	4.80777e-19	-2.1903e-10	-1.02272
23579444	chr18:23579444:G:C	0.00018974	-2.1903e-10	-0.527774	4.02276e-19	-2.1903e-10	-0.529224	7.55015e-19	-2.1903e-10	-0.571389
23579569	chr18:23579569:T:C	4.83707e-05	-1.89453	-2.58223e-10	1.03928e-19	-1.88267	-2.58223e-10	2.08126e-19	-1.85998	-2.58223e-10
23579666	chr18:23579666:A:G	0.000120796	-0.847397	-0.131924	7.62629e-20	-1.86351	-0.328662	2.8379e-17	3.24996	-0.194686
23580122	chr18:23580122:C:G	0.000448519	-2.1903e-10	0.332524	7.70957e-19	-2.1903e-10	0.12127	1.92256e-18	-2.1903e-10	0.363286
23581170	chr18:23581170:C:T	1.49797e-05	-1.85788	-1.20885	5.68094e-20	-1.30189	-1.18477	9.35421e-19	0.852956	-1.21009
23581481	chr18:23581481:AC:A	0.000131025	-2.1903e-10	-0.898042	2.98649e-19	-2.1903e-10	-0.827094	5.19764e-19	-2.1903e-10	-0.944751
23581769	chr18:23581769:C:G	7.94325e-05	-1.39852	-2.58223e-10	1.30744e-19	-1.65312	-2.58223e-10	5.38357e-19	-0.909605	-2.58223e-10
23581911	chr18:23581911:C:T	5.31218e-05	-1.80084	-2.58223e-10	1.19371e-19	-1.74413	-2.58223e-10	2.51848e-19	-1.6693	-2.58223e-10
23582071	chr18:23582071:G:A	9.76319e-05	-2.1903e-10	-1.19222	2.07404e-19	-2.1903e-10	-1.1917	4.01685e-19	-2.1903e-10	-1.20246
23582131	chr18:23582131:T:A	0.000198115	-2.1903e-10	-0.484579	4.2145e-19	-2.1903e-10	-0.482661	7.93903e-19	-2.1903e-10	-0.521165
23582181	chr18:23582181:A:C	9.56676e-05	-2.1903e-10	-1.21255	2.12029e-19	-2.1903e-10	-1.16964	4.00178e-19	-2.1903e-10	-1.20622
23582197	chr18:23582197:A:G	7.69898e-05	-1.84275	0.412993	1.83208e-19	-1.88298	0.56724	4.45628e-19	-1.47922	0.380578
23582324	chr18:23582324:C:T	4.26371e-05	-1.04043	-0.980273	4.49312e-20	-1.89062	-0.830614	6.61664e-18	2.64668	-1.04746
23582760	chr18:23582760:G:A	0.000135137	-2.1903e-10	-0.867139	3.09631e-19	-2.1903e-10	-0.79098	5.34705e-19	-2.1903e-10	-0.916411
23582943	chr18:23582943:T:C	0.000132296	-2.1903e-10	-0.888386	2.82542e-19	-2.1903e-10	-0.882534	5.457e-19	-2.1903e-10	-0.896056
23583440	chr18:23583440:G:C	0.000104123	-2.1903e-10	-1.12786	2.15209e-19	-2.1903e-10	-1.15475	4.35383e-19	-2.1903e-10	-1.1219
23584719	chr18:23584719:C:T	9.70618e-05	-2.1903e-10	-1.19808	2.05272e-19	-2.1903e-10	-1.20203	4.09646e-19	-2.1903e-10	-1.18283
23584853	chr18:23584853:T:G	0.000185453	-2.1903e-10	-0.550624	3.58346e-19	-2.1903e-10	-0.644862	7.32708e-19	-2.1903e-10	-0.601379
23584995	chr18:23584995:T:A	0.000189384	-2.1903e-10	-0.529648	3.68168e-19	-2.1903e-10	-0.617822	8.22561e-19	-2.1903e-10	-0.485704
23585030	chr18:23585030:G:C	3.68565e-05	-1.58359	-0.582803	5.30976e-20	-1.61531	-0.938919	7.56988e-18	2.12577	-0.391966
23585445	chr18:23585445:T:C	3.45713e-05	-1.64491	-0.585495	5.64852e-20	-1.55237	-0.94001	6.1157e-18	1.91666	-0.396175
23586375	chr18:23586375:G:A	0.000333589	-2.1903e-10	0.0364845	8.73426e-19	-2.1903e-10	0.246061	1.25198e-18	-2.1903e-10	-0.0656461
23586522	chr18:23586522:G:A	0.000125395	-2.1903e-10	-0.941957	2.95032e-19	-2.1903e-10	-0.839278	5.26358e-19	-2.1903e-10	-0.932143
23586952	chr18:23586952:G:A	0.000101785	-2.1903e-10	-1.15056	2.08243e-19	-2.1903e-10	-1.18766	4.34956e-19	-2.1903e-10	-1.12288
23587098	chr18:23587098:C:T	5.63373e-05	-1.74207	-2.58223e-10	1.28225e-19	-1.67258	-2.58223e-10	2.72718e-19	-1.58969	-2.58223e-10
23587230	chr18:23587230:G:A	0.000155188	-2.1903e-10	-0.728791	2.58288e-19	-2.1903e-10	-0.972288	7.10549e-19	-2.1903e-10	-0.632088
23587369	chr18:23587369:A:C	2.28423e-05	-1.44038	-1.20443	4.51117e-20	-1.53787	-1.17935	9.89887e-20	-1.39058	-1.21254
23587529	chr18:23587529:A:G	2.33884e-05	-1.40888	-1.2123	4.53794e-20	-1.51235	-1.19895	1.01638e-19	-1.3667	-1.21
23587594	chr18:23587594:C:T	9.956e-05	-2.1903e-10	-1.17267	2.10572e-19	-2.1903e-10	-1.17653	4.20474e-19	-2.1903e-10	-1.15674
23587716	chr18:23587716:G:A	9.65034e-05	-2.1903e-10	-1.20385	2.09199e-19	-2.1903e-10	-1.18308	4.02254e-19	-2.1903e-10	-1.20104
23587778	chr18:23587778:T:A	2.4567e-05	-1.44203	-1.13	3.80442e-20	-1.82049	-1.06712	4.27373e-19	0.0206821	-1.16115
23587779	chr18:23587779:T:A	1.93866e-05	-1.88232	-0.92653	4.51353e-20	-1.87377	-0.842928	8.15622e-20	-1.86474	-0.932022
23588325	chr18:23588325:T:C	2.23859e-05	-1.4606	-1.2044	4.43452e-20	-1.55533	-1.17902	9.64089e-20	-1.41703	-1.2125
23588727	chr18:23588727:T:G	2.33022e-05	-1.42074	-1.20414	4.57669e-20	-1.52503	-1.17777	1.01098e-19	-1.36955	-1.21248
23589003	chr18:23589003:C:T	0.000103686	-2.1903e-10	-1.13206	2.16903e-19	-2.1903e-10	-1.14691	4.43734e-19	-2.1903e-10	-1.1029
23589071	chr18:23589071:G:A	2.27563e-05	-1.43977	-1.20881	4.4633e-20	-1.53882	-1.18907	9.84788e-20	-1.39556	-1.21272
23589227	chr18:23589227:A:G	0.00012385	-2.1903e-10	-0.954355	2.64657e-19	-2.1903e-10	-0.947928	5.11446e-19	-2.1903e-10	-0.960884
23589360	chr18:23589360:G:A	9.93093e-05	-2.1903e-10	-1.17519	2.19582e-19	-2.1903e-10	-1.13464	4.05936e-19	-2.1903e-10	-1.19193
23589422	chr18:23589422:C:T	2.51393e-05	-1.34435	-1.20464	4.9034e-20	-1.45399	-1.17986	1.08912e-19	-1.29502	-1.21256
23589571	chr18:23589571:C:G	0.000306007	-2.1903e-10	-0.0498178	4.97218e-19	-2.1903e-10	-0.317334	1.37848e-18	-2.1903e-10	0.0306105
23589664	chr18:23589664:G:C	2.38138e-05	-1.39691	-1.20625	4.66209e-20	-1.50116	-1.18315	1.03098e-19	-1.34966	-1.21279
23589786	chr18:23589786:G:A	2.02667e-05	-1.65819	-1.10625	5.19688e-20	-1.55781	-1.0179	6.68855e-20	-1.88337	-1.11178
23590242	chr18:23590242:T:C	9.73489e-05	-2.1903e-10	-1.19512	2.06857e-19	-2.1903e-10	-1.19434	4.02172e-19	-2.1903e-10	-1.20125
23590288	chr18:23590288:A:G	9.67623e-05	-2.1903e-10	-1.20117	2.0878e-19	-2.1903e-10	-1.18508	3.98219e-19	-2.1903e-10	-1.21112
23590437	chr18:23590437:C:T	2.84699e-05	-1.21214	-1.21244	5.57612e-20	-1.29857	-1.20671	1.1656e-19	-1.23605	-1.20367
23590565	chr18:23590565:A:G	3.89908e-05	-1.37579	-0.734314	6.43324e-20	-1.38948	-0.972822	1.8399e-19	-1.36496	-0.618288
23590896	chr18:23590896:G:T	4.53055e-05	-1.04295	-0.917044	8.25596e-20	-1.20001	-0.912829	1.79555e-19	-1.04167	-0.965974
23590986	chr18:23590986:T:A	4.644e-05	-0.862769	-1.0725	9.40689e-20	-0.94739	-1.03494	1.78103e-19	-0.907078	-1.10869
23591607	chr18:23591607:G:A	0.000171084	-2.1903e-10	-0.631272	3.64031e-19	-2.1903e-10	-0.629124	6.939e-19	-2.1903e-10	-0.655799
23592016	chr18:23592016:A:G	6.12521e-05	-1.2167	-0.441725	8.57033e-20	-1.38527	-0.690203	2.35116e-19	-1.36534	-0.372708
23592053	chr18:23592053:T:C	4.64367e-05	-1.02362	-0.911718	7.60787e-20	-1.26033	-0.934262	1.56337e-19	-1.25017	-0.89594
23592157	chr18:23592157:T:C	0.000137269	-2.1903e-10	-0.851487	2.66206e-19	-2.1903e-10	-0.942093	6.05722e-19	-2.1903e-10	-0.791704
23592241	chr18:23592241:G:C	4.38546e-05	-0.995376	-0.997171	7.09568e-20	-1.30745	-0.956842	2.09014e-19	-0.850963	-1.00476
23592404	chr18:23592404:G:A	6.17604e-05	-1.65016	-2.58223e-10	1.12062e-19	-1.80731	-2.58223e-10	3.63785e-19	-1.30156	-2.58223e-10
23592412	chr18:23592412:G:C	0.000106961	-2.1903e-10	-1.10096	2.21993e-19	-2.1903e-10	-1.12372	4.46061e-19	-2.1903e-10	-1.09767
23592577	chr18:23592577:G:A	0.000148281	-2.1903e-10	-0.774315	3.12222e-19	-2.1903e-10	-0.782647	6.02497e-19	-2.1903e-10	-0.797043
23592643	chr18:23592643:G:C	0.000397415	-2.1903e-10	0.211556	6.03631e-19	-2.1903e-10	-0.123398	1.76854e-18	-2.1903e-10	0.279786
23593442	chr18:23593442:G:A	5.4772e-05	-1.77025	-2.58223e-10	1.14891e-19	-1.78238	-2.58223e-10	2.46016e-19	-1.69273	-2.58223e-10
23593703	chr18:23593703:G:C	6.17069e-05	-0.438794	-1.21224	5.97915e-20	-1.24388	-1.19162	2.0782e-18	1.64934	-1.20821
23593940	chr18:23593940:A:T	2.96192e-05	-1.60212	-0.782885	6.16427e-20	-1.56051	-0.844498	1.38244e-19	-1.46735	-0.801757
23594258	chr18:23594258:G:A	0.000120199	-2.1903e-10	-0.984275	2.28423e-19	-2.1903e-10	-1.09516	5.09829e-19	-2.1903e-10	-0.96405
23594807	chr18:23594807:C:T	5.53921e-05	-1.75899	-2.58223e-10	1.07576e-19	-1.84816	-2.58223e-10	2.28975e-19	-1.76451	-2.58223e-10
23595385	chr18:23595385:G:A	1.70136e-05	-1.72724	-1.21217	3.19428e-20	-1.84965	-1.21276	7.18019e-20	-1.71364	-1.21058
23595396	chr18:23595396:A:G	0.000177426	-2.1903e-10	-0.594875	3.25502e-19	-2.1903e-10	-0.740992	7.76969e-19	-2.1903e-10	-0.542726
23595479	chr18:23595479:G:T	1.75213e-05	-1.69747	-1.21254	3.24543e-20	-1.83369	-1.21284	7.40203e-20	-1.68248	-1.2113
23595552	chr18:23595552:G:A	1.65706e-05	-1.75307	-1.21272	3.14797e-20	-1.86541	-1.21161	6.99541e-20	-1.73765	-1.21264
23595596	chr18:23595596:G:A	1.72858e-05	-1.71087	-1.21267	3.22497e-20	-1.8409	-1.21195	7.28403e-20	-1.6971	-1.21275
23596112	chr18:23596112:C:T	1.73067e-05	-1.71183	-1.2105	3.23461e-20	-1.84163	-1.20823	7.28261e-20	-1.69762	-1.21244
23596559	chr18:23596559:A:G	1.71053e-05	-1.7212	-1.21284	3.20578e-20	-1.84635	-1.21247	7.21252e-20	-1.70773	-1.21199
23596806	chr18:23596806:T:C	1.83837e-05	-1.78707	-1.0749	4.0304e-20	-1.88805	-0.941865	3.37972e-19	-0.281981	-1.09318
23597295	chr18:23597295:C:T	5.43687e-05	-1.77764	-2.58223e-10	1.06462e-19	-1.85857	-2.58223e-10	2.2493e-19	-1.78234	-2.58223e-10
23597363	chr18:23597363:A:G	0.000114425	-2.1903e-10	-1.03351	2.54778e-19	-2.1903e-10	-0.98597	4.74958e-19	-2.1903e-10	-1.0349
23598212	chr18:23598212:C:A	3.49095e-05	-1.5283	-0.692367	7.66471e-20	-1.44136	-0.745787	1.52083e-19	-1.45082	-0.722884
23598615	chr18:23598615:T:A	2.69837e-05	-1.76026	-0.717933	4.49868e-20	-1.76165	-0.958339	1.05347e-19	-1.88083	-0.660034
23598767	chr18:23598767:T:C	0.000173751	-2.1903e-10	-0.615804	3.20101e-19	-2.1903e-10	-0.757725	7.60488e-19	-2.1903e-10	-0.564165
23598881	chr18:23598881:A:G	5.44799e-05	-1.03033	-0.745268	8.55327e-20	-1.29871	-0.778752	2.17106e-19	-1.06903	-0.748714
23598991	chr18:23598991:T:A	0.000129951	-2.1903e-10	-0.906267	2.74965e-19	-2.1903e-10	-0.909718	5.30747e-19	-2.1903e-10	-0.923841
23599079	chr18:23599079:T:C	4.89415e-05	-1.8828	-2.58223e-10	1.04575e-19	-1.87646	-2.58223e-10	2.01993e-19	-1.88989	-2.58223e-10
23599180	chr18:23599180:T:A	2.77409e-05	-1.28906	-1.16146	3.81572e-20	-1.67209	-1.21256	4.3034e-19	-0.00414707	-1.1294
23599204	chr18:23599204:C:T	2.92381e-05	-1.72447	-0.673487	6.17417e-20	-1.67342	-0.72998	1.25855e-19	-1.65856	-0.704437
23599583	chr18:23599583:C:A	0.000120187	-2.1903e-10	-0.984379	2.69154e-19	-2.1903e-10	-0.93108	4.98559e-19	-2.1903e-10	-0.986403
23600265	chr18:23600265:A:G	0.000220329	-2.1903e-10	-0.378302	4.02376e-19	-2.1903e-10	-0.528975	8.84916e-19	-2.1903e-10	-0.412634
23600399	chr18:23600399:A:G	9.11454e-05	-1.26097	-2.58223e-10	1.58771e-19	-1.4589	-2.58223e-10	7.88212e-19	-0.528359	-2.58223e-10
23600508	chr18:23600508:T:C	0.000123027	-2.1903e-10	-0.961022	2.42778e-19	-2.1903e-10	-1.03421	5.25837e-19	-2.1903e-10	-0.933135
23600521	chr18:23600521:C:T	1.68952e-05	-1.895	-1.0514	3.41084e-20	-1.89195	-1.10487	7.01063e-20	-1.89082	-1.05729
23600776	chr18:23600776:A:C	0.000112458	-2.1903e-10	-1.05085	2.25471e-19	-2.1903e-10	-1.10817	4.78166e-19	-2.1903e-10	-1.02817
23600877	chr18:23600877:C:T	2.43693e-05	-1.71505	-0.865053	4.1987e-20	-1.83523	-0.95377	1.01064e-19	-1.70612	-0.876249
23600963	chr18:23600963:A:C	9.67656e-05	-2.1903e-10	-1.20113	2.03073e-19	-2.1903e-10	-1.21279	4.08275e-19	-2.1903e-10	-1.18619
23602105	chr18:23602105:C:T	0.000100075	-2.1903e-10	-1.16751	2.05202e-19	-2.1903e-10	-1.20237	4.25737e-19	-2.1903e-10	-1.1443
23602130	chr18:23602130:G:A	0.000106327	-2.1903e-10	-1.10691	2.46333e-19	-2.1903e-10	-1.01968	4.37149e-19	-2.1903e-10	-1.11785
23602153	chr18:23602153:C:T	9.78661e-05	-2.1903e-10	-1.18983	2.03261e-19	-2.1903e-10	-1.21187	4.07843e-19	-2.1903e-10	-1.18724
23602325	chr18:23602325:C:T	0.000119489	-2.1903e-10	-0.990199	2.36974e-19	-2.1903e-10	-1.05841	5.09863e-19	-2.1903e-10	-0.963984
23602489	chr18:23602489:G:A	0.000100167	-2.1903e-10	-1.16659	2.05368e-19	-2.1903e-10	-1.20156	4.26093e-19	-2.1903e-10	-1.14347
23602805	chr18:23602805:CTG:C	5.07742e-05	-1.84604	-2.58223e-10	1.06049e-19	-1.86246	-2.58223e-10	2.45877e-19	-1.6933	-2.58223e-10
23603912	chr18:23603912:G:A	4.99991e-05	-0.652744	-1.20868	7.77077e-20	-0.961545	-1.21186	1.91365e-19	-0.743116	-1.20083
23604016	chr18:23604016:T:C	0.000107263	-2.1903e-10	-1.09815	2.48861e-19	-2.1903e-10	-1.00947	4.40825e-19	-2.1903e-10	-1.10948
23604872	chr18:23604872:A:G	0.000121102	-2.1903e-10	-0.976794	2.3994e-19	-2.1903e-10	-1.04597	5.1766e-19	-2.1903e-10	-0.948807
23605312	chr18:23605312:C:T	0.000138984	-2.1903e-10	-0.839065	2.85678e-19	-2.1903e-10	-0.871497	5.62912e-19	-2.1903e-10	-0.865003
23605409	chr18:23605409:C:T	0.000115533	-2.1903e-10	-1.02387	2.30525e-19	-2.1903e-10	-1.086	4.92224e-19	-2.1903e-10	-0.999192
23605429	chr18:23605429:T:C	0.000108289	-2.1903e-10	-1.08862	2.321e-19	-2.1903e-10	-1.07919	4.42983e-19	-2.1903e-10	-1.10459
23605758	chr18:23605758:C:T	0.000114115	-2.1903e-10	-1.03622	2.6421e-19	-2.1903e-10	-0.949618	4.56265e-19	-2.1903e-10	-1.07505
23605787	chr18:23605787:A:G	0.000118202	-2.1903e-10	-1.00104	2.59158e-19	-2.1903e-10	-0.968925	4.98494e-19	-2.1903e-10	-0.986535
23606497	chr18:23606497:G:A	0.000121542	-2.1903e-10	-0.973163	2.40957e-19	-2.1903e-10	-1.04174	5.19767e-19	-2.1903e-10	-0.944745
23606626	chr18:23606626:A:G	0.000127554	-2.1903e-10	-0.924886	2.63592e-19	-2.1903e-10	-0.951959	5.18195e-19	-2.1903e-10	-0.947774
23606643	chr18:23606643:C:G	0.000141087	-2.1903e-10	-0.824048	2.72549e-19	-2.1903e-10	-0.918543	6.25623e-19	-2.1903e-10	-0.759377
23606934	chr18:23606934:T:G	2.14259e-05	-1.57212	-1.13671	3.30558e-20	-1.81921	-1.20895	2.6505e-19	-0.520877	-1.09733
23607203	chr18:23607203:G:A	5.95472e-05	-1.89414	0.207478	2.24626e-19	-1.69506	0.583131	3.37079e-19	-1.31289	-0.0649219
23607810	chr18:23607810:T:C	2.48951e-05	-1.42195	-1.1368	3.54336e-20	-1.75717	-1.20153	3.47464e-19	-0.241659	-1.10581
23607935	chr18:23607935:G:A	5.71642e-05	-1.7275	-2.58223e-10	1.32801e-19	-1.63751	-2.58223e-10	4.51851e-19	-1.08477	-2.58223e-10
23608125	chr18:23608125:C:T	0.000761146	-2.1903e-10	0.861399	1.36921e-18	-2.1903e-10	0.695624	2.91315e-18	-2.1903e-10	0.778866
23608278	chr18:23608278:C:A	0.000160127	-2.1903e-10	-0.697461	3.1116e-19	-2.1903e-10	-0.786054	6.71467e-19	-2.1903e-10	-0.688661
23608360	chr18:23608360:C:T	9.56647e-05	-2.1903e-10	-1.21258	2.03092e-19	-2.1903e-10	-1.2127	3.98176e-19	-2.1903e-10	-1.21123
23609029	chr18:23609029:G:A	0.000109343	-2.1903e-10	-1.07894	2.20493e-19	-2.1903e-10	-1.1305	4.64239e-19	-2.1903e-10	-1.05773
23609139	chr18:23609139:G:C	4.86611e-05	-1.88855	-2.58223e-10	1.16076e-19	-1.77212	-2.58223e-10	2.27912e-19	-1.76917	-2.58223e-10
23609206	chr18:23609206:T:C	9.64725e-05	-2.1903e-10	-1.20417	2.0417e-19	-2.1903e-10	-1.20741	3.98724e-19	-2.1903e-10	-1.20986
23609467	chr18:23609467:C:T	9.91726e-05	-2.1903e-10	-1.17656	2.13525e-19	-2.1903e-10	-1.16261	4.11219e-19	-2.1903e-10	-1.179
23609956	chr18:23609956:G:A	6.93566e-05	-1.53416	-2.58223e-10	1.53399e-19	-1.49332	-2.58223e-10	5.37546e-19	-0.911111	-2.58223e-10
23609977	chr18:23609977:C:T	9.56405e-05	-2.1903e-10	-1.21283	2.05657e-19	-2.1903e-10	-1.20015	3.98877e-19	-2.1903e-10	-1.20947
23610084	chr18:23610084:T:A	0.000110307	-2.1903e-10	-1.07016	2.22023e-19	-2.1903e-10	-1.12358	4.68142e-19	-2.1903e-10	-1.04935
23610086	chr18:23610086:T:C	6.36776e-05	-1.61959	-2.58223e-10	1.39941e-19	-1.58514	-2.58223e-10	4.66648e-19	-1.05255	-2.58223e-10
23610339	chr18:23610339:A:G	0.000123902	-2.1903e-10	-0.953932	2.30249e-19	-2.1903e-10	-1.0872	5.13805e-19	-2.1903e-10	-0.956283
23610365	chr18:23610365:C:G	5.14429e-05	-1.83295	-2.58223e-10	1.68948e-19	-1.39677	-2.58223e-10	2.01205e-19	-1.8938	-2.58223e-10
23610567	chr18:23610567:G:A	0.000134247	-2.1903e-10	-0.873742	2.62379e-19	-2.1903e-10	-0.956574	5.66529e-19	-2.1903e-10	-0.858597
23610748	chr18:23610748:T:TCACTG	0.000381001	-2.1903e-10	0.169377	7.14725e-19	-2.1903e-10	0.0455359	1.45003e-18	-2.1903e-10	0.0812161
23611096	chr18:23611096:C:G	0.000112569	-2.1903e-10	-1.04986	2.25696e-19	-2.1903e-10	-1.10717	4.78094e-19	-2.1903e-10	-1.02832
23611118	chr18:23611118:C:T	0.000334645	-2.1903e-10	0.0396453	6.21511e-19	-2.1903e-10	-0.0942078	1.29902e-18	-2.1903e-10	-0.028763
23611776	chr18:23611776:G:A	0.000193156	-2.1903e-10	-0.509928	4.18929e-19	-2.1903e-10	-0.488661	7.54994e-19	-2.1903e-10	-0.571416
23611906	chr18:23611906:T:C	0.000122511	-2.1903e-10	-0.965224	2.42504e-19	-2.1903e-10	-1.03534	5.22831e-19	-2.1903e-10	-0.938867
23612345	chr18:23612345:T:A	5.31532e-05	-1.80025	-2.58223e-10	1.06653e-19	-1.85679	-2.58223e-10	2.0098e-19	-1.89492	-2.58223e-10
23612643	chr18:23612643:A:G	0.000499423	-2.1903e-10	0.440026	7.36316e-19	-2.1903e-10	0.0752977	2.27584e-18	-2.1903e-10	0.531977
23612930	chr18:23612930:A:G	0.000127063	-2.1903e-10	-0.928744	2.50149e-19	-2.1903e-10	-1.0043	5.42092e-19	-2.1903e-10	-0.90269
23614132	chr18:23614132:G:A	0.000107662	-2.1903e-10	-1.09443	2.22865e-19	-2.1903e-10	-1.1198	4.31693e-19	-2.1903e-10	-1.13041
23614309	chr18:23614309:A:C	0.000138848	-2.1903e-10	-0.840047	2.59138e-19	-2.1903e-10	-0.969	5.80663e-19	-2.1903e-10	-0.833955
23615497	chr18:23615497:T:C	0.000129128	-2.1903e-10	-0.912626	2.42991e-19	-2.1903e-10	-1.03334	5.38858e-19	-2.1903e-10	-0.908675
23615579	chr18:23615579:T:G	0.000164711	-1.63619	0.966957	3.83618e-19	-1.71981	1.14309	6.67756e-19	-1.63156	0.937358
23615701	chr18:23615701:C:T	0.000192013	-2.1903e-10	-0.515862	4.14844e-19	-2.1903e-10	-0.49846	7.50521e-19	-2.1903e-10	-0.577358
23615963	chr18:23615963:ATG:A	6.41913e-05	-1.61156	-2.58223e-10	1.25318e-19	-1.69551	-2.58223e-10	2.61262e-19	-1.6326	-2.58223e-10
23617023	chr18:23617023:A:C	6.14897e-05	-1.65456	-2.58223e-10	1.15953e-19	-1.77318	-2.58223e-10	2.57257e-19	-1.64805	-2.58223e-10
23617163	chr18:23617163:G:A	0.000294817	-2.1903e-10	-0.0870717	5.61089e-19	-2.1903e-10	-0.196483	1.14126e-18	-2.1903e-10	-0.15824
23617215	chr18:23617215:T:C	2.04123e-05	-1.88345	-0.873833	4.21774e-20	-1.81596	-0.968521	3.08111e-19	-0.604332	-0.863335
23617442	chr18:23617442:C:T	0.000684657	-2.1903e-10	0.755492	1.19038e-18	-2.1903e-10	0.555669	2.65601e-18	-2.1903e-10	0.686455
23618357	chr18:23618357:C:T	0.000255633	-2.1903e-10	-0.229684	4.51114e-19	-2.1903e-10	-0.414641	1.12658e-18	-2.1903e-10	-0.171186
23618861	chr18:23618861:GGAA:G	6.1256e-05	-1.65837	-2.58223e-10	1.15283e-19	-1.77897	-2.58223e-10	2.55763e-19	-1.65387	-2.58223e-10
23619089	chr18:23619089:T:C	9.56623e-05	-2.1903e-10	-1.2126	2.0368e-19	-2.1903e-10	-1.20981	3.97907e-19	-2.1903e-10	-1.21191
23619219	chr18:23619219:A:C	0.000138181	-2.1903e-10	-0.84486	2.56068e-19	-2.1903e-10	-0.98092	5.77087e-19	-2.1903e-10	-0.840132
23620503	chr18:23620503:C:G	5.01804e-05	-0.645172	-1.21263	5.24755e-20	-1.36741	-1.1986	1.11136e-18	1.02463	-1.20941
23621005	chr18:23621005:G:A	9.6715e-05	-2.1903e-10	-1.20166	2.03961e-19	-2.1903e-10	-1.20843	4.00402e-19	-2.1903e-10	-1.20566
23621381	chr18:23621381:G:A	0.000111186	-2.1903e-10	-1.06222	2.18077e-19	-2.1903e-10	-1.14152	4.69155e-19	-2.1903e-10	-1.04719
23621439	chr18:23621439:TG:T	9.58854e-05	-2.1903e-10	-1.21027	2.04203e-19	-2.1903e-10	-1.20725	3.97855e-19	-2.1903e-10	-1.21204
23621441	chr18:23621441:G:C	9.59145e-05	-2.1903e-10	-1.20997	2.04293e-19	-2.1903e-10	-1.2068	3.97924e-19	-2.1903e-10	-1.21187
23621480	chr18:23621480:CAA:C	1.87252e-05	-1.68229	-1.16126	4.6038e-20	-1.48418	-1.21271	6.66538e-20	-1.8683	-1.13031
23622426	chr18:23622426:C:T	0.000110092	-2.1903e-10	-1.07211	2.33919e-19	-2.1903e-10	-1.07139	4.66487e-19	-2.1903e-10	-1.0529
23622839	chr18:23622839:T:C	2.42078e-05	-1.46218	-1.12457	4.2702e-20	-1.59765	-1.17446	1.43391e-19	-1.11998	-1.11257
23623469	chr18:23623469:T:C	0.000110432	-2.1903e-10	-1.06903	2.22926e-19	-2.1903e-10	-1.11952	4.59535e-19	-2.1903e-10	-1.06791
23623532	chr18:23623532:C:A	9.6033e-05	-2.1903e-10	-1.20873	2.11307e-19	-2.1903e-10	-1.17305	3.97718e-19	-2.1903e-10	-1.21238
23625602	chr18:23625602:G:A	2.49921e-05	-1.7172	-0.837663	5.22427e-20	-1.51827	-1.0522	1.21084e-19	-1.64398	-0.757667
23626288	chr18:23626288:T:G	5.81146e-05	-1.71101	-2.58223e-10	1.17473e-19	-1.76015	-2.58223e-10	2.49626e-19	-1.67816	-2.58223e-10
23626400	chr18:23626400:G:A	9.64878e-05	-2.1903e-10	-1.20401	2.08948e-19	-2.1903e-10	-1.18428	4.0179e-19	-2.1903e-10	-1.2022
23626794	chr18:23626794:C:G	9.70308e-05	-2.1903e-10	-1.1984	2.03332e-19	-2.1903e-10	-1.21152	4.09662e-19	-2.1903e-10	-1.18279
23626836	chr18:23626836:A:G	9.58836e-05	-2.1903e-10	-1.21029	2.0639e-19	-2.1903e-10	-1.19659	3.98936e-19	-2.1903e-10	-1.20933
23627684	chr18:23627684:A:G	9.56524e-05	-2.1903e-10	-1.21271	2.0959e-19	-2.1903e-10	-1.18121	3.98372e-19	-2.1903e-10	-1.21074
23628354	chr18:23628354:C:A	0.000340646	-2.1903e-10	0.0574186	5.12447e-19	-2.1903e-10	-0.287164	1.49478e-18	-2.1903e-10	0.111609
23628522	chr18:23628522:C:T	0.000119009	-2.1903e-10	-0.994227	2.47414e-19	-2.1903e-10	-1.0153	5.14538e-19	-2.1903e-10	-0.954857
23628734	chr18:23628734:T:C	3.25655e-05	-1.57041	-0.719762	5.09951e-20	-1.70316	-0.891476	2.09427e-19	-1.23898	-0.614768
23629054	chr18:23629054:G:A	0.000102851	-2.1903e-10	-1.14015	2.25809e-19	-2.1903e-10	-1.10667	4.27253e-19	-2.1903e-10	-1.14075
23629736	chr18:23629736:G:T	6.21231e-05	-1.76121	0.116901	1.11838e-19	-1.55482	-0.254483	2.86487e-19	-1.83787	0.297435
23629798	chr18:23629798:G:A	0.000131907	-2.1903e-10	-0.891331	2.885e-19	-2.1903e-10	-0.861669	5.17957e-19	-2.1903e-10	-0.948234
23630019	chr18:23630019:C:T	9.6598e-05	-2.1903e-10	-1.20287	2.04586e-19	-2.1903e-10	-1.20538	4.03396e-19	-2.1903e-10	-1.19821
23630024	chr18:23630024:G:A	2.89091e-05	-1.77871	-0.630563	4.04218e-20	-1.86863	-0.958361	1.8935e-19	-1.51339	-0.44114
23630398	chr18:23630398:C:G	0.000243424	-2.1903e-10	-0.278623	5.75741e-19	-2.1903e-10	-0.170704	9.69466e-19	-2.1903e-10	-0.321381
23630413	chr18:23630413:A:G	2.87891e-05	-1.51536	-0.898068	4.64729e-20	-1.65427	-1.03323	1.8786e-19	-1.16317	-0.799257
23630432	chr18:23630432:C:CA	2.70918e-05	-1.5242	-0.949993	4.46077e-20	-1.66143	-1.06703	1.72989e-19	-1.17146	-0.873444
23631890	chr18:23631890:G:A	5.03879e-05	-1.82402	-0.0296588	8.92505e-20	-1.66643	-0.368483	2.34966e-19	-1.87488	0.136194
23632412	chr18:23632412:A:G	0.000117103	-2.1903e-10	-1.01037	2.54663e-19	-2.1903e-10	-0.98642	4.64688e-19	-2.1903e-10	-1.05676
23633064	chr18:23633064:T:G	0.000106209	-2.1903e-10	-1.10802	2.50641e-19	-2.1903e-10	-1.00234	4.28895e-19	-2.1903e-10	-1.13691
23633087	chr18:23633087:CTA:C	0.00010153	-2.1903e-10	-1.15308	2.08871e-19	-2.1903e-10	-1.18465	4.23692e-19	-2.1903e-10	-1.14912
23633550	chr18:23633550:T:C	0.000109608	-1.07652	-2.58223e-10	1.29818e-19	-1.66023	-2.58223e-10	4.0171e-19	-1.2024	-2.58223e-10
23633567	chr18:23633567:T:C	0.000336313	-2.1903e-10	0.0446174	5.0699e-19	-2.1903e-10	-0.29787	1.4757e-18	-2.1903e-10	0.0987647
23634138	chr18:23634138:G:A	0.00012307	-2.1903e-10	-0.960671	2.45572e-19	-2.1903e-10	-1.02277	5.74469e-19	-2.1903e-10	-0.84468
23636458	chr18:23636458:G:A	0.000852427	0.974661	-2.58223e-10	3.36129e-19	-0.708868	-2.58223e-10	1.16331e-17	2.16348	-2.58223e-10
23636677	chr18:23636677:G:A	0.000129058	-2.1903e-10	-0.913162	2.92471e-19	-2.1903e-10	-0.847997	5.19608e-19	-2.1903e-10	-0.945052
23636753	chr18:23636753:T:TGATAAAGA	9.60836e-05	-2.1903e-10	-1.20821	2.11167e-19	-2.1903e-10	-1.17371	3.97732e-19	-2.1903e-10	-1.21235
23637056	chr18:23637056:T:TC	9.28077e-05	-1.2429	-2.58223e-10	1.41243e-19	-1.57588	-2.58223e-10	5.9119e-19	-0.815988	-2.58223e-10
23637277	chr18:23637277:T:C	0.00304029	2.24628	-2.58223e-10	7.04085e-18	2.33312	-2.58223e-10	2.63933e-17	2.98274	-2.58223e-10
23637317	chr18:23637317:A:G	9.56701e-05	-2.1903e-10	-1.21252	2.03095e-19	-2.1903e-10	-1.21269	3.97548e-19	-2.1903e-10	-1.21281
23637592	chr18:23637592:C:G	6.22533e-05	-1.64221	-2.58223e-10	2.02742e-19	-1.21443	-2.58223e-10	2.06695e-19	-1.86688	-2.58223e-10
23637624	chr18:23637624:C:T	6.1639e-05	-1.14689	-0.505236	1.6437e-19	-0.58002	-0.844222	2.2145e-19	-1.45339	-0.344538
23637944	chr18:23637944:T:C	0.000161413	-2.1903e-10	-0.689459	3.29824e-19	-2.1903e-10	-0.727802	6.83837e-19	-2.1903e-10	-0.670406
23638472	chr18:23638472:A:G	9.62199e-05	-2.1903e-10	-1.20679	2.07736e-19	-2.1903e-10	-1.1901	3.978e-19	-2.1903e-10	-1.21218
23639055	chr18:23639055:C:T	0.000136067	-2.1903e-10	-0.86028	2.79785e-19	-2.1903e-10	-0.892341	5.90856e-19	-2.1903e-10	-0.816553
23639340	chr18:23639340:A:G	3.09664e-05	-1.51086	-0.829662	8.49359e-20	-1.10232	-0.982141	9.72638e-20	-1.83411	-0.786588
23639341	chr18:23639341:G:A	9.57593e-05	-2.1903e-10	-1.21159	2.03743e-19	-2.1903e-10	-1.2095	3.97791e-19	-2.1903e-10	-1.2122
23639455	chr18:23639455:G:A	9.73053e-05	-2.1903e-10	-1.19557	2.08311e-19	-2.1903e-10	-1.18733	4.05785e-19	-2.1903e-10	-1.1923
23640260	chr18:23640260:T:G	9.78486e-05	-2.1903e-10	-1.19	2.09625e-19	-2.1903e-10	-1.18104	4.09583e-19	-2.1903e-10	-1.18299
23640370	chr18:23640370:G:T	5.19077e-05	-1.82396	-2.58223e-10	1.11169e-19	-1.81531	-2.58223e-10	2.17997e-19	-1.81365	-2.58223e-10
23640422	chr18:23640422:C:A	0.000127422	-2.1903e-10	-0.925918	2.43223e-19	-2.1903e-10	-1.03239	5.24436e-19	-2.1903e-10	-0.935803
23640524	chr18:23640524:T:C	5.31856e-05	-1.79964	-2.58223e-10	1.41784e-19	-1.57206	-2.58223e-10	2.46392e-19	-1.6912	-2.58223e-10
23640717	chr18:23640717:A:C	0.000114873	-2.1903e-10	-1.0296	2.2578e-19	-2.1903e-10	-1.1068	4.74404e-19	-2.1903e-10	-1.03607
23640973	chr18:23640973:C:T	1.95301e-05	-1.86679	-0.934675	4.45625e-20	-1.86534	-0.86413	8.28051e-20	-1.85507	-0.926562
23641010	chr18:23641010:A:G	9.74686e-05	-2.1903e-10	-1.1939	2.08732e-19	-2.1903e-10	-1.18531	4.06529e-19	-2.1903e-10	-1.19047
23641291	chr18:23641291:C:T	0.000109449	-2.1903e-10	-1.07797	2.14443e-19	-2.1903e-10	-1.15832	4.74627e-19	-2.1903e-10	-1.0356
23641927	chr18:23641927:G:A	0.000305482	-2.1903e-10	-0.0515341	4.7769e-19	-2.1903e-10	-0.357401	1.31199e-18	-2.1903e-10	-0.0188227
23642329	chr18:23642329:C:T	9.93287e-05	-2.1903e-10	-1.17499	2.03872e-19	-2.1903e-10	-1.20887	4.22888e-19	-2.1903e-10	-1.15102
23642952	chr18:23642952:G:T	9.59479e-05	-2.1903e-10	-1.20962	2.08889e-19	-2.1903e-10	-1.18456	3.97586e-19	-2.1903e-10	-1.21272
23642982	chr18:23642982:T:C	7.67834e-05	-1.43244	-2.58223e-10	1.45166e-19	-1.54848	-2.58223e-10	4.80682e-19	-1.02292	-2.58223e-10
23643966	chr18:23643966:A:C	9.61489e-05	-2.1903e-10	-1.20753	2.10085e-19	-2.1903e-10	-1.17885	3.97827e-19	-2.1903e-10	-1.21211
23644063	chr18:23644063:C:A	0.000103803	-2.1903e-10	-1.13093	2.16591e-19	-2.1903e-10	-1.14835	4.57838e-19	-2.1903e-10	-1.07161
23644155	chr18:23644155:T:C	0.000101809	-2.1903e-10	-1.15033	2.12636e-19	-2.1903e-10	-1.16678	4.27712e-19	-2.1903e-10	-1.13968
23644223	chr18:23644223:C:G	0.000103146	-2.1903e-10	-1.13728	2.17567e-19	-2.1903e-10	-1.14385	4.29303e-19	-2.1903e-10	-1.13596
23644381	chr18:23644381:C:T	0.00015003	-2.1903e-10	-0.762593	2.80437e-19	-2.1903e-10	-0.890011	6.14502e-19	-2.1903e-10	-0.777313
23644992	chr18:23644992:G:A	0.000114618	-2.1903e-10	-1.03182	2.30962e-19	-2.1903e-10	-1.08411	4.81261e-19	-2.1903e-10	-1.02172
23645336	chr18:23645336:G:C	9.64475e-05	-2.1903e-10	-1.20443	2.11625e-19	-2.1903e-10	-1.17154	3.98374e-19	-2.1903e-10	-1.21074
23645406	chr18:23645406:T:C	0.000107159	-2.1903e-10	-1.09912	2.20784e-19	-2.1903e-10	-1.12918	4.59323e-19	-2.1903e-10	-1.06837
23645569	chr18:23645569:A:G	0.000128951	-2.1903e-10	-0.913991	2.48179e-19	-2.1903e-10	-1.01221	5.28985e-19	-2.1903e-10	-0.927166
23646025	chr18:23646025:C:T	9.82179e-05	-2.1903e-10	-1.18624	2.03266e-19	-2.1903e-10	-1.21185	4.16468e-19	-2.1903e-10	-1.16632
23646607	chr18:23646607:A:T	0.000180329	-2.1903e-10	-0.578644	3.46674e-19	-2.1903e-10	-0.677977	7.68073e-19	-2.1903e-10	-0.554241
23646676	chr18:23646676:A:G	1.66286e-05	-1.88982	-1.07248	4.54425e-20	-1.72665	-0.983261	6.86464e-20	-1.86399	-1.10517
23646896	chr18:23646896:C:T	0.000120537	-2.1903e-10	-0.981472	2.44579e-19	-2.1903e-10	-1.02682	5.48048e-19	-2.1903e-10	-0.891762
23647241	chr18:23647241:C:T	0.000100088	-2.1903e-10	-1.16738	2.2611e-19	-2.1903e-10	-1.10534	4.08355e-19	-2.1903e-10	-1.18599
23647711	chr18:23647711:G:A	2.27316e-05	-1.44204	-1.20763	3.61252e-20	-1.74318	-1.1962	1.14227e-19	-1.24808	-1.21186
23647880	chr18:23647880:G:A	0.000153439	-2.1903e-10	-0.740121	2.81055e-19	-2.1903e-10	-0.887812	6.45945e-19	-2.1903e-10	-0.727411
23647965	chr18:23647965:C:CCCCCA	0.000274754	-2.1903e-10	-0.157552	4.3554e-19	-2.1903e-10	-0.449775	1.18232e-18	-2.1903e-10	-0.122893
23647966	chr18:23647966:TGGGATCTA:T	0.000272436	-2.1903e-10	-0.166022	4.32597e-19	-2.1903e-10	-0.456556	1.17211e-18	-2.1903e-10	-0.131565
23648048	chr18:23648048:A:G	9.60884e-05	-2.1903e-10	-1.20816	2.05814e-19	-2.1903e-10	-1.19939	3.9878e-19	-2.1903e-10	-1.20972
23648390	chr18:23648390:C:T	0.000214722	-2.1903e-10	-0.404082	4.05669e-19	-2.1903e-10	-0.520825	9.06352e-19	-2.1903e-10	-0.388698
23648683	chr18:23648683:G:T	1.88055e-05	-1.73978	-1.09949	3.43621e-20	-1.78839	-1.20101	7.24083e-20	-1.87125	-1.04455
23649031	chr18:23649031:C:T	9.37718e-05	-1.23256	-2.58223e-10	1.49282e-19	-1.52052	-2.58223e-10	6.65204e-19	-0.698033	-2.58223e-10
23649137	chr18:23649137:C:T	8.6086e-05	-1.31808	-2.58223e-10	1.41302e-19	-1.57546	-2.58223e-10	1.10198e-18	-0.193258	-2.58223e-10
23649345	chr18:23649345:A:G	1.95362e-05	-1.85894	-0.942214	4.45152e-20	-1.85818	-0.872352	8.27402e-20	-1.84877	-0.933647
23649811	chr18:23649811:C:T	0.000279024	-2.1903e-10	-0.142127	4.41512e-19	-2.1903e-10	-0.436157	1.2003e-18	-2.1903e-10	-0.1078
23649834	chr18:23649834:A:G	0.000260798	-2.1903e-10	-0.20968	4.16728e-19	-2.1903e-10	-0.493929	1.12075e-18	-2.1903e-10	-0.176372
23649878	chr18:23649878:C:T	8.74232e-05	-1.30267	-2.58223e-10	1.41505e-19	-1.57403	-2.58223e-10	6.05213e-19	-0.792545	-2.58223e-10
23650213	chr18:23650213:A:G	0.000123268	-2.1903e-10	-0.959062	2.44826e-19	-2.1903e-10	-1.02581	5.15425e-19	-2.1903e-10	-0.953135
23650431	chr18:23650431:A:T	0.000159432	-0.701806	-2.58223e-10	2.60921e-19	-0.962142	-2.58223e-10	5.33684e-19	-0.918321	-2.58223e-10
23650651	chr18:23650651:A:G	0.000114261	-2.1903e-10	-1.03494	2.48549e-19	-2.1903e-10	-1.01072	4.78493e-19	-2.1903e-10	-1.02748
23650766	chr18:23650766:A:G	0.000391893	-2.1903e-10	0.197564	5.94274e-19	-2.1903e-10	-0.139022	1.69328e-18	-2.1903e-10	0.236294
23650960	chr18:23650960:C:T	0.000283696	-2.1903e-10	-0.125524	4.4798e-19	-2.1903e-10	-0.421613	1.2212e-18	-2.1903e-10	-0.0905343
23652093	chr18:23652093:A:G	0.000314426	-2.1903e-10	-0.0226763	5.12452e-19	-2.1903e-10	-0.287156	1.37178e-18	-2.1903e-10	0.0257371
23652266	chr18:23652266:C:A	2.49674e-05	-1.53362	-1.02224	7.07643e-20	-1.31291	-0.954096	8.36723e-20	-1.73893	-1.03228
23652474	chr18:23652474:C:T	0.000107045	-2.1903e-10	-1.10018	2.18323e-19	-2.1903e-10	-1.14039	4.59863e-19	-2.1903e-10	-1.0672
23652523	chr18:23652523:G:A	1.94463e-05	-1.85245	-0.953317	4.42497e-20	-1.85163	-0.884878	8.25633e-20	-1.84031	-0.944253
23652584	chr18:23652584:A:G	9.78248e-05	-2.1903e-10	-1.19025	2.07459e-19	-2.1903e-10	-1.19143	4.04306e-19	-2.1903e-10	-1.19595
23652883	chr18:23652883:G:A	9.96532e-05	-2.1903e-10	-1.17173	2.04049e-19	-2.1903e-10	-1.208	4.24726e-19	-2.1903e-10	-1.14668
23653762	chr18:23653762:C:T	4.86364e-05	-1.88905	-2.58223e-10	1.12979e-19	-1.79916	-2.58223e-10	2.23014e-19	-1.79089	-2.58223e-10
23655246	chr18:23655246:G:A	5.98241e-05	-1.61858	-0.0634385	3.11655e-19	-0.917789	0.133325	1.69361e-19	-1.86517	-0.200919
23655303	chr18:23655303:G:A	1.8728e-05	-1.85604	-0.98737	4.24425e-20	-1.8547	-0.923514	7.94598e-20	-1.84505	-0.977822
23655309	chr18:23655309:C:T	0.000100947	-2.1903e-10	-1.15883	2.29257e-19	-2.1903e-10	-1.09152	4.11058e-19	-2.1903e-10	-1.17939
23656006	chr18:23656006:T:C	1.51367e-05	-1.85978	-1.19652	3.12685e-20	-1.892	-1.19176	6.52854e-20	-1.8564	-1.16296
23657996	chr18:23657996:C:T	0.000112562	-2.1903e-10	-1.04992	2.33055e-19	-2.1903e-10	-1.07509	5.07075e-19	-2.1903e-10	-0.969468
23659070	chr18:23659070:C:G	9.66856e-05	-2.1903e-10	-1.20196	2.03381e-19	-2.1903e-10	-1.21128	4.01038e-19	-2.1903e-10	-1.20407
23659205	chr18:23659205:C:T	9.85179e-05	-2.1903e-10	-1.18319	2.21177e-19	-2.1903e-10	-1.1274	4.03326e-19	-2.1903e-10	-1.19838
23659391	chr18:23659391:C:T	0.00013327	-2.1903e-10	-0.881048	2.38394e-19	-2.1903e-10	-1.05244	5.80254e-19	-2.1903e-10	-0.834661
23659599	chr18:23659599:T:C	9.66049e-05	-2.1903e-10	-1.2028	2.03928e-19	-2.1903e-10	-1.2086	4.12366e-19	-2.1903e-10	-1.17622
23659604	chr18:23659604:A:G	9.70398e-05	-2.1903e-10	-1.1983	2.09664e-19	-2.1903e-10	-1.18086	4.0242e-19	-2.1903e-10	-1.20063
23660160	chr18:23660160:T:G	0.000112006	-2.1903e-10	-1.05488	2.38836e-19	-2.1903e-10	-1.05059	4.70811e-19	-2.1903e-10	-1.04367
23660180	chr18:23660180:G:A	1.75752e-05	-1.71263	-1.1943	3.51374e-20	-1.76497	-1.20213	6.54413e-20	-1.85085	-1.16612
23660302	chr18:23660302:T:C	9.75182e-05	-2.1903e-10	-1.19339	2.07229e-19	-2.1903e-10	-1.19254	4.07181e-19	-2.1903e-10	-1.18887
23660587	chr18:23660587:C:T	9.96332e-05	-2.1903e-10	-1.17193	2.08705e-19	-2.1903e-10	-1.18544	4.17632e-19	-2.1903e-10	-1.16353
23660968	chr18:23660968:C:T	0.000110679	-2.1903e-10	-1.06679	2.20319e-19	-2.1903e-10	-1.13128	4.82407e-19	-2.1903e-10	-1.01934
23661104	chr18:23661104:T:A	0.000248054	-2.1903e-10	-0.25978	4.3404e-19	-2.1903e-10	-0.453226	1.09199e-18	-2.1903e-10	-0.202366
23661931	chr18:23661931:T:A	6.08371e-05	-1.66523	-2.58223e-10	1.36318e-19	-1.61137	-2.58223e-10	2.39472e-19	-1.71969	-2.58223e-10
23662449	chr18:23662449:G:A	0.000270661	-2.1903e-10	-0.172557	4.30383e-19	-2.1903e-10	-0.461685	1.16369e-18	-2.1903e-10	-0.138771
23662456	chr18:23662456:G:T	0.000101654	-2.1903e-10	-1.15185	2.0708e-19	-2.1903e-10	-1.19326	4.37033e-19	-2.1903e-10	-1.11812
23662475	chr18:23662475:C:G	9.89249e-05	-2.1903e-10	-1.17907	2.12279e-19	-2.1903e-10	-1.16846	4.13101e-19	-2.1903e-10	-1.17443
23662596	chr18:23662596:G:GGCGGGCA	0.000100411	-2.1903e-10	-1.16415	2.27103e-19	-2.1903e-10	-1.10096	4.09398e-19	-2.1903e-10	-1.18344
23662904	chr18:23662904:G:A	9.58697e-05	-2.1903e-10	-1.21044	2.04902e-19	-2.1903e-10	-1.20383	4.03679e-19	-2.1903e-10	-1.19751
23662927	chr18:23662927:C:T	0.000132943	-2.1903e-10	-0.883505	2.61431e-19	-2.1903e-10	-0.960192	5.56365e-19	-2.1903e-10	-0.876702
23663545	chr18:23663545:C:T	0.000250078	-2.1903e-10	-0.251652	4.639e-19	-2.1903e-10	-0.386693	1.02725e-18	-2.1903e-10	-0.263486
23663791	chr18:23663791:G:A	0.000141623	-2.1903e-10	-0.820259	2.8557e-19	-2.1903e-10	-0.871876	5.70705e-19	-2.1903e-10	-0.851254
23664027	chr18:23664027:C:T	0.000138019	-2.1903e-10	-0.846038	2.85213e-19	-2.1903e-10	-0.873127	6.00554e-19	-2.1903e-10	-0.800274
23664073	chr18:23664073:G:A	2.59114e-05	-1.69412	-0.824624	4.75498e-20	-1.80745	-0.857137	1.52206e-19	-1.34079	-0.832101
23664480	chr18:23664480:C:G	0.000101997	-2.1903e-10	-1.14848	2.07635e-19	-2.1903e-10	-1.19058	4.38535e-19	-2.1903e-10	-1.11469
23664575	chr18:23664575:C:A	1.8266e-05	-1.70656	-1.16182	3.52799e-20	-1.75022	-1.21283	6.83953e-20	-1.85131	-1.12151
23664580	chr18:23664580:T:C	0.000112349	-2.1903e-10	-1.05181	2.13621e-19	-2.1903e-10	-1.16216	4.83425e-19	-2.1903e-10	-1.01723
23665083	chr18:23665083:C:T	0.000102461	-2.1903e-10	-1.14395	2.07028e-19	-2.1903e-10	-1.19351	4.29965e-19	-2.1903e-10	-1.13442
23665318	chr18:23665318:G:A	9.56817e-05	-2.1903e-10	-1.2124	2.03748e-19	-2.1903e-10	-1.20948	3.9758e-19	-2.1903e-10	-1.21273
23665341	chr18:23665341:T:C	0.000116466	-2.1903e-10	-1.01583	2.48199e-19	-2.1903e-10	-1.01213	4.90037e-19	-2.1903e-10	-1.00365
23665516	chr18:23665516:C:T	1.76357e-05	-1.70086	-1.20264	3.58696e-20	-1.7534	-1.19307	6.48137e-20	-1.84644	-1.18017
23665807	chr18:23665807:A:G	0.000134646	-2.1903e-10	-0.870777	2.66699e-19	-2.1903e-10	-0.940241	5.64047e-19	-2.1903e-10	-0.862988
23666390	chr18:23666390:T:G	9.56957e-05	-2.1903e-10	-1.21225	2.07823e-19	-2.1903e-10	-1.18967	3.97824e-19	-2.1903e-10	-1.21212
23666627	chr18:23666627:C:T	3.5961e-05	-1.31599	-0.874998	1.08362e-19	-0.825966	-1.01492	1.02185e-19	-1.73904	-0.832304
23667396	chr18:23667396:G:A	9.81059e-05	-2.1903e-10	-1.18738	2.03655e-19	-2.1903e-10	-1.20994	4.17803e-19	-2.1903e-10	-1.16312
23667491	chr18:23667491:T:C	0.000120178	-2.1903e-10	-0.98445	2.22612e-19	-2.1903e-10	-1.12093	5.19121e-19	-2.1903e-10	-0.945988
23667584	chr18:23667584:C:T	0.000100241	-2.1903e-10	-1.16585	2.07528e-19	-2.1903e-10	-1.1911	4.11949e-19	-2.1903e-10	-1.17723
23667982	chr18:23667982:A:T	0.000261106	-2.1903e-10	-0.208499	4.16345e-19	-2.1903e-10	-0.494846	1.12297e-18	-2.1903e-10	-0.174396
23668406	chr18:23668406:A:G	9.6339e-05	-2.1903e-10	-1.20555	2.06011e-19	-2.1903e-10	-1.19843	4.02031e-19	-2.1903e-10	-1.2016
23668541	chr18:23668541:T:C	9.80273e-05	-2.1903e-10	-1.18818	2.08012e-19	-2.1903e-10	-1.18877	4.06371e-19	-2.1903e-10	-1.19086
23668559	chr18:23668559:C:T	0.000103086	-2.1903e-10	-1.13787	2.36353e-19	-2.1903e-10	-1.06104	4.18097e-19	-2.1903e-10	-1.16241
23668637	chr18:23668637:C:T	0.000133999	-2.1903e-10	-0.875591	2.57056e-19	-2.1903e-10	-0.977067	5.55634e-19	-2.1903e-10	-0.878016
23668676	chr18:23668676:G:A	0.000113297	-2.1903e-10	-1.04341	2.4146e-19	-2.1903e-10	-1.03966	4.75912e-19	-2.1903e-10	-1.03289
23668690	chr18:23668690:G:GA	0.00010085	-2.1903e-10	-1.15979	2.28919e-19	-2.1903e-10	-1.09299	4.10762e-19	-2.1903e-10	-1.18011
23669299	chr18:23669299:G:A	0.000112583	-2.1903e-10	-1.04973	2.36956e-19	-2.1903e-10	-1.05849	4.8259e-19	-2.1903e-10	-1.01896
23669451	chr18:23669451:C:T	9.56973e-05	-2.1903e-10	-1.21224	2.03068e-19	-2.1903e-10	-1.21282	3.97544e-19	-2.1903e-10	-1.21282
23669939	chr18:23669939:T:G	0.000101645	-2.1903e-10	-1.15194	2.30671e-19	-2.1903e-10	-1.08537	4.13475e-19	-2.1903e-10	-1.17353
23670610	chr18:23670610:T:C	0.00010784	-2.1903e-10	-1.09278	2.29017e-19	-2.1903e-10	-1.09256	4.53203e-19	-2.1903e-10	-1.08179
23670735	chr18:23670735:C:T	1.72164e-05	-1.74755	-1.18002	3.74774e-20	-1.85777	-1.04485	6.63855e-20	-1.80015	-1.2025
23670852	chr18:23670852:T:C	9.63125e-05	-2.1903e-10	-1.20583	2.12639e-19	-2.1903e-10	-1.16677	3.98113e-19	-2.1903e-10	-1.21139
23671046	chr18:23671046:A:C	9.64269e-05	-2.1903e-10	-1.20464	2.06431e-19	-2.1903e-10	-1.19639	3.99448e-19	-2.1903e-10	-1.20804
23671283	chr18:23671283:A:G	9.77656e-05	-2.1903e-10	-1.19085	2.05568e-19	-2.1903e-10	-1.20058	4.1026e-19	-2.1903e-10	-1.18133
23671356	chr18:23671356:C:T	0.000111974	-2.1903e-10	-1.05516	2.38388e-19	-2.1903e-10	-1.05246	4.68824e-19	-2.1903e-10	-1.0479
23671560	chr18:23671560:A:T	0.000116993	-2.1903e-10	-1.01132	2.79324e-19	-2.1903e-10	-0.893991	4.69832e-19	-2.1903e-10	-1.04575
23672121	chr18:23672121:T:C	9.56864e-05	-2.1903e-10	-1.21235	2.03609e-19	-2.1903e-10	-1.21016	3.98714e-19	-2.1903e-10	-1.20988
23672339	chr18:23672339:C:T	0.000155457	-2.1903e-10	-0.727058	3.81415e-19	-2.1903e-10	-0.582474	6.63533e-19	-2.1903e-10	-0.700547
23672436	chr18:23672436:G:A	9.70864e-05	-2.1903e-10	-1.19782	2.20171e-19	-2.1903e-10	-1.13196	3.99169e-19	-2.1903e-10	-1.20874
23672604	chr18:23672604:T:A	0.000103241	-2.1903e-10	-1.13636	2.22986e-19	-2.1903e-10	-1.11925	4.34158e-19	-2.1903e-10	-1.12472
23672628	chr18:23672628:A:G	9.35121e-05	-0.0300598	-1.20528	1.97154e-19	-0.0904319	-1.15194	2.02252e-19	-0.676123	-1.21249
23672763	chr18:23672763:G:A	0.000105328	-2.1903e-10	-1.11634	2.21597e-19	-2.1903e-10	-1.1255	4.50196e-19	-2.1903e-10	-1.08844
23673554	chr18:23673554:C:T	9.56405e-05	-2.1903e-10	-1.21283	2.05491e-19	-2.1903e-10	-1.20096	3.98587e-19	-2.1903e-10	-1.2102
23673901	chr18:23673901:T:C	2.13272e-05	-1.50167	-1.21177	4.64843e-20	-1.4749	-1.21234	1.19544e-19	-1.20696	-1.20748
23674723	chr18:23674723:A:C	9.60154e-05	-2.1903e-10	-1.20892	2.08988e-19	-2.1903e-10	-1.18408	3.97618e-19	-2.1903e-10	-1.21263
23674776	chr18:23674776:A:C	1.97861e-05	-1.57939	-1.20906	4.37555e-20	-1.53825	-1.2095	1.06684e-19	-1.32195	-1.2063
23675562	chr18:23675562:G:A	0.000233899	-2.1903e-10	-0.318538	4.05201e-19	-2.1903e-10	-0.52198	1.0258e-18	-2.1903e-10	-0.264893
23675696	chr18:23675696:A:G	0.000102281	-2.1903e-10	-1.1457	2.38125e-19	-2.1903e-10	-1.05356	4.13776e-19	-2.1903e-10	-1.1728
23676291	chr18:23676291:T:TC	0.000105181	-2.1903e-10	-1.11774	2.14114e-19	-2.1903e-10	-1.15985	4.34884e-19	-2.1903e-10	-1.12305
23676411	chr18:23676411:C:A	9.56727e-05	-2.1903e-10	-1.21249	2.06603e-19	-2.1903e-10	-1.19556	3.97902e-19	-2.1903e-10	-1.21192
23676541	chr18:23676541:C:T	9.57902e-05	-2.1903e-10	-1.21127	2.03114e-19	-2.1903e-10	-1.2126	4.03556e-19	-2.1903e-10	-1.19781
23676713	chr18:23676713:T:C	0.000181538	-2.1903e-10	-0.571963	4.27544e-19	-2.1903e-10	-0.468305	7.63472e-19	-2.1903e-10	-0.56025
23677223	chr18:23677223:A:G	9.56495e-05	-2.1903e-10	-1.21274	2.06156e-19	-2.1903e-10	-1.19773	3.98126e-19	-2.1903e-10	-1.21136
23677439	chr18:23677439:T:C	0.00017942	-2.1903e-10	-0.583697	3.94189e-19	-2.1903e-10	-0.549533	7.62824e-19	-2.1903e-10	-0.561099
23677531	chr18:23677531:C:A	2.21514e-05	-1.48803	-1.1875	4.68991e-20	-1.47478	-1.20359	1.26803e-19	-1.18555	-1.16995
23677624	chr18:23677624:T:C	3.03599e-05	-1.14907	-1.21124	9.18397e-20	-0.806604	-1.19971	8.06919e-20	-1.61367	-1.19382
23677671	chr18:23677671:T:C	3.22833e-05	-1.17629	-1.12259	1.11719e-19	-0.822136	-0.988242	8.07442e-20	-1.63767	-1.16917
23678335	chr18:23678335:T:C	1.83792e-05	-1.64938	-1.21283	4.042e-20	-1.61438	-1.21266	9.48062e-20	-1.43392	-1.21237
23678668	chr18:23678668:G:A	9.56517e-05	-2.1903e-10	-1.21271	2.06205e-19	-2.1903e-10	-1.19749	3.98096e-19	-2.1903e-10	-1.21143
23678860	chr18:23678860:G:A	0.000278471	-2.1903e-10	-0.144112	5.28016e-19	-2.1903e-10	-0.257235	1.16018e-18	-2.1903e-10	-0.141797
23679173	chr18:23679173:A:G	0.000109793	-2.1903e-10	-1.07483	2.33508e-19	-2.1903e-10	-1.07314	4.50278e-19	-2.1903e-10	-1.08826
23680046	chr18:23680046:T:C	2.21983e-05	-1.48447	-1.18894	4.71013e-20	-1.47105	-1.20301	1.27413e-19	-1.17798	-1.17271
23680219	chr18:23680219:T:C	2.09447e-05	-1.52704	-1.2045	4.44797e-20	-1.51925	-1.21208	1.1821e-19	-1.23166	-1.194
23680703	chr18:23680703:G:A	9.56407e-05	-2.1903e-10	-1.21283	2.05527e-19	-2.1903e-10	-1.20079	3.98597e-19	-2.1903e-10	-1.21017
23680764	chr18:23680764:G:T	9.64501e-05	-2.1903e-10	-1.2044	2.05651e-19	-2.1903e-10	-1.20018	4.0029e-19	-2.1903e-10	-1.20594
23682053	chr18:23682053:A:G	0.000116398	-1.78124	0.764833	5.57934e-19	-1.20293	1.0008	3.64066e-19	-1.89486	0.594066
23682289	chr18:23682289:G:T	0.000112685	-1.04883	-2.58223e-10	3.34677e-19	-0.713195	-2.58223e-10	7.19221e-19	-0.619957	-2.58223e-10
23682464	chr18:23682464:A:G	0.000127101	-2.1903e-10	-0.928444	2.91933e-19	-2.1903e-10	-0.849838	5.40072e-19	-2.1903e-10	-0.906424
23682503	chr18:23682503:T:C	0.000180681	-2.1903e-10	-0.576695	4.24466e-19	-2.1903e-10	-0.47553	7.61224e-19	-2.1903e-10	-0.563199
23682861	chr18:23682861:T:C	0.000141872	-2.1903e-10	-0.818501	2.92658e-19	-2.1903e-10	-0.847357	5.68082e-19	-2.1903e-10	-0.85586
23682940	chr18:23682940:G:A	6.87731e-05	-0.570263	-0.972351	8.30583e-20	-1.09707	-1.00975	6.38189e-19	0.227054	-0.966546
23683249	chr18:23683249:G:A	9.56825e-05	-2.1903e-10	-1.21239	2.03065e-19	-2.1903e-10	-1.21284	3.97538e-19	-2.1903e-10	-1.21283
23683372	chr18:23683372:C:T	0.000108165	-2.1903e-10	-1.08976	2.19485e-19	-2.1903e-10	-1.13508	4.56104e-19	-2.1903e-10	-1.0754
23683926	chr18:23683926:C:T	0.000152429	-2.1903e-10	-0.746727	3.40423e-19	-2.1903e-10	-0.696172	5.88768e-19	-2.1903e-10	-0.820094
23684659	chr18:23684659:G:C	0.000985775	1.12	-2.58223e-10	4.86725e-18	1.96392	-2.58223e-10	3.51432e-18	0.966475	-2.58223e-10
23685001	chr18:23685001:G:T	4.42694e-05	-1.3839	-0.599235	6.72557e-20	-1.68407	-0.633785	3.09834e-19	-0.855501	-0.606587
23685075	chr18:23685075:G:A	3.37406e-05	-1.18119	-1.07354	5.01129e-20	-1.53275	-1.07934	2.49551e-19	-0.600711	-1.07775
23685307	chr18:23685307:C:T	0.000197182	-2.1903e-10	-0.4893	3.84853e-19	-2.1903e-10	-0.573501	8.31712e-19	-2.1903e-10	-0.47464
23685403	chr18:23685403:T:G	4.90906e-05	-1.87976	-2.58223e-10	1.04663e-19	-1.87561	-2.58223e-10	4.38902e-19	-1.11385	-2.58223e-10
23685476	chr18:23685476:C:T	9.63582e-05	-2.1903e-10	-1.20535	2.12014e-19	-2.1903e-10	-1.16971	3.98225e-19	-2.1903e-10	-1.21111
23685600	chr18:23685600:G:C	0.000103816	-2.1903e-10	-1.13081	2.32565e-19	-2.1903e-10	-1.07719	4.23649e-19	-2.1903e-10	-1.14922
23685867	chr18:23685867:G:A	8.97133e-05	-1.27681	-2.58223e-10	2.55516e-19	-0.983076	-2.58223e-10	5.39297e-19	-0.90786	-2.58223e-10
23687281	chr18:23687281:T:C	1.98281e-05	-1.84092	-0.945406	4.25488e-20	-1.82923	-0.946483	9.49177e-20	-1.68771	-0.957404
23687368	chr18:23687368:G:A	0.000105359	-2.1903e-10	-1.11606	2.15911e-19	-2.1903e-10	-1.15149	4.4236e-19	-2.1903e-10	-1.106
23687382	chr18:23687382:TTTC:T	0.000213996	-2.1903e-10	-0.40747	4.93815e-19	-2.1903e-10	-0.324201	8.66395e-19	-2.1903e-10	-0.433785
23687416	chr18:23687416:A:T	1.9937e-05	-1.85096	-0.929886	4.31537e-20	-1.83845	-0.923145	9.48465e-20	-1.70907	-0.936795
23687475	chr18:23687475:G:C	0.000144971	-2.1903e-10	-0.796891	3.22759e-19	-2.1903e-10	-0.749457	5.92095e-19	-2.1903e-10	-0.81446
23688093	chr18:23688093:A:G	1.96985e-05	-1.84436	-0.948529	4.22543e-20	-1.83338	-0.949277	9.41434e-20	-1.69275	-0.960556
23688236	chr18:23688236:C:T	2.19533e-05	-1.8338	-0.85071	4.75418e-20	-1.8194	-0.845357	1.06042e-19	-1.67498	-0.859305
23689762	chr18:23689762:C:A	0.000164743	-2.1903e-10	-0.66904	3.22868e-19	-2.1903e-10	-0.74912	6.94728e-19	-2.1903e-10	-0.654605
23690024	chr18:23690024:G:T	0.000227481	-2.1903e-10	-0.346361	4.3813e-19	-2.1903e-10	-0.443846	9.67789e-19	-2.1903e-10	-0.323112
23690160	chr18:23690160:A:G	0.000113821	-2.1903e-10	-1.0388	2.46914e-19	-2.1903e-10	-1.01732	4.82591e-19	-2.1903e-10	-1.01896
23690470	chr18:23690470:C:A	2.67803e-05	-1.49558	-0.990183	4.43955e-20	-1.7393	-0.993924	1.72911e-19	-1.04508	-1.00027
23690756	chr18:23690756:G:A	0.000106701	-2.1903e-10	-1.10339	2.18283e-19	-2.1903e-10	-1.14057	4.46125e-19	-2.1903e-10	-1.09753
23691560	chr18:23691560:C:T	9.69684e-05	-2.1903e-10	-1.19904	2.05963e-19	-2.1903e-10	-1.19867	4.04515e-19	-2.1903e-10	-1.19544
23691710	chr18:23691710:T:C	0.000174518	-2.1903e-10	-0.611401	3.80554e-19	-2.1903e-10	-0.584733	6.94297e-19	-2.1903e-10	-0.655226
23692590	chr18:23692590:A:G	0.000133155	-2.1903e-10	-0.881913	2.65619e-19	-2.1903e-10	-0.944298	5.59394e-19	-2.1903e-10	-0.871271
23692607	chr18:23692607:C:T	3.60971e-05	-1.89099	-0.296227	7.44151e-20	-1.89284	-0.32386	1.56397e-19	-1.82366	-0.322066
23692708	chr18:23692708:A:G	0.000203631	-2.1903e-10	-0.457117	4.9953e-19	-2.1903e-10	-0.312694	7.79536e-19	-2.1903e-10	-0.539427
23692874	chr18:23692874:A:C	1.87856e-05	-1.80433	-1.036	4.19445e-20	-1.67704	-1.11297	7.29604e-20	-1.8943	-1.01391
23693058	chr18:23693058:A:T	0.000168266	-2.1903e-10	-0.647878	4.1592e-19	-2.1903e-10	-0.495869	6.49829e-19	-2.1903e-10	-0.721416
23693997	chr18:23693997:CT:C	0.000134169	-2.1903e-10	-0.874325	3.15433e-19	-2.1903e-10	-0.772417	5.29348e-19	-2.1903e-10	-0.92648
23694408	chr18:23694408:G:C	0.000176625	-2.1903e-10	-0.599397	3.87248e-19	-2.1903e-10	-0.567297	7.01684e-19	-2.1903e-10	-0.644643
23694775	chr18:23694775:A:T	1.79765e-05	-1.89039	-0.993975	3.71739e-20	-1.88957	-1.02119	7.78794e-20	-1.82682	-1.01614
23695207	chr18:23695207:T:C	1.85775e-05	-1.88866	-0.962816	3.83438e-20	-1.88792	-0.991851	8.07532e-20	-1.82019	-0.98654
23695479	chr18:23695479:T:A	0.000171576	-2.1903e-10	-0.628401	3.75884e-19	-2.1903e-10	-0.597082	6.8228e-19	-2.1903e-10	-0.672687
23696523	chr18:23696523:C:T	0.000260336	-2.1903e-10	-0.211454	5.07872e-19	-2.1903e-10	-0.296131	1.11991e-18	-2.1903e-10	-0.177121
23696569	chr18:23696569:C:T	1.97814e-05	-1.79872	-0.989966	4.42835e-20	-1.66468	-1.07107	7.67882e-20	-1.89466	-0.962415
23697161	chr18:23697161:C:A	0.000133011	-2.1903e-10	-0.882996	3.12317e-19	-2.1903e-10	-0.782344	5.24814e-19	-2.1903e-10	-0.935082
23697630	chr18:23697630:C:T	9.58465e-05	-2.1903e-10	-1.21068	2.03499e-19	-2.1903e-10	-1.2107	3.97728e-19	-2.1903e-10	-1.21236
23697880	chr18:23697880:A:G	0.000174783	-2.1903e-10	-0.609879	3.41995e-19	-2.1903e-10	-0.691566	7.39262e-19	-2.1903e-10	-0.592473
23697927	chr18:23697927:C:T	0.000281635	-2.1903e-10	-0.132815	6.53348e-19	-2.1903e-10	-0.0442514	1.1266e-18	-2.1903e-10	-0.171166
23697973	chr18:23697973:A:G	0.000105251	-2.1903e-10	-1.11708	2.17109e-19	-2.1903e-10	-1.14596	4.45445e-19	-2.1903e-10	-1.09905
23698639	chr18:23698639:T:A	0.000102393	-2.1903e-10	-1.1446	2.21535e-19	-2.1903e-10	-1.12578	4.22703e-19	-2.1903e-10	-1.15146
23698686	chr18:23698686:C:A	0.000244466	-2.1903e-10	-0.274351	5.30174e-19	-2.1903e-10	-0.253157	9.70269e-19	-2.1903e-10	-0.320552
23698687	chr18:23698687:T:G	0.000244466	-2.1903e-10	-0.274351	5.30174e-19	-2.1903e-10	-0.253157	9.70269e-19	-2.1903e-10	-0.320552
23698832	chr18:23698832:C:T	0.000134564	-2.1903e-10	-0.871386	3.02545e-19	-2.1903e-10	-0.814132	5.81994e-19	-2.1903e-10	-0.831665
23699115	chr18:23699115:T:C	2.09546e-05	-1.78564	-0.945424	4.69297e-20	-1.64115	-1.03656	8.0643e-20	-1.895	-0.913095
23699325	chr18:23699325:AC:A	0.000137829	-2.1903e-10	-0.847416	2.73723e-19	-2.1903e-10	-0.914246	5.80523e-19	-2.1903e-10	-0.834197
23699926	chr18:23699926:T:C	1.94525e-05	-1.8806	-0.924858	4.00435e-20	-1.87895	-0.957445	8.56867e-20	-1.79744	-0.949986
23701097	chr18:23701097:C:T	1.95677e-05	-1.8028	-0.996743	4.3449e-20	-1.6721	-1.08267	7.60609e-20	-1.89411	-0.972481
23701204	chr18:23701204:T:C	1.93095e-05	-1.88052	-0.932308	3.97596e-20	-1.87923	-0.964279	8.51467e-20	-1.79658	-0.95717
23702718	chr18:23702718:C:CTG	1.53979e-05	-1.8803	-1.1589	3.26397e-20	-1.87513	-1.1657	6.84747e-20	-1.79826	-1.1734
23702825	chr18:23702825:C:T	0.000280329	-2.1903e-10	-0.137462	6.43705e-19	-2.1903e-10	-0.0591214	1.22545e-18	-2.1903e-10	-0.087066
23703820	chr18:23703820:A:C	0.000453476	-2.1903e-10	0.343516	1.07868e-18	-2.1903e-10	0.457128	2.02191e-18	-2.1903e-10	0.41367
23704304	chr18:23704304:A:G	0.00010096	-2.1903e-10	-1.1587	2.08823e-19	-2.1903e-10	-1.18487	4.21931e-19	-2.1903e-10	-1.15328
23705170	chr18:23705170:C:T	5.20639e-05	-1.82095	-2.58223e-10	1.88626e-19	-1.2866	-2.58223e-10	2.00976e-19	-1.89494	-2.58223e-10
23706522	chr18:23706522:G:T	0.000171581	-2.1903e-10	-0.628369	3.22355e-19	-2.1903e-10	-0.750708	7.37588e-19	-2.1903e-10	-0.59474
23706711	chr18:23706711:G:A	0.000139383	-2.1903e-10	-0.836198	2.7748e-19	-2.1903e-10	-0.900614	5.83588e-19	-2.1903e-10	-0.828931
23706806	chr18:23706806:C:T	0.000247705	-2.1903e-10	-0.261188	4.75705e-19	-2.1903e-10	-0.361564	1.05222e-18	-2.1903e-10	-0.23947
23706984	chr18:23706984:A:T	1.89898e-05	-1.81754	-1.01199	4.18147e-20	-1.69821	-1.0949	7.49581e-20	-1.89275	-0.988451
23707095	chr18:23707095:A:G	9.76695e-05	-2.1903e-10	-1.19184	2.22993e-19	-2.1903e-10	-1.11922	4.00783e-19	-2.1903e-10	-1.20471
23707144	chr18:23707144:T:G	1.66301e-05	-1.76665	-1.19556	4.33503e-20	-1.60416	-1.15289	6.06155e-20	-1.89452	-1.19905
23707682	chr18:23707682:G:A	0.000219761	-2.1903e-10	-0.380887	4.18313e-19	-2.1903e-10	-0.490131	9.50316e-19	-2.1903e-10	-0.341331
23707725	chr18:23707725:C:A	0.000310403	-2.1903e-10	-0.0355547	7.15276e-19	-2.1903e-10	0.0463065	1.36011e-18	-2.1903e-10	0.0171924
23707786	chr18:23707786:G:A	8.68e-05	-0.224859	-1.08496	1.03407e-19	-0.904008	-0.983679	7.85429e-19	0.59319	-1.12509
23708226	chr18:23708226:C:T	0.000305375	-2.1903e-10	-0.0518852	7.04496e-19	-2.1903e-10	0.0311202	1.33606e-18	-2.1903e-10	-0.000644799
23708402	chr18:23708402:T:C	1.98607e-05	-1.81132	-0.973366	4.35118e-20	-1.68804	-1.06529	7.8012e-20	-1.89365	-0.947616
23708557	chr18:23708557:G:T	0.000138583	-2.1903e-10	-0.84196	2.75304e-19	-2.1903e-10	-0.908485	5.82384e-19	-2.1903e-10	-0.830997
23708691	chr18:23708691:T:C	3.95476e-05	-1.12464	-0.971278	6.6069e-20	-1.49745	-0.838215	2.58726e-19	-0.61467	-1.02769
23709020	chr18:23709020:G:T	0.000200232	-2.1903e-10	-0.47395	4.5323e-19	-2.1903e-10	-0.409962	8.7816e-19	-2.1903e-10	-0.420297
23709315	chr18:23709315:T:C	1.53613e-05	-1.87234	-1.16923	3.26584e-20	-1.86574	-1.17452	6.90354e-20	-1.78071	-1.18279
23709670	chr18:23709670:C:T	0.000292253	-2.1903e-10	-0.0958048	6.71187e-19	-2.1903e-10	-0.0173145	1.29224e-18	-2.1903e-10	-0.0339939
23710115	chr18:23710115:T:G	0.000159421	-2.1903e-10	-0.701878	3.02243e-19	-2.1903e-10	-0.81513	6.83425e-19	-2.1903e-10	-0.67101
23710362	chr18:23710362:A:G	1.66335e-05	-1.76648	-1.19553	4.33754e-20	-1.60397	-1.1525	6.06151e-20	-1.89456	-1.19902
23710383	chr18:23710383:GC:G	1.91131e-05	-1.80509	-1.01796	4.24351e-20	-1.6787	-1.09969	7.43767e-20	-1.8943	-0.994682
23710525	chr18:23710525:A:G	9.5642e-05	-2.1903e-10	-1.21281	2.03668e-19	-2.1903e-10	-1.20987	3.97546e-19	-2.1903e-10	-1.21282
23710723	chr18:23710723:G:A	1.65641e-05	-1.82703	-1.13916	3.7613e-20	-1.71245	-1.18656	6.54063e-20	-1.89062	-1.12689
23711392	chr18:23711392:T:C	4.91315e-05	-1.87892	-2.58223e-10	1.13861e-19	-1.79139	-2.58223e-10	2.38178e-19	-1.72511	-2.58223e-10
23711441	chr18:23711441:C:G	1.61477e-05	-1.79683	-1.19481	3.25974e-20	-1.82948	-1.21265	8.47128e-20	-1.57048	-1.18838
23711548	chr18:23711548:A:G	0.000143952	-2.1903e-10	-0.803944	3.90485e-19	-2.1903e-10	-0.558973	5.56648e-19	-2.1903e-10	-0.876193
23712058	chr18:23712058:G:A	1.74832e-05	-1.8383	-1.07389	3.32342e-20	-1.86436	-1.15842	8.99177e-20	-1.64485	-1.05438
23713820	chr18:23713820:T:TGTTTG	0.000184794	-2.1903e-10	-0.554185	3.97682e-19	-2.1903e-10	-0.540709	7.38587e-19	-2.1903e-10	-0.593386
23714058	chr18:23714058:T:C	0.00014016	-2.1903e-10	-0.830641	3.03498e-19	-2.1903e-10	-0.810988	5.64862e-19	-2.1903e-10	-0.861544
23714381	chr18:23714381:G:A	3.82216e-05	-1.10164	-1.02839	6.24766e-20	-1.4825	-0.909069	2.52798e-19	-0.588099	-1.07744
23714903	chr18:23714903:A:G	0.000227373	-2.1903e-10	-0.346834	4.37757e-19	-2.1903e-10	-0.444699	9.65945e-19	-2.1903e-10	-0.325019
23715215	chr18:23715215:G:A	0.000103423	-2.1903e-10	-1.1346	2.11574e-19	-2.1903e-10	-1.17179	4.27816e-19	-2.1903e-10	-1.13943
23715912	chr18:23715912:C:T	1.92737e-05	-1.80067	-1.01401	4.29527e-20	-1.67087	-1.09539	7.47618e-20	-1.89441	-0.989408
23716401	chr18:23716401:C:T	1.57069e-05	-1.81626	-1.20306	3.98452e-20	-1.67468	-1.16667	6.06352e-20	-1.88752	-1.20573
23716465	chr18:23716465:G:A	0.000292972	-2.1903e-10	-0.0933487	6.72073e-19	-2.1903e-10	-0.0159954	1.28472e-18	-2.1903e-10	-0.0398331
23716527	chr18:23716527:C:A	0.000161353	-2.1903e-10	-0.689833	3.51932e-19	-2.1903e-10	-0.662924	6.4277e-19	-2.1903e-10	-0.732338
23716598	chr18:23716598:C:A	0.000105269	-2.1903e-10	-1.11691	2.15393e-19	-2.1903e-10	-1.1539	4.40165e-19	-2.1903e-10	-1.11098
23716812	chr18:23716812:T:A	2.074e-05	-1.77292	-0.968446	4.64417e-20	-1.62714	-1.06102	7.83389e-20	-1.8947	-0.942384
23717764	chr18:23717764:T:G	0.000113946	-1.0377	-2.58223e-10	2.43366e-19	-1.0318	-2.58223e-10	2.82153e-19	-1.55568	-2.58223e-10
23717906	chr18:23717906:C:T	2.17298e-05	-1.7631	-0.931638	4.85643e-20	-1.61159	-1.03189	8.14742e-20	-1.89416	-0.903683
23718286	chr18:23718286:T:C	1.705e-05	-1.73438	-1.2029	4.58595e-20	-1.53387	-1.16691	6.03266e-20	-1.89276	-1.20559
23718526	chr18:23718526:C:A	0.000388461	-2.1903e-10	0.188766	8.543e-19	-2.1903e-10	0.223921	1.73948e-18	-2.1903e-10	0.263217
23718783	chr18:23718783:C:T	0.000230146	-2.1903e-10	-0.334713	5.2536e-19	-2.1903e-10	-0.262278	1.00645e-18	-2.1903e-10	-0.283937
23718785	chr18:23718785:T:G	9.65392e-05	-2.1903e-10	-1.20348	2.14557e-19	-2.1903e-10	-1.15778	3.98268e-19	-2.1903e-10	-1.211
23719218	chr18:23719218:G:A	9.15494e-05	-1.25655	-2.58223e-10	1.82878e-19	-1.31754	-2.58223e-10	5.60251e-19	-0.869741	-2.58223e-10
23720548	chr18:23720548:G:A	0.000233838	-2.1903e-10	-0.318798	5.33115e-19	-2.1903e-10	-0.247625	1.02503e-18	-2.1903e-10	-0.265652
23721346	chr18:23721346:G:A	9.64926e-05	-2.1903e-10	-1.20396	2.16631e-19	-2.1903e-10	-1.14817	3.98178e-19	-2.1903e-10	-1.21123
23722047	chr18:23722047:C:T	0.000148073	-2.1903e-10	-0.775719	2.92281e-19	-2.1903e-10	-0.848645	6.22269e-19	-2.1903e-10	-0.764754
23722127	chr18:23722127:A:G	1.78158e-05	-1.68887	-1.20447	4.86048e-20	-1.47138	-1.17126	6.07909e-20	-1.88399	-1.2067
23722490	chr18:23722490:T:C	0.000154366	-2.1903e-10	-0.7341	2.93371e-19	-2.1903e-10	-0.844923	6.61489e-19	-2.1903e-10	-0.703632
23722581	chr18:23722581:A:G	9.82485e-05	-2.1903e-10	-1.18593	2.05057e-19	-2.1903e-10	-1.20307	4.06542e-19	-2.1903e-10	-1.19044
23722758	chr18:23722758:C:T	0.000233179	-2.1903e-10	-0.321622	4.48167e-19	-2.1903e-10	-0.421196	9.9083e-19	-2.1903e-10	-0.299583
23723472	chr18:23723472:A:T	0.000115335	-1.02558	-2.58223e-10	4.94674e-19	-0.322462	-2.58223e-10	4.27609e-19	-1.13992	-2.58223e-10
23723728	chr18:23723728:G:T	1.93747e-05	-1.75257	-1.05688	4.53831e-20	-1.5843	-1.12692	7.14534e-20	-1.89354	-1.03554
23723882	chr18:23723882:A:T	0.000113128	-2.1903e-10	-1.0449	2.42926e-19	-2.1903e-10	-1.0336	4.75695e-19	-2.1903e-10	-1.03335
23723883	chr18:23723883:A:T	0.00036979	-2.1903e-10	0.139509	8.76795e-19	-2.1903e-10	0.249912	1.65506e-18	-2.1903e-10	0.213466
23723975	chr18:23723975:C:T	0.000226971	-2.1903e-10	-0.348602	5.16679e-19	-2.1903e-10	-0.27894	9.93988e-19	-2.1903e-10	-0.296401
23724246	chr18:23724246:T:C	0.000119583	-2.1903e-10	-0.989417	2.93729e-19	-2.1903e-10	-0.843704	4.69268e-19	-2.1903e-10	-1.04695
23724815	chr18:23724815:G:A	0.000149425	-2.1903e-10	-0.766631	3.25039e-19	-2.1903e-10	-0.742417	5.98332e-19	-2.1903e-10	-0.803981
23725040	chr18:23725040:A:C	0.000217576	-2.1903e-10	-0.39088	4.94568e-19	-2.1903e-10	-0.322677	9.51893e-19	-2.1903e-10	-0.339673
23725402	chr18:23725402:C:T	2.04138e-05	-1.76209	-0.99512	4.68817e-20	-1.59819	-1.08055	7.61888e-20	-1.89436	-0.970556
23725561	chr18:23725561:G:T	0.00010284	-2.1903e-10	-1.14025	2.11553e-19	-2.1903e-10	-1.17189	4.29797e-19	-2.1903e-10	-1.13481
23726092	chr18:23726092:C:T	0.000222505	-2.1903e-10	-0.368476	4.2906e-19	-2.1903e-10	-0.464765	9.44779e-19	-2.1903e-10	-0.347175
23726168	chr18:23726168:A:G	1.91912e-05	-1.87715	-0.941822	3.99932e-20	-1.8698	-0.96785	8.42272e-20	-1.79572	-0.96889
23726608	chr18:23726608:A:C	0.000402698	-2.1903e-10	0.224762	9.34594e-19	-2.1903e-10	0.31375	1.77575e-18	-2.1903e-10	0.283852
23726951	chr18:23726951:T:C	9.57107e-05	-2.1903e-10	-1.2121	2.03183e-19	-2.1903e-10	-1.21226	3.98631e-19	-2.1903e-10	-1.21009
23727069	chr18:23727069:G:A	4.90519e-05	-1.88055	-2.58223e-10	1.11842e-19	-1.80928	-2.58223e-10	2.39418e-19	-1.71991	-2.58223e-10
23727468	chr18:23727468:G:A	2.02873e-05	-1.76461	-0.998824	4.65417e-20	-1.60266	-1.08336	7.58759e-20	-1.89452	-0.974506
23727838	chr18:23727838:T:G	9.59122e-05	-2.1903e-10	-1.20999	2.03358e-19	-2.1903e-10	-1.21139	3.98155e-19	-2.1903e-10	-1.21129
23728003	chr18:23728003:G:A	0.000106839	-2.1903e-10	-1.1021	2.32269e-19	-2.1903e-10	-1.07847	4.39898e-19	-2.1903e-10	-1.11158
23728014	chr18:23728014:G:A	0.000102139	-2.1903e-10	-1.14709	2.15177e-19	-2.1903e-10	-1.1549	4.49105e-19	-2.1903e-10	-1.09087
23729562	chr18:23729562:C:T	0.000217231	-2.1903e-10	-0.392467	4.18533e-19	-2.1903e-10	-0.489606	9.26133e-19	-2.1903e-10	-0.367108
23729747	chr18:23729747:G:A	9.77343e-05	-2.1903e-10	-1.19117	2.06179e-19	-2.1903e-10	-1.19762	4.04382e-19	-2.1903e-10	-1.19577
23730609	chr18:23730609:C:T	0.000337661	-2.1903e-10	0.0486153	8.73615e-19	-2.1903e-10	0.246278	1.22379e-18	-2.1903e-10	-0.0884154
23730684	chr18:23730684:A:T	0.000362613	-2.1903e-10	0.119909	9.44415e-19	-2.1903e-10	0.324203	1.30922e-18	-2.1903e-10	-0.0209377
23731793	chr18:23731793:G:A	2.72059e-05	-1.83404	-0.63595	4.70613e-20	-1.86158	-0.813328	1.43133e-19	-1.63932	-0.595035
23731797	chr18:23731797:A:G	1.65625e-05	-1.86612	-1.10016	3.89427e-20	-1.68927	-1.175	6.7704e-20	-1.88993	-1.09305
23731985	chr18:23731985:A:C	5.14019e-05	-1.83375	-2.58223e-10	1.44684e-19	-1.55181	-2.58223e-10	2.01069e-19	-1.89448	-2.58223e-10
23732088	chr18:23732088:G:A	1.92726e-05	-1.87869	-0.936055	3.9911e-20	-1.87303	-0.966678	8.46275e-20	-1.79857	-0.961293
23732178	chr18:23732178:A:G	0.000109477	-0.580499	-0.497217	3.32265e-19	0.137168	-0.857597	7.2761e-19	-0.246554	-0.361806
23732356	chr18:23732356:C:T	0.000155302	-2.1903e-10	-0.728054	3.44501e-19	-2.1903e-10	-0.684264	6.71974e-19	-2.1903e-10	-0.687906
23732544	chr18:23732544:G:A	1.71868e-05	-1.7521	-1.17719	4.16376e-20	-1.59105	-1.2063	6.26083e-20	-1.8933	-1.16793
23732755	chr18:23732755:T:C	5.12268e-05	-1.83716	-2.58223e-10	1.79501e-19	-1.33618	-2.58223e-10	2.01278e-19	-1.89344	-2.58223e-10
23732782	chr18:23732782:C:T	2.03336e-05	-1.71086	-1.05029	5.91533e-20	-1.49636	-0.949874	7.02422e-20	-1.88905	-1.05712
23733480	chr18:23733480:T:TACTC	1.68007e-05	-1.87168	-1.08032	3.5208e-20	-1.86385	-1.10124	7.45899e-20	-1.78567	-1.10045
23733499	chr18:23733499:C:T	0.000105448	-2.1903e-10	-1.11521	2.2218e-19	-2.1903e-10	-1.12288	4.39123e-19	-2.1903e-10	-1.11335
23733542	chr18:23733542:C:T	0.000253343	-2.1903e-10	-0.238682	5.83299e-19	-2.1903e-10	-0.157662	1.1109e-18	-2.1903e-10	-0.185201
23733912	chr18:23733912:A:C	5.10663e-05	-1.8403	-2.58223e-10	1.25657e-19	-1.69281	-2.58223e-10	2.01926e-19	-1.89023	-2.58223e-10
23734351	chr18:23734351:G:A	9.6589e-05	-2.1903e-10	-1.20296	2.07676e-19	-2.1903e-10	-1.19038	3.98719e-19	-2.1903e-10	-1.20987
23734466	chr18:23734466:G:A	0.000112833	-2.1903e-10	-1.04752	2.47991e-19	-2.1903e-10	-1.01297	4.62181e-19	-2.1903e-10	-1.06217
23734541	chr18:23734541:C:T	2.03647e-05	-1.78914	-0.970481	4.58766e-20	-1.63987	-1.06054	7.80919e-20	-1.8947	-0.945536
23735733	chr18:23735733:A:G	2.04639e-05	-1.62839	-1.12637	5.97585e-20	-1.38734	-1.04872	6.63191e-20	-1.86866	-1.13499
23735856	chr18:23735856:C:T	0.0002067	-2.1903e-10	-0.442156	3.95495e-19	-2.1903e-10	-0.546224	8.92961e-19	-2.1903e-10	-0.403583
23735988	chr18:23735988:G:C	0.000164588	-2.1903e-10	-0.669982	2.81787e-19	-2.1903e-10	-0.88521	7.27665e-19	-2.1903e-10	-0.608285
23736554	chr18:23736554:A:G	4.89864e-05	-1.8866	0.00471374	1.03498e-19	-1.89406	0.00725071	2.32903e-19	-1.80027	0.0527646
23736858	chr18:23736858:G:A	9.67261e-05	-2.1903e-10	-1.20154	2.05436e-19	-2.1903e-10	-1.20123	3.99501e-19	-2.1903e-10	-1.20791
23736980	chr18:23736980:T:G	3.68682e-05	-1.20871	-0.957365	1.42502e-19	-0.609448	-0.95756	8.02154e-20	-1.88121	-0.932195
23737629	chr18:23737629:C:T	9.73783e-05	-2.1903e-10	-1.19482	2.04898e-19	-2.1903e-10	-1.20385	4.02196e-19	-2.1903e-10	-1.20119
23737774	chr18:23737774:T:C	9.58082e-05	-2.1903e-10	-1.21108	2.03708e-19	-2.1903e-10	-1.20968	3.97922e-19	-2.1903e-10	-1.21187
23738658	chr18:23738658:G:A	0.000102535	-1.14322	-2.58223e-10	3.93078e-19	-0.552355	-2.58223e-10	2.33439e-19	-1.7452	-2.58223e-10
23739463	chr18:23739463:G:A	4.88616e-05	-1.88443	-2.58223e-10	1.11341e-19	-1.81377	-2.58223e-10	2.35794e-19	-1.73517	-2.58223e-10
23739612	chr18:23739612:T:G	9.80095e-05	-2.1903e-10	-1.18836	2.06867e-19	-2.1903e-10	-1.19428	4.11403e-19	-2.1903e-10	-1.17855
23739979	chr18:23739979:G:A	1.5747e-05	-1.82994	-1.18684	3.70542e-20	-1.71587	-1.19811	6.27016e-20	-1.86851	-1.19123
23740656	chr18:23740656:G:C	9.74342e-05	-2.1903e-10	-1.19425	2.04107e-19	-2.1903e-10	-1.20772	4.04154e-19	-2.1903e-10	-1.19633
23740840	chr18:23740840:G:C	0.0001772	-2.1903e-10	-0.596147	3.59842e-19	-2.1903e-10	-0.640696	7.21526e-19	-2.1903e-10	-0.616758
23741019	chr18:23741019:C:T	0.000101842	-2.1903e-10	-1.15	2.15905e-19	-2.1903e-10	-1.15153	4.27e-19	-2.1903e-10	-1.14134
23741130	chr18:23741130:G:A	5.50288e-05	-1.76557	-2.58223e-10	2.17235e-19	-1.14538	-2.58223e-10	2.01387e-19	-1.8929	-2.58223e-10
23741167	chr18:23741167:G:A	0.000191693	-2.1903e-10	-0.517531	3.88107e-19	-2.1903e-10	-0.565081	8.10694e-19	-2.1903e-10	-0.500236
23741216	chr18:23741216:C:T	0.000111217	-2.1903e-10	-1.06195	2.29382e-19	-2.1903e-10	-1.09097	4.63662e-19	-2.1903e-10	-1.05897
23741359	chr18:23741359:C:A	0.000208323	-2.1903e-10	-0.434337	4.46462e-19	-2.1903e-10	-0.425007	8.2701e-19	-2.1903e-10	-0.480309
23741361	chr18:23741361:G:T	0.000208002	-2.1903e-10	-0.435876	4.45769e-19	-2.1903e-10	-0.42656	8.25771e-19	-2.1903e-10	-0.481808
23741364	chr18:23741364:T:TA	0.00020754	-2.1903e-10	-0.438103	4.44778e-19	-2.1903e-10	-0.428787	8.2398e-19	-2.1903e-10	-0.48398
23741721	chr18:23741721:G:A	0.000167672	-2.1903e-10	-0.651419	3.41264e-19	-2.1903e-10	-0.693704	7.06912e-19	-2.1903e-10	-0.637219
23741751	chr18:23741751:G:A	1.98038e-05	-1.5773	-1.21026	5.76686e-20	-1.2684	-1.20324	6.14506e-20	-1.86994	-1.20995
23741776	chr18:23741776:A:G	9.9268e-05	-2.1903e-10	-1.1756	2.07326e-19	-2.1903e-10	-1.19207	4.10387e-19	-2.1903e-10	-1.18102
23743843	chr18:23743843:T:A	0.000161916	-2.1903e-10	-0.686351	3.50065e-19	-2.1903e-10	-0.668243	6.49655e-19	-2.1903e-10	-0.721685
23744102	chr18:23744102:A:G	1.67098e-05	-1.75034	-1.2071	4.48541e-20	-1.51262	-1.21033	6.01149e-20	-1.89486	-1.20701
23744228	chr18:23744228:T:C	0.000107778	-2.1903e-10	-1.09335	2.21926e-19	-2.1903e-10	-1.12402	4.46145e-19	-2.1903e-10	-1.09748
23744570	chr18:23744570:A:G	0.000107067	-2.1903e-10	-1.09997	2.27584e-19	-2.1903e-10	-1.09884	4.56259e-19	-2.1903e-10	-1.07507
23744594	chr18:23744594:G:A	1.63785e-05	-1.77029	-1.20717	4.37582e-20	-1.54842	-1.19927	6.01574e-20	-1.89357	-1.20759
23744711	chr18:23744711:G:A	0.000176083	-2.1903e-10	-0.602472	3.81257e-19	-2.1903e-10	-0.582888	7.04842e-19	-2.1903e-10	-0.640152
23744930	chr18:23744930:A:G	0.000110962	-2.1903e-10	-1.06424	2.29545e-19	-2.1903e-10	-1.09026	4.67711e-19	-2.1903e-10	-1.05027
23745092	chr18:23745092:C:T	0.00020878	-2.1903e-10	-0.432143	4.57734e-19	-2.1903e-10	-0.400074	8.34001e-19	-2.1903e-10	-0.471891
23745274	chr18:23745274:G:A	1.68028e-05	-1.74353	-1.20835	4.51691e-20	-1.50371	-1.21223	6.02761e-20	-1.89495	-1.20424
23745326	chr18:23745326:T:C	0.000163586	-2.1903e-10	-0.676087	3.37825e-19	-2.1903e-10	-0.703833	6.71865e-19	-2.1903e-10	-0.688069
23745798	chr18:23745798:T:C	9.68733e-05	-2.1903e-10	-1.20002	2.05683e-19	-2.1903e-10	-1.20003	4.02759e-19	-2.1903e-10	-1.19979
23745940	chr18:23745940:T:C	0.000170008	-2.1903e-10	-0.637578	3.71976e-19	-2.1903e-10	-0.607532	6.77818e-19	-2.1903e-10	-0.679247
23746764	chr18:23746764:T:A	0.000797224	0.90771	-2.58223e-10	6.10021e-19	-0.112868	-2.58223e-10	1.32428e-18	-0.00950184	-2.58223e-10
23747123	chr18:23747123:T:G	0.00016315	-2.1903e-10	-0.678758	3.53563e-19	-2.1903e-10	-0.658299	7.0576e-19	-2.1903e-10	-0.638851
23747680	chr18:23747680:CATA:C	0.000159225	-2.1903e-10	-0.703105	3.44898e-19	-2.1903e-10	-0.683114	6.88162e-19	-2.1903e-10	-0.664101
23747744	chr18:23747744:A:G	0.000182955	-2.1903e-10	-0.564187	3.9994e-19	-2.1903e-10	-0.535046	7.26337e-19	-2.1903e-10	-0.610112
23748124	chr18:23748124:G:T	0.000143283	0.084115	-0.892721	6.06917e-19	0.821296	-0.939265	6.05537e-19	0.0651492	-0.85716
23748189	chr18:23748189:A:G	0.000193278	-2.1903e-10	-0.509297	3.92903e-19	-2.1903e-10	-0.552799	7.83636e-19	-2.1903e-10	-0.534181
23748473	chr18:23748473:G:C	9.61491e-05	-2.1903e-10	-1.20753	2.04671e-19	-2.1903e-10	-1.20496	4.03626e-19	-2.1903e-10	-1.19764
23748570	chr18:23748570:G:A	9.58609e-05	-2.1903e-10	-1.21053	2.03286e-19	-2.1903e-10	-1.21175	3.97615e-19	-2.1903e-10	-1.21264
23748707	chr18:23748707:A:G	4.83478e-05	-1.89501	-2.58223e-10	1.02759e-19	-1.89398	-2.58223e-10	2.01112e-19	-1.89426	-2.58223e-10
23748938	chr18:23748938:G:A	0.000111107	-0.041959	-1.02098	4.69196e-19	0.686528	-1.06187	4.64136e-19	-0.0658682	-0.99208
23750282	chr18:23750282:G:A	0.000116068	-2.1903e-10	-1.01925	2.33012e-19	-2.1903e-10	-1.07527	4.78872e-19	-2.1903e-10	-1.02669
23750591	chr18:23750591:G:A	0.000112878	-1.04712	-2.58223e-10	4.76283e-19	-0.360349	-2.58223e-10	7.32818e-19	-0.601228	-2.58223e-10
23750851	chr18:23750851:A:T	0.000114056	-2.1903e-10	-1.03673	2.29619e-19	-2.1903e-10	-1.08994	4.70746e-19	-2.1903e-10	-1.04381
23750891	chr18:23750891:C:T	0.000100237	-2.1903e-10	-1.16589	2.07763e-19	-2.1903e-10	-1.18996	4.14686e-19	-2.1903e-10	-1.17061
23751365	chr18:23751365:C:T	0.000170008	-2.1903e-10	-0.637578	3.71976e-19	-2.1903e-10	-0.607532	6.77818e-19	-2.1903e-10	-0.679247
23751546	chr18:23751546:C:A	0.00013212	-0.518756	-0.370959	4.11815e-19	0.258814	-0.764602	8.53976e-19	-0.223995	-0.224228
23752253	chr18:23752253:G:A	9.88099e-05	-2.1903e-10	-1.18023	2.08278e-19	-2.1903e-10	-1.18749	4.09222e-19	-2.1903e-10	-1.18387
23752396	chr18:23752396:A:G	0.000170084	-2.1903e-10	-0.637133	3.72157e-19	-2.1903e-10	-0.607047	6.78094e-19	-2.1903e-10	-0.67884
23752782	chr18:23752782:T:G	0.000102632	-2.1903e-10	-1.14228	2.13359e-19	-2.1903e-10	-1.16339	4.26428e-19	-2.1903e-10	-1.14268
23752857	chr18:23752857:C:T	9.90993e-05	-2.1903e-10	-1.1773	2.06203e-19	-2.1903e-10	-1.1975	4.10276e-19	-2.1903e-10	-1.1813
23753554	chr18:23753554:T:C	0.000219995	0.208978	-0.588801	9.83301e-19	1.04761	-0.683055	9.2754e-19	0.156956	-0.522546
23754352	chr18:23754352:T:C	0.000162631	-2.1903e-10	-0.681939	3.56877e-19	-2.1903e-10	-0.648972	6.49938e-19	-2.1903e-10	-0.72125
23754468	chr18:23754468:C:T	0.000104382	-2.1903e-10	-1.12537	2.16455e-19	-2.1903e-10	-1.14898	4.33476e-19	-2.1903e-10	-1.12629
23754686	chr18:23754686:A:G	0.000161264	-2.1903e-10	-0.690382	3.33029e-19	-2.1903e-10	-0.718134	6.61746e-19	-2.1903e-10	-0.703244
23755828	chr18:23755828:G:A	9.61792e-05	-2.1903e-10	-1.20721	2.04636e-19	-2.1903e-10	-1.20513	3.98351e-19	-2.1903e-10	-1.21079
23756034	chr18:23756034:T:G	0.000116337	-2.1903e-10	-1.01693	2.33254e-19	-2.1903e-10	-1.07423	4.8018e-19	-2.1903e-10	-1.02396
23756371	chr18:23756371:AT:A	0.000187265	-2.1903e-10	-0.540902	3.79494e-19	-2.1903e-10	-0.587523	7.66936e-19	-2.1903e-10	-0.555723
23757306	chr18:23757306:G:C	0.000145327	-2.1903e-10	-0.794443	2.997e-19	-2.1903e-10	-0.823581	5.93132e-19	-2.1903e-10	-0.812709
23757838	chr18:23757838:T:G	5.31987e-05	-1.79939	-2.58223e-10	1.91293e-19	-1.27256	-2.58223e-10	2.01228e-19	-1.89369	-2.58223e-10
23758099	chr18:23758099:G:A	4.94572e-05	-1.87232	-2.58223e-10	1.04063e-19	-1.88137	-2.58223e-10	4.66228e-19	-1.05345	-2.58223e-10
23758259	chr18:23758259:G:T	0.000127719	-2.1903e-10	-0.92359	2.76787e-19	-2.1903e-10	-0.903115	5.19687e-19	-2.1903e-10	-0.944899
23758312	chr18:23758312:C:T	0.000115843	-0.335694	-0.6855	9.9002e-19	1.23286	-0.861499	1.82817e-19	-1.36473	-0.624912
23759346	chr18:23759346:A:G	6.31739e-05	-1.62754	-2.58223e-10	1.31635e-19	-1.64633	-2.58223e-10	3.30959e-19	-1.39613	-2.58223e-10
23759505	chr18:23759505:C:T	0.000134029	-2.1903e-10	-0.875371	2.58662e-19	-2.1903e-10	-0.970838	5.73926e-19	-2.1903e-10	-0.845625
23759700	chr18:23759700:G:C	0.000109015	-2.1903e-10	-1.08194	2.4709e-19	-2.1903e-10	-1.01661	4.45629e-19	-2.1903e-10	-1.09864
23759798	chr18:23759798:T:C	9.56483e-05	-2.1903e-10	-1.21275	2.03391e-19	-2.1903e-10	-1.21123	3.97547e-19	-2.1903e-10	-1.21281
23759974	chr18:23759974:A:G	0.000145532	-2.1903e-10	-0.793029	3.17757e-19	-2.1903e-10	-0.765075	5.86823e-19	-2.1903e-10	-0.823402
23760077	chr18:23760077:C:T	6.38554e-05	-0.786493	-0.830312	2.23387e-19	-0.0972871	-1.02017	3.82111e-19	-0.514682	-0.737733
23760149	chr18:23760149:A:G	0.000155262	-2.1903e-10	-0.728312	3.09898e-19	-2.1903e-10	-0.790118	6.85597e-19	-2.1903e-10	-0.667836
23761286	chr18:23761286:G:A	5.80942e-05	-0.70107	-1.01029	2.21675e-19	0.0154069	-1.14055	3.40808e-19	-0.418402	-0.948406
23761423	chr18:23761423:G:A	0.000100618	-2.1903e-10	-1.16209	2.14169e-19	-2.1903e-10	-1.1596	4.23773e-19	-2.1903e-10	-1.14893
23762679	chr18:23762679:A:G	9.75643e-05	-2.1903e-10	-1.19291	2.03996e-19	-2.1903e-10	-1.20826	4.10737e-19	-2.1903e-10	-1.18017
23762743	chr18:23762743:G:A	0.00014618	-2.1903e-10	-0.78859	3.06653e-19	-2.1903e-10	-0.800646	5.9813e-19	-2.1903e-10	-0.804318
23762865	chr18:23762865:T:A	1.74683e-05	-1.84204	-1.071	3.70627e-20	-1.8411	-1.07265	7.81937e-20	-1.75965	-1.07929
23763175	chr18:23763175:A:T	0.000197128	0.0480363	-0.537611	8.68388e-19	0.884121	-0.643844	8.40095e-19	0.00541387	-0.470025
23764952	chr18:23764952:A:G	9.73789e-05	-2.1903e-10	-1.19482	2.06541e-19	-2.1903e-10	-1.19586	4.05482e-19	-2.1903e-10	-1.19305
23765132	chr18:23765132:G:A	0.000120809	-2.1903e-10	-0.979216	2.6172e-19	-2.1903e-10	-0.959085	4.93246e-19	-2.1903e-10	-0.997117
23765353	chr18:23765353:G:A	0.000111129	-2.1903e-10	-1.06274	2.39684e-19	-2.1903e-10	-1.04704	4.55499e-19	-2.1903e-10	-1.07673
23765449	chr18:23765449:T:C	0.000120815	-2.1903e-10	-0.979166	2.6174e-19	-2.1903e-10	-0.959012	4.93265e-19	-2.1903e-10	-0.997079
23765960	chr18:23765960:G:T	0.000287727	0.197879	-0.309292	1.26298e-18	1.02886	-0.413999	1.24267e-18	0.162296	-0.235401
23766840	chr18:23766840:G:A	6.83809e-05	-0.776853	-0.77148	2.35764e-19	-0.0853529	-0.978178	4.12197e-19	-0.502234	-0.674391
23766912	chr18:23766912:C:G	6.65806e-05	-0.749787	-0.825226	2.36542e-19	-0.0490957	-1.01114	4.03082e-19	-0.469441	-0.729545
23767676	chr18:23767676:T:C	5.9718e-05	-0.740137	-0.943656	2.19111e-19	-0.039536	-1.09725	3.55214e-19	-0.461621	-0.863784
23767727	chr18:23767727:T:C	6.17856e-05	-0.693925	-0.955832	2.31143e-19	0.0218509	-1.10518	3.6876e-19	-0.410312	-0.877669
23767881	chr18:23767881:T:A	5.60537e-05	-0.637647	-1.10947	2.23572e-19	0.0739202	-1.19055	3.2945e-19	-0.338727	-1.06198
23768071	chr18:23768071:C:T	0.000109734	-2.1903e-10	-1.07536	2.35793e-19	-2.1903e-10	-1.06341	4.45281e-19	-2.1903e-10	-1.09942
23768072	chr18:23768072:G:A	9.60504e-05	-2.1903e-10	-1.20855	2.04892e-19	-2.1903e-10	-1.20388	4.03322e-19	-2.1903e-10	-1.19839
23768548	chr18:23768548:A:T	5.0212e-05	-0.714233	-1.14294	2.00223e-19	-0.0227403	-1.20419	2.90385e-19	-0.424305	-1.10261
23769007	chr18:23769007:C:T	0.000169895	-1.53426	0.896014	4.87841e-19	-1.53376	1.19739	1.3989e-18	-0.779841	0.825154
23769087	chr18:23769087:G:A	0.000102332	-2.1903e-10	-1.1452	2.22358e-19	-2.1903e-10	-1.12207	4.15814e-19	-2.1903e-10	-1.16789
23769867	chr18:23769867:T:C	0.000160289	-2.1903e-10	-0.696449	3.12386e-19	-2.1903e-10	-0.782124	7.1568e-19	-2.1903e-10	-0.624893
23769939	chr18:23769939:A:C	0.00010354	-2.1903e-10	-1.13346	2.19379e-19	-2.1903e-10	-1.13556	4.21515e-19	-2.1903e-10	-1.15427
23770471	chr18:23770471:G:A	8.88343e-05	-1.68227	0.395616	2.04406e-19	-1.50868	0.302422	3.29623e-19	-1.83754	0.437367
23770748	chr18:23770748:G:A	0.000170059	-1.88264	1.24536	5.16773e-19	-1.87797	1.59921	9.08855e-19	-1.54205	1.15611
23771802	chr18:23771802:G:C	0.000110318	-1.03951	-0.030556	8.76217e-19	0.158879	0.0903728	2.62358e-19	-1.50229	-0.126125
23772110	chr18:23772110:C:T	0.000191631	-2.1903e-10	-0.517855	4.03647e-19	-2.1903e-10	-0.525821	7.97539e-19	-2.1903e-10	-0.516595
23772479	chr18:23772479:A:C	9.56594e-05	-2.1903e-10	-1.21263	2.07367e-19	-2.1903e-10	-1.19187	3.99429e-19	-2.1903e-10	-1.20809
23772924	chr18:23772924:C:G	0.000100802	-2.1903e-10	-1.16026	2.1393e-19	-2.1903e-10	-1.16071	4.12331e-19	-2.1903e-10	-1.1763
23773387	chr18:23773387:C:T	0.000541731	0.387358	0.133985	2.29648e-18	1.2334	-0.0206246	2.3109e-18	0.32259	0.224676
23773404	chr18:23773404:A:G	0.00016772	-2.1903e-10	-0.651131	3.28079e-19	-2.1903e-10	-0.733107	7.01298e-19	-2.1903e-10	-0.645193
23773713	chr18:23773713:C:T	0.000112726	-2.1903e-10	-1.04846	2.70347e-19	-2.1903e-10	-0.926656	4.48159e-19	-2.1903e-10	-1.09298
23775008	chr18:23775008:T:TA	9.68718e-05	-2.1903e-10	-1.20004	2.05139e-19	-2.1903e-10	-1.20267	4.00045e-19	-2.1903e-10	-1.20655
23775036	chr18:23775036:A:G	9.68003e-05	-2.1903e-10	-1.20078	2.05006e-19	-2.1903e-10	-1.20332	3.9984e-19	-2.1903e-10	-1.20706
23775212	chr18:23775212:A:G	0.00046127	0.369947	-0.0093885	2.02599e-18	1.21282	-0.125365	1.96184e-18	0.290048	0.0934661
23775620	chr18:23775620:C:T	0.000156924	-2.1903e-10	-0.717662	3.25636e-19	-2.1903e-10	-0.740582	6.56291e-19	-2.1903e-10	-0.711522
23776748	chr18:23776748:T:G	9.60449e-05	-2.1903e-10	-1.20861	2.03622e-19	-2.1903e-10	-1.2101	3.97931e-19	-2.1903e-10	-1.21185
23777134	chr18:23777134:T:C	0.000145771	-2.1903e-10	-0.791388	3.18316e-19	-2.1903e-10	-0.763316	5.87765e-19	-2.1903e-10	-0.8218
23777210	chr18:23777210:A:G	0.000133228	-2.1903e-10	-0.881364	2.57838e-19	-2.1903e-10	-0.974031	5.7035e-19	-2.1903e-10	-0.851876
23777254	chr18:23777254:A:C	0.000146184	-2.1903e-10	-0.788558	3.19197e-19	-2.1903e-10	-0.760554	5.89337e-19	-2.1903e-10	-0.819127
23777726	chr18:23777726:G:A	0.000148743	-2.1903e-10	-0.771209	3.2491e-19	-2.1903e-10	-0.742814	5.98892e-19	-2.1903e-10	-0.803044
23777748	chr18:23777748:G:T	0.000159198	-2.1903e-10	-0.703276	3.47617e-19	-2.1903e-10	-0.675261	6.38455e-19	-2.1903e-10	-0.739075
23777946	chr18:23777946:C:A	9.56554e-05	-2.1903e-10	-1.21267	2.09101e-19	-2.1903e-10	-1.18355	3.98222e-19	-2.1903e-10	-1.21112
23778149	chr18:23778149:G:T	6.96533e-05	-1.5299	-2.58223e-10	2.26234e-19	-1.10479	-2.58223e-10	2.06714e-19	-1.86679	-2.58223e-10
23778709	chr18:23778709:A:G	9.76617e-05	-2.1903e-10	-1.19192	2.0718e-19	-2.1903e-10	-1.19277	4.06608e-19	-2.1903e-10	-1.19028
23779338	chr18:23779338:A:C	9.66985e-05	-2.1903e-10	-1.20183	2.04796e-19	-2.1903e-10	-1.20435	3.99605e-19	-2.1903e-10	-1.20765
23779434	chr18:23779434:G:A	0.000167046	-2.1903e-10	-0.655158	3.27144e-19	-2.1903e-10	-0.73596	6.98372e-19	-2.1903e-10	-0.649375
23779444	chr18:23779444:A:G	0.000263415	-2.1903e-10	-0.199697	5.06385e-19	-2.1903e-10	-0.299065	1.19054e-18	-2.1903e-10	-0.115963
23779757	chr18:23779757:T:C	0.000370706	-2.1903e-10	0.141982	6.76272e-19	-2.1903e-10	-0.00976717	1.69748e-18	-2.1903e-10	0.238776
23779970	chr18:23779970:C:T	0.000161901	-2.1903e-10	-0.68644	3.49983e-19	-2.1903e-10	-0.668476	6.50919e-19	-2.1903e-10	-0.719741
23780776	chr18:23780776:A:G	0.00019908	-2.1903e-10	-0.479719	3.85566e-19	-2.1903e-10	-0.571648	8.98904e-19	-2.1903e-10	-0.39695
23781060	chr18:23781060:A:G	0.000138584	-2.1903e-10	-0.841948	3.02361e-19	-2.1903e-10	-0.81474	5.59514e-19	-2.1903e-10	-0.871057
23781575	chr18:23781575:G:A	9.59732e-05	-2.1903e-10	-1.20936	2.0357e-19	-2.1903e-10	-1.21035	3.97819e-19	-2.1903e-10	-1.21213
23781715	chr18:23781715:G:A	9.56817e-05	-2.1903e-10	-1.2124	2.0716e-19	-2.1903e-10	-1.19287	3.99822e-19	-2.1903e-10	-1.20711
23782972	chr18:23782972:C:T	5.28092e-05	-1.80674	-2.58223e-10	1.03756e-19	-1.88432	-2.58223e-10	2.07175e-19	-1.86456	-2.58223e-10
23783385	chr18:23783385:G:A	9.82258e-05	-2.1903e-10	-1.18616	2.06587e-19	-2.1903e-10	-1.19564	4.14326e-19	-2.1903e-10	-1.17147
23785219	chr18:23785219:A:G	9.89187e-05	-2.1903e-10	-1.17913	2.23633e-19	-2.1903e-10	-1.11636	4.05278e-19	-2.1903e-10	-1.19355
23785457	chr18:23785457:C:T	0.00015487	-1.87685	1.146	4.68478e-19	-1.87007	1.49319	8.43493e-19	-1.51717	1.05659
23785889	chr18:23785889:A:G	1.83371e-05	-1.71311	-1.15139	4.91833e-20	-1.45878	-1.17203	6.46419e-20	-1.89378	-1.13548
23786027	chr18:23786027:T:C	7.96083e-05	-1.39631	-2.58223e-10	3.28496e-19	-0.731837	-2.58223e-10	2.03392e-19	-1.88299	-2.58223e-10
23786084	chr18:23786084:T:C	0.00079205	-2.1903e-10	0.901199	1.65158e-18	-2.1903e-10	0.883127	4.0232e-18	-2.1903e-10	1.10171
23786389	chr18:23786389:G:A	9.5909e-05	-2.1903e-10	-1.21003	2.09251e-19	-2.1903e-10	-1.18283	3.97558e-19	-2.1903e-10	-1.21279
23786617	chr18:23786617:G:C	4.89979e-05	-1.88165	-2.58223e-10	1.1396e-19	-1.79051	-2.58223e-10	2.07928e-19	-1.86093	-2.58223e-10
23787668	chr18:23787668:G:A	8.69547e-05	-0.962618	-0.345421	2.28073e-19	-0.34644	-0.750255	5.59184e-19	-0.675489	-0.196159
23788665	chr18:23788665:T:G	0.00010379	-2.1903e-10	-1.13105	2.10396e-19	-2.1903e-10	-1.17737	4.36296e-19	-2.1903e-10	-1.1198
23788943	chr18:23788943:C:T	9.21953e-05	-1.8923	0.642786	2.64385e-19	-1.8867	0.937746	4.63003e-19	-1.6271	0.566704
23788959	chr18:23788959:T:C	0.000147834	-2.1903e-10	-0.777336	3.63703e-19	-2.1903e-10	-0.630024	5.89689e-19	-2.1903e-10	-0.81853
23789010	chr18:23789010:T:C	0.000124971	-2.1903e-10	-0.945343	2.57156e-19	-2.1903e-10	-0.976677	5.09748e-19	-2.1903e-10	-0.96421
23789417	chr18:23789417:C:G	0.000101818	-2.1903e-10	-1.15024	2.12224e-19	-2.1903e-10	-1.16872	4.21136e-19	-2.1903e-10	-1.15517
23790151	chr18:23790151:G:C	0.000117237	-0.540921	-0.468308	3.6879e-19	0.218725	-0.83486	7.63062e-19	-0.228274	-0.332512
23791002	chr18:23791002:T:C	0.000186693	-2.1903e-10	-0.54396	3.73308e-19	-2.1903e-10	-0.603959	8.1123e-19	-2.1903e-10	-0.499574
23791088	chr18:23791088:C:T	2.11797e-05	-1.51197	-1.20842	6.2024e-20	-1.20074	-1.1981	7.03099e-20	-1.74076	-1.20445
23791458	chr18:23791458:A:G	0.000168605	-2.1903e-10	-0.645869	3.37956e-19	-2.1903e-10	-0.703446	7.36532e-19	-2.1903e-10	-0.596173
23791842	chr18:23791842:C:T	0.000192879	-2.1903e-10	-0.511364	3.84135e-19	-2.1903e-10	-0.575367	8.3943e-19	-2.1903e-10	-0.465403
23791852	chr18:23791852:G:A	0.000214253	-2.1903e-10	-0.406267	4.29134e-19	-2.1903e-10	-0.464593	9.40078e-19	-2.1903e-10	-0.352163
23791868	chr18:23791868:ACTT:A	6.34747e-05	-1.62278	-2.58223e-10	1.3674e-19	-1.60828	-2.58223e-10	2.34045e-19	-1.74261	-2.58223e-10
23791895	chr18:23791895:G:T	0.000152002	-2.1903e-10	-0.749529	3.29336e-19	-2.1903e-10	-0.729284	6.10191e-19	-2.1903e-10	-0.784353
23792985	chr18:23792985:C:T	6.79956e-05	-1.55398	-2.58223e-10	1.42532e-19	-1.5668	-2.58223e-10	2.43308e-19	-1.7038	-2.58223e-10
23793063	chr18:23793063:G:A	9.99724e-05	-2.1903e-10	-1.16853	2.27583e-19	-2.1903e-10	-1.09885	4.08683e-19	-2.1903e-10	-1.18519
23793331	chr18:23793331:T:C	9.02555e-05	-0.421271	-0.849511	3.36263e-19	0.371014	-1.07948	5.57425e-19	-0.116292	-0.758506
23794381	chr18:23794381:C:T	0.000117421	-2.1903e-10	-1.00766	2.42189e-19	-2.1903e-10	-1.03664	4.79912e-19	-2.1903e-10	-1.02452
23794463	chr18:23794463:T:C	9.56768e-05	-2.1903e-10	-1.21245	2.07218e-19	-2.1903e-10	-1.19259	3.99717e-19	-2.1903e-10	-1.20737
23794945	chr18:23794945:A:G	0.000114578	-2.1903e-10	-1.03217	2.37178e-19	-2.1903e-10	-1.05755	4.68665e-19	-2.1903e-10	-1.04824
23795028	chr18:23795028:T:TA	0.000220841	-2.1903e-10	-0.375982	4.81972e-19	-2.1903e-10	-0.348475	8.75628e-19	-2.1903e-10	-0.423185
23795164	chr18:23795164:T:C	0.000132365	-2.1903e-10	-0.887863	2.67161e-19	-2.1903e-10	-0.938512	5.73311e-19	-2.1903e-10	-0.846698
23795722	chr18:23795722:A:T	0.0001754	-0.282921	-0.323435	5.78697e-19	0.529389	-0.694972	1.2076e-18	0.0977308	-0.199463
23795724	chr18:23795724:A:T	9.14558e-05	-0.661816	-0.595754	2.93339e-19	0.0704922	-0.915524	5.59087e-19	-0.383013	-0.488808
23796449	chr18:23796449:G:A	0.000348861	0.081246	-2.58223e-10	5.13247e-19	-0.285604	-2.58223e-10	1.09195e-18	-0.202408	-2.58223e-10
23796988	chr18:23796988:G:A	0.000103993	-2.1903e-10	-1.1291	2.20383e-19	-2.1903e-10	-1.131	4.37537e-19	-2.1903e-10	-1.11696
23797785	chr18:23797785:T:G	0.000103989	-2.1903e-10	-1.12914	2.15809e-19	-2.1903e-10	-1.15197	4.29321e-19	-2.1903e-10	-1.13592
23797786	chr18:23797786:G:A	0.000102622	-2.1903e-10	-1.14238	2.13415e-19	-2.1903e-10	-1.16312	4.23866e-19	-2.1903e-10	-1.14871
23798267	chr18:23798267:T:A	0.000128155	-2.1903e-10	-0.920189	2.62518e-19	-2.1903e-10	-0.956043	5.21293e-19	-2.1903e-10	-0.941813
23799025	chr18:23799025:C:T	5.82869e-05	-1.24321	-0.464837	1.32774e-19	-0.820269	-0.817444	3.65618e-19	-0.951843	-0.344694
23799570	chr18:23799570:A:G	0.000200928	-2.1903e-10	-0.470479	3.8347e-19	-2.1903e-10	-0.577101	8.69327e-19	-2.1903e-10	-0.430406
23799740	chr18:23799740:A:C	0.000105774	-2.1903e-10	-1.11212	2.14761e-19	-2.1903e-10	-1.15684	4.36195e-19	-2.1903e-10	-1.12004
23800281	chr18:23800281:G:A	0.00010114	-2.1903e-10	-1.15692	2.10874e-19	-2.1903e-10	-1.1751	4.17966e-19	-2.1903e-10	-1.16273
23800511	chr18:23800511:C:T	9.56408e-05	-2.1903e-10	-1.21283	2.03279e-19	-2.1903e-10	-1.21178	3.97587e-19	-2.1903e-10	-1.21271
23800695	chr18:23800695:T:C	0.000201098	-2.1903e-10	-0.469634	3.83848e-19	-2.1903e-10	-0.576116	8.6961e-19	-2.1903e-10	-0.430081
23800696	chr18:23800696:G:A	0.000136221	-2.1903e-10	-0.859147	2.95179e-19	-2.1903e-10	-0.838781	5.50329e-19	-2.1903e-10	-0.887609
23800894	chr18:23800894:T:C	0.000124183	-2.1903e-10	-0.951667	2.54977e-19	-2.1903e-10	-0.985187	5.05712e-19	-2.1903e-10	-0.97216
23801863	chr18:23801863:C:G	9.82901e-05	-2.1903e-10	-1.1855	2.0446e-19	-2.1903e-10	-1.20599	4.07056e-19	-2.1903e-10	-1.18917
23801871	chr18:23801871:C:T	0.000139275	-0.293963	-0.543012	5.14352e-19	0.405291	-0.688746	5.8065e-19	-0.339329	-0.494648
23802590	chr18:23802590:G:A	0.000128419	-1.53286	0.614729	3.53947e-19	-1.54656	0.889342	1.04499e-18	-0.79596	0.549597
23803180	chr18:23803180:A:G	0.000204384	-2.1903e-10	-0.453425	5.1617e-19	-2.1903e-10	-0.279926	7.68017e-19	-2.1903e-10	-0.554314
23803280	chr18:23803280:A:G	0.000169429	-2.1903e-10	-0.640989	3.41912e-19	-2.1903e-10	-0.691808	7.45114e-19	-2.1903e-10	-0.584588
23803619	chr18:23803619:C:T	0.000184237	-2.1903e-10	-0.557202	3.99921e-19	-2.1903e-10	-0.535095	7.35025e-19	-2.1903e-10	-0.598221
23803686	chr18:23803686:C:A	0.000162703	-2.1903e-10	-0.6815	3.55341e-19	-2.1903e-10	-0.653285	6.52052e-19	-2.1903e-10	-0.718002
23803808	chr18:23803808:A:G	0.000118313	-0.579409	-0.420685	3.67222e-19	0.179507	-0.799903	7.58982e-19	-0.285325	-0.280823
23804360	chr18:23804360:G:A	0.000151284	-2.1903e-10	-0.754266	3.04402e-19	-2.1903e-10	-0.808014	6.58966e-19	-2.1903e-10	-0.707453
23804578	chr18:23804578:T:C	0.000220637	-2.1903e-10	-0.376909	4.80481e-19	-2.1903e-10	-0.351575	8.74586e-19	-2.1903e-10	-0.424375
23805137	chr18:23805137:C:G	9.77651e-05	-2.1903e-10	-1.19086	2.07327e-19	-2.1903e-10	-1.19207	4.07131e-19	-2.1903e-10	-1.18899
23805185	chr18:23805185:T:C	0.000145909	-2.1903e-10	-0.790441	3.18596e-19	-2.1903e-10	-0.762438	5.88293e-19	-2.1903e-10	-0.820901
23806321	chr18:23806321:A:C	0.000217088	-2.1903e-10	-0.393124	4.73589e-19	-2.1903e-10	-0.366022	8.61122e-19	-2.1903e-10	-0.43989
23806366	chr18:23806366:C:G	6.44047e-05	-1.60824	-2.58223e-10	1.38109e-19	-1.59832	-2.58223e-10	2.1004e-19	-1.85083	-2.58223e-10
23806551	chr18:23806551:G:C	9.5705e-05	-2.1903e-10	-1.21216	2.06848e-19	-2.1903e-10	-1.19438	4.00127e-19	-2.1903e-10	-1.20634
23806862	chr18:23806862:G:A	9.82445e-05	-2.1903e-10	-1.18597	2.06643e-19	-2.1903e-10	-1.19537	4.14429e-19	-2.1903e-10	-1.17122
23806902	chr18:23806902:C:T	9.68665e-05	-2.1903e-10	-1.20009	2.06285e-19	-2.1903e-10	-1.1971	4.0031e-19	-2.1903e-10	-1.20589
23807068	chr18:23807068:G:A	9.94996e-05	-2.1903e-10	-1.17327	2.08191e-19	-2.1903e-10	-1.18791	4.11557e-19	-2.1903e-10	-1.17818
23807164	chr18:23807164:A:G	0.000153403	-2.1903e-10	-0.740357	3.34507e-19	-2.1903e-10	-0.713704	6.16182e-19	-2.1903e-10	-0.774583
23807981	chr18:23807981:G:A	0.000134968	-2.1903e-10	-0.868389	2.93934e-19	-2.1903e-10	-0.843005	5.45888e-19	-2.1903e-10	-0.895712
23808039	chr18:23808039:G:A	0.000100358	-2.1903e-10	-1.16468	2.06976e-19	-2.1903e-10	-1.19376	4.15411e-19	-2.1903e-10	-1.16886
23808141	chr18:23808141:C:T	5.50011e-05	-1.76607	-2.58223e-10	1.15519e-19	-1.77693	-2.58223e-10	2.18419e-19	-1.81171	-2.58223e-10
23808302	chr18:23808302:AATAC:A	9.58205e-05	-2.1903e-10	-1.21095	2.03281e-19	-2.1903e-10	-1.21177	3.97749e-19	-2.1903e-10	-1.21231
23809877	chr18:23809877:A:G	9.69401e-05	-2.1903e-10	-1.19933	2.04137e-19	-2.1903e-10	-1.20757	4.01053e-19	-2.1903e-10	-1.20403
23810229	chr18:23810229:C:T	5.00312e-05	-1.86078	-2.58223e-10	1.0329e-19	-1.88882	-2.58223e-10	4.96004e-19	-0.991543	-2.58223e-10
23810865	chr18:23810865:T:C	9.58862e-05	-2.1903e-10	-1.21026	2.03733e-19	-2.1903e-10	-1.20955	3.99589e-19	-2.1903e-10	-1.20769
23811070	chr18:23811070:G:T	9.61337e-05	-2.1903e-10	-1.20769	2.03464e-19	-2.1903e-10	-1.21087	4.00348e-19	-2.1903e-10	-1.20579
23811660	chr18:23811660:G:A	0.000161116	-2.1903e-10	-0.691299	3.3397e-19	-2.1903e-10	-0.715311	6.93357e-19	-2.1903e-10	-0.656582
23812090	chr18:23812090:A:G	0.00012479	-2.1903e-10	-0.946791	3.09548e-19	-2.1903e-10	-0.791249	4.86908e-19	-2.1903e-10	-1.01005
23812160	chr18:23812160:A:T	0.000121722	-2.1903e-10	-0.971688	2.42143e-19	-2.1903e-10	-1.03683	5.00299e-19	-2.1903e-10	-0.98292
23812603	chr18:23812603:A:G	1.89248e-05	-1.6367	-1.19625	4.77657e-20	-1.44724	-1.21282	6.22445e-20	-1.88786	-1.1792
23812714	chr18:23812714:G:A	0.000115942	-0.715375	-0.304961	3.296e-19	-0.0345387	-0.693943	6.33461e-19	-0.608695	-0.138234
23813122	chr18:23813122:G:C	7.16175e-05	-1.50209	-2.58223e-10	1.4178e-19	-1.57208	-2.58223e-10	2.34246e-19	-1.74175	-2.58223e-10
23814615	chr18:23814615:G:A	9.62617e-05	-2.1903e-10	-1.20636	2.03075e-19	-2.1903e-10	-1.21279	4.00381e-19	-2.1903e-10	-1.20571
23814751	chr18:23814751:T:G	5.89662e-05	-0.505109	-1.19135	3.26867e-19	0.468429	-1.20524	1.71093e-19	-0.878027	-1.17789
23815101	chr18:23815101:G:A	9.63863e-05	-2.1903e-10	-1.20506	2.03067e-19	-2.1903e-10	-1.21283	3.99846e-19	-2.1903e-10	-1.20705
23816802	chr18:23816802:T:A	0.000110559	-2.1903e-10	-1.06788	2.34365e-19	-2.1903e-10	-1.06948	4.67262e-19	-2.1903e-10	-1.05124
23817361	chr18:23817361:T:C	0.000117126	-2.1903e-10	-1.01017	2.72182e-19	-2.1903e-10	-0.91989	4.79545e-19	-2.1903e-10	-1.02529
23818150	chr18:23818150:G:A	4.08704e-05	-0.856474	-1.20655	1.34969e-19	-0.437293	-1.18403	2.56727e-19	-0.440037	-1.21007
23819421	chr18:23819421:C:T	0.000137788	-2.1903e-10	-0.847713	2.7695e-19	-2.1903e-10	-0.902524	5.8955e-19	-2.1903e-10	-0.818767
23820035	chr18:23820035:G:A	4.66722e-05	-0.922841	-1.00744	1.46718e-19	-0.424561	-1.11329	1.19556e-19	-1.44685	-0.96749
23820041	chr18:23820041:A:C	1.61106e-05	-1.82837	-1.16557	3.6951e-20	-1.71364	-1.20313	6.47793e-20	-1.89282	-1.13432
23820064	chr18:23820064:G:T	6.2523e-05	-1.24142	-0.396471	1.65199e-19	-0.63572	-0.783492	3.55803e-19	-1.0763	-0.24745
23822334	chr18:23822334:C:A	0.000122071	-2.1903e-10	-0.968823	2.85589e-19	-2.1903e-10	-0.871808	4.98925e-19	-2.1903e-10	-0.98567
23822874	chr18:23822874:G:A	0.000101719	-2.1903e-10	-1.15121	2.18937e-19	-2.1903e-10	-1.13758	4.15485e-19	-2.1903e-10	-1.16868
23822920	chr18:23822920:G:A	1.61009e-05	-1.8372	-1.15735	3.65003e-20	-1.72988	-1.19916	6.55134e-20	-1.89093	-1.12494
23822998	chr18:23822998:G:A	6.61937e-05	-0.400298	-1.18054	3.59624e-19	0.523574	-1.16488	1.89691e-19	-0.762444	-1.19029
23823101	chr18:23823101:A:G	9.71052e-05	-2.1903e-10	-1.19763	2.11387e-19	-2.1903e-10	-1.17267	4.0172e-19	-2.1903e-10	-1.20237
23823416	chr18:23823416:G:A	1.53675e-05	-1.8311	-1.21007	3.64218e-20	-1.72205	-1.20915	6.06527e-20	-1.89245	-1.20051
23824370	chr18:23824370:A:G	4.07294e-05	-0.857854	-1.20862	1.42883e-19	-0.357368	-1.20697	2.49685e-19	-0.469138	-1.20879
23824732	chr18:23824732:C:T	3.89112e-05	-0.907884	-1.20426	1.26226e-19	-0.509044	-1.17924	2.43601e-19	-0.493935	-1.20866
23824989	chr18:23824989:A:G	5.25157e-05	-1.81231	-2.58223e-10	1.26363e-19	-1.68721	-2.58223e-10	2.82046e-19	-1.55606	-2.58223e-10
23825589	chr18:23825589:A:G	6.07525e-05	-1.19578	-0.470843	1.67023e-19	-0.571359	-0.83687	3.43957e-19	-1.02951	-0.328101
23826062	chr18:23826062:C:T	6.59273e-05	-0.404163	-1.18071	3.57389e-19	0.517679	-1.16522	1.89336e-19	-0.764249	-1.19035
23826485	chr18:23826485:A:C	1.67346e-05	-1.83535	-1.1206	3.75084e-20	-1.72425	-1.17755	6.8565e-20	-1.89122	-1.07912
23828184	chr18:23828184:G:C	0.000164821	-2.1903e-10	-0.668565	3.24452e-19	-2.1903e-10	-0.744223	6.87243e-19	-2.1903e-10	-0.665438
23828212	chr18:23828212:G:A	8.77755e-05	-1.29864	-2.58223e-10	1.24682e-19	-1.70059	-2.58223e-10	4.84134e-19	-1.01576	-2.58223e-10
23828362	chr18:23828362:G:A	0.000324156	0.00779833	-2.58223e-10	2.86063e-19	-0.87015	-2.58223e-10	1.63629e-18	0.202063	-2.58223e-10
23828784	chr18:23828784:A:G	6.21274e-05	-0.432595	-1.21164	3.61491e-19	0.566729	-1.20285	1.75984e-19	-0.814916	-1.21281
23828815	chr18:23828815:T:C	6.52467e-05	-0.384062	-1.21119	4.62015e-19	0.814057	-1.20482	1.12864e-19	-1.25938	-1.21256
23829100	chr18:23829100:A:G	7.00175e-05	-0.315012	-1.20967	5.07467e-19	0.90486	-1.20179	1.18352e-19	-1.21273	-1.21173
23829777	chr18:23829777:C:T	0.000202499	-2.1903e-10	-0.462689	3.59692e-19	-2.1903e-10	-0.641115	9.01439e-19	-2.1903e-10	-0.394133
23829811	chr18:23829811:A:G	6.49607e-05	-0.64101	-0.958633	4.84191e-19	0.585177	-0.929059	1.11351e-19	-1.49576	-0.989677
23829982	chr18:23829982:C:T	9.7063e-05	-2.1903e-10	-1.19807	2.04427e-19	-2.1903e-10	-1.20615	4.12793e-19	-2.1903e-10	-1.17518
23829992	chr18:23829992:G:A	9.68849e-05	-2.1903e-10	-1.1999	2.04705e-19	-2.1903e-10	-1.20479	4.11581e-19	-2.1903e-10	-1.17812
23831042	chr18:23831042:A:G	5.56069e-05	-1.75512	-2.58223e-10	2.05729e-19	-1.1998	-2.58223e-10	2.03058e-19	-1.88463	-2.58223e-10
23831262	chr18:23831262:A:T	1.80204e-05	-1.79181	-1.09012	4.01355e-20	-1.67572	-1.15838	7.07466e-20	-1.89361	-1.04541
23831440	chr18:23831440:T:G	6.43986e-05	-0.399988	-1.20835	4.54918e-19	0.793068	-1.19931	1.12301e-19	-1.26598	-1.21096
23831968	chr18:23831968:T:C	8.60688e-05	-1.2079	-0.110383	2.01322e-19	-0.654528	-0.566926	5.29383e-19	-0.986778	0.0603634
23832275	chr18:23832275:G:A	1.74711e-05	-1.78575	-1.12713	3.93648e-20	-1.67148	-1.18201	6.77177e-20	-1.89273	-1.09005
23832366	chr18:23832366:C:G	0.000172069	-2.1903e-10	-0.625533	3.73563e-19	-2.1903e-10	-0.603276	6.87518e-19	-2.1903e-10	-0.665038
23832531	chr18:23832531:C:T	9.57611e-05	-2.1903e-10	-1.21157	2.05654e-19	-2.1903e-10	-1.20017	3.97626e-19	-2.1903e-10	-1.21261
23832684	chr18:23832684:T:A	4.95879e-05	-1.86968	-2.58223e-10	1.50392e-19	-1.51312	-2.58223e-10	2.03092e-19	-1.88447	-2.58223e-10
23833176	chr18:23833176:G:T	7.00692e-05	-0.311526	-1.21242	4.15471e-19	0.714314	-1.21126	1.95769e-19	-0.712261	-1.20893
23833340	chr18:23833340:G:A	0.000156825	-2.1903e-10	-0.718296	3.39007e-19	-2.1903e-10	-0.700341	6.77078e-19	-2.1903e-10	-0.680339
23833905	chr18:23833905:T:C	6.22932e-05	-0.433076	-1.2085	4.13384e-19	0.710578	-1.21256	1.1189e-19	-1.27642	-1.20419
23834136	chr18:23834136:G:A	1.7299e-05	-1.7986	-1.12417	3.87257e-20	-1.68968	-1.18018	6.78443e-20	-1.89424	-1.08667
23835623	chr18:23835623:T:A	0.000108275	-2.1903e-10	-1.08875	2.10497e-19	-2.1903e-10	-1.17689	4.69129e-19	-2.1903e-10	-1.04725
23835624	chr18:23835624:G:C	0.000108364	-2.1903e-10	-1.08793	2.34687e-19	-2.1903e-10	-1.06811	4.46809e-19	-2.1903e-10	-1.09599
23835810	chr18:23835810:C:T	5.77516e-05	-0.509481	-1.20779	2.9802e-19	0.37162	-1.20082	1.69908e-19	-0.852136	-1.21073
23836194	chr18:23836194:C:T	0.000111429	-2.1903e-10	-1.06004	2.14366e-19	-2.1903e-10	-1.15868	4.86677e-19	-2.1903e-10	-1.01053
23836395	chr18:23836395:A:G	0.000369313	-2.1903e-10	0.138217	8.36971e-19	-2.1903e-10	0.203428	1.6205e-18	-2.1903e-10	0.192367
23836428	chr18:23836428:C:A	9.6647e-05	-2.1903e-10	-1.20236	2.1618e-19	-2.1903e-10	-1.15025	3.97905e-19	-2.1903e-10	-1.21191
23836766	chr18:23836766:C:T	0.000109627	-2.1903e-10	-1.07635	2.11944e-19	-2.1903e-10	-1.17004	4.75747e-19	-2.1903e-10	-1.03324
23837730	chr18:23837730:T:G	0.000106752	-2.1903e-10	-1.10292	2.08818e-19	-2.1903e-10	-1.1849	4.6254e-19	-2.1903e-10	-1.06139
23837904	chr18:23837904:G:C	0.000113458	-2.1903e-10	-1.04199	2.18493e-19	-2.1903e-10	-1.13961	4.9232e-19	-2.1903e-10	-0.998998
23838659	chr18:23838659:C:T	0.000115532	-2.1903e-10	-1.02388	2.36403e-19	-2.1903e-10	-1.06082	4.75095e-19	-2.1903e-10	-1.03461
23839237	chr18:23839237:C:A	0.000147152	-2.1903e-10	-0.781963	2.94293e-19	-2.1903e-10	-0.841785	6.10227e-19	-2.1903e-10	-0.784294
23839350	chr18:23839350:A:G	8.94676e-05	-1.1066	-0.172947	2.20981e-19	-0.511002	-0.617281	5.54879e-19	-0.876024	-0.00335199
23840003	chr18:23840003:A:C	9.82945e-05	-2.1903e-10	-1.18546	2.07314e-19	-2.1903e-10	-1.19213	4.04868e-19	-2.1903e-10	-1.19456
23840380	chr18:23840380:TC:T	0.000121066	-0.977088	-2.58223e-10	6.00988e-19	-0.127787	-2.58223e-10	3.93267e-19	-1.22364	-2.58223e-10
23840500	chr18:23840500:G:A	0.000228315	-0.3427	-2.58223e-10	1.68492e-18	0.903113	-2.58223e-10	1.64409e-18	0.206814	-2.58223e-10
23840536	chr18:23840536:C:T	9.94728e-05	-2.1903e-10	-1.17354	2.06967e-19	-2.1903e-10	-1.1938	4.10988e-19	-2.1903e-10	-1.17956
23841805	chr18:23841805:G:A	4.92885e-05	-1.87574	-2.58223e-10	1.17027e-19	-1.76396	-2.58223e-10	2.2903e-19	-1.76427	-2.58223e-10
23843018	chr18:23843018:C:G	6.98937e-05	-0.466073	-1.06038	3.80663e-19	0.431362	-1.01581	1.99235e-19	-0.820455	-1.08319
23843152	chr18:23843152:G:A	0.000110312	-2.1903e-10	-1.07012	2.2694e-19	-2.1903e-10	-1.10168	4.51916e-19	-2.1903e-10	-1.08463
23843332	chr18:23843332:A:G	9.85543e-05	-2.1903e-10	-1.18282	2.03533e-19	-2.1903e-10	-1.21053	4.1526e-19	-2.1903e-10	-1.16922
23843636	chr18:23843636:G:A	0.000140955	-2.1903e-10	-0.824985	2.65166e-19	-2.1903e-10	-0.946008	6.41839e-19	-2.1903e-10	-0.733788
23844641	chr18:23844641:T:C	0.000116076	-2.1903e-10	-1.01918	2.37014e-19	-2.1903e-10	-1.05824	4.74368e-19	-2.1903e-10	-1.03614
23844690	chr18:23844690:A:G	9.9949e-05	-2.1903e-10	-1.16877	2.0307e-19	-2.1903e-10	-1.21281	4.30567e-19	-2.1903e-10	-1.13302
23845022	chr18:23845022:T:C	9.65658e-05	-2.1903e-10	-1.2032	2.03268e-19	-2.1903e-10	-1.21184	4.00767e-19	-2.1903e-10	-1.20475
23845027	chr18:23845027:C:A	2.44372e-05	-1.72264	-0.854677	8.58771e-20	-1.15231	-0.921132	8.76138e-20	-1.89448	-0.830711
23845888	chr18:23845888:T:C	2.23694e-05	-1.88975	-0.775982	4.5298e-20	-1.89067	-0.822424	9.38481e-20	-1.87549	-0.780957
23845926	chr18:23845926:C:T	0.000209433	-2.1903e-10	-0.429022	3.72155e-19	-2.1903e-10	-0.60705	9.31513e-19	-2.1903e-10	-0.361315
23845972	chr18:23845972:G:A	1.67644e-05	-1.78713	-1.16704	4.2544e-20	-1.67453	-1.10129	6.12342e-20	-1.89407	-1.18935
23847089	chr18:23847089:C:A	0.000152154	-2.1903e-10	-0.748533	3.30093e-19	-2.1903e-10	-0.726988	6.0947e-19	-2.1903e-10	-0.785537
23847585	chr18:23847585:C:T	9.90571e-05	-2.1903e-10	-1.17773	2.03203e-19	-2.1903e-10	-1.21216	4.26862e-19	-2.1903e-10	-1.14167
23848231	chr18:23848231:G:A	9.58654e-05	-2.1903e-10	-1.21048	2.035e-19	-2.1903e-10	-1.2107	3.97865e-19	-2.1903e-10	-1.21201
23848740	chr18:23848740:C:T	0.000110068	-2.1903e-10	-1.07232	2.13298e-19	-2.1903e-10	-1.16367	4.80749e-19	-2.1903e-10	-1.02278
23849253	chr18:23849253:C:A	0.000105907	-2.1903e-10	-1.11087	2.08193e-19	-2.1903e-10	-1.1879	4.58738e-19	-2.1903e-10	-1.06965
23849607	chr18:23849607:G:A	7.68069e-05	-1.37703	-0.0550986	1.66969e-19	-0.883743	-0.52481	4.48201e-19	-1.21858	0.125698
23850020	chr18:23850020:T:TA	0.000120109	-2.1903e-10	-0.985026	2.2436e-19	-2.1903e-10	-1.11311	5.30866e-19	-2.1903e-10	-0.923616
23850198	chr18:23850198:C:T	1.53904e-05	-1.83524	-1.20444	3.71023e-20	-1.74515	-1.16753	5.99577e-20	-1.89246	-1.21202
23850302	chr18:23850302:CT:C	9.87575e-05	-2.1903e-10	-1.18076	2.17021e-19	-2.1903e-10	-1.14637	4.07534e-19	-2.1903e-10	-1.188
23850899	chr18:23850899:G:A	0.000117919	-2.1903e-10	-1.00343	2.22159e-19	-2.1903e-10	-1.12297	5.19249e-19	-2.1903e-10	-0.945742
23851282	chr18:23851282:C:T	0.000551026	-2.1903e-10	0.538357	1.26099e-18	-2.1903e-10	0.613291	2.44342e-18	-2.1903e-10	0.603028
23851563	chr18:23851563:C:G	0.000120743	-2.1903e-10	-0.979761	2.371e-19	-2.1903e-10	-1.05788	5.16587e-19	-2.1903e-10	-0.950883
23852485	chr18:23852485:A:C	1.91832e-05	-1.86841	-0.95098	3.81932e-20	-1.87532	-1.00838	7.80276e-20	-1.89267	-0.948392
23853002	chr18:23853002:T:A	1.58903e-05	-1.81936	-1.18836	3.59367e-20	-1.73247	-1.21214	6.33464e-20	-1.89493	-1.15458
23853232	chr18:23853232:T:A	1.54868e-05	-1.82175	-1.21169	3.65792e-20	-1.7202	-1.20669	6.03274e-20	-1.8945	-1.20384
23853278	chr18:23853278:A:T	0.000116189	-2.1903e-10	-1.01821	2.19554e-19	-2.1903e-10	-1.13476	5.11361e-19	-2.1903e-10	-0.96105
23853360	chr18:23853360:G:A	8.05585e-05	-0.180749	-1.20369	4.81198e-19	0.860613	-1.2107	2.22675e-19	-0.595816	-1.1966
23853505	chr18:23853505:T:C	1.88018e-05	-1.73066	-1.10882	3.65944e-20	-1.79814	-1.12833	9.39376e-20	-1.5346	-1.1209
23854046	chr18:23854046:C:T	9.585e-05	-2.1903e-10	-1.21064	2.0333e-19	-2.1903e-10	-1.21153	3.98577e-19	-2.1903e-10	-1.21022
23854173	chr18:23854173:G:A	0.000235221	-2.1903e-10	-0.3129	4.67761e-19	-2.1903e-10	-0.378405	9.72734e-19	-2.1903e-10	-0.318015
23854408	chr18:23854408:A:G	0.000116086	-2.1903e-10	-1.01909	2.1945e-19	-2.1903e-10	-1.13524	5.10677e-19	-2.1903e-10	-0.962389
23854542	chr18:23854542:G:A	5.45252e-05	-1.77476	-2.58223e-10	1.96681e-19	-1.24478	-2.58223e-10	2.01938e-19	-1.89017	-2.58223e-10
23854780	chr18:23854780:G:A	0.000139573	-2.1903e-10	-0.834841	2.80215e-19	-2.1903e-10	-0.890806	5.79131e-19	-2.1903e-10	-0.836597
23854811	chr18:23854811:G:A	1.56516e-05	-1.83591	-1.18694	3.83821e-20	-1.74624	-1.13253	6.04841e-20	-1.89238	-1.20336
23855000	chr18:23855000:AAAAT:A	1.68002e-05	-1.85302	-1.09901	4.23531e-20	-1.77395	-1.00637	6.51644e-20	-1.88544	-1.13577
23855492	chr18:23855492:G:A	0.00011171	-2.1903e-10	-1.05752	2.14659e-19	-2.1903e-10	-1.15731	4.88473e-19	-2.1903e-10	-1.00684
23855714	chr18:23855714:T:C	4.50825e-05	-0.975414	-0.989518	1.37974e-19	-0.498602	-1.1007	1.22459e-19	-1.44422	-0.946128
23856386	chr18:23856386:G:A	0.000105151	-2.1903e-10	-1.11803	2.0698e-19	-2.1903e-10	-1.19374	4.54287e-19	-2.1903e-10	-1.0794
23856442	chr18:23856442:A:G	0.000135963	-2.1903e-10	-0.861042	2.98377e-19	-2.1903e-10	-0.828004	5.45015e-19	-2.1903e-10	-0.897312
23856448	chr18:23856448:G:T	1.58525e-05	-1.84335	-1.16675	4.03291e-20	-1.73405	-1.09524	6.1639e-20	-1.8885	-1.18833
23856657	chr18:23856657:G:A	6.20574e-05	-1.64537	-2.58223e-10	1.3085e-19	-1.65231	-2.58223e-10	2.27852e-19	-1.76943	-2.58223e-10
23856770	chr18:23856770:T:C	9.56485e-05	-2.1903e-10	-1.21275	2.07446e-19	-2.1903e-10	-1.19149	4.00542e-19	-2.1903e-10	-1.20531
23857192	chr18:23857192:C:G	0.00010796	-2.1903e-10	-1.09167	2.26935e-19	-2.1903e-10	-1.1017	4.52691e-19	-2.1903e-10	-1.08292
23857380	chr18:23857380:C:T	9.70912e-05	-2.1903e-10	-1.19778	2.03392e-19	-2.1903e-10	-1.21123	4.12911e-19	-2.1903e-10	-1.17489
23857504	chr18:23857504:G:A	9.56399e-05	-2.1903e-10	-1.21284	2.08393e-19	-2.1903e-10	-1.18694	3.99818e-19	-2.1903e-10	-1.20712
23857565	chr18:23857565:G:T	3.13004e-05	-1.70776	-0.622038	1.09084e-19	-1.11746	-0.716783	1.13104e-19	-1.89348	-0.576341
23857576	chr18:23857576:A:G	0.000103619	-2.1903e-10	-1.13271	2.12622e-19	-2.1903e-10	-1.16684	4.38872e-19	-2.1903e-10	-1.11392
23857645	chr18:23857645:C:T	7.52896e-05	-1.45208	-2.58223e-10	1.26848e-19	-1.68337	-2.58223e-10	4.61447e-19	-1.06376	-2.58223e-10
23857757	chr18:23857757:A:G	1.68347e-05	-1.78081	-1.16917	4.33842e-20	-1.65535	-1.10092	6.11649e-20	-1.89347	-1.19109
23858668	chr18:23858668:T:C	0.000106571	-2.1903e-10	-1.10462	2.08069e-19	-2.1903e-10	-1.18849	4.61812e-19	-2.1903e-10	-1.06297
23859123	chr18:23859123:A:G	0.000113426	-2.1903e-10	-1.04227	2.15688e-19	-2.1903e-10	-1.15253	4.9635e-19	-2.1903e-10	-0.990845
23860059	chr18:23860059:C:T	0.00010686	-2.1903e-10	-1.1019	2.24898e-19	-2.1903e-10	-1.11071	4.47818e-19	-2.1903e-10	-1.09374
23860177	chr18:23860177:C:T	0.000103536	-2.1903e-10	-1.13351	2.05665e-19	-2.1903e-10	-1.20011	4.4586e-19	-2.1903e-10	-1.09812
23861338	chr18:23861338:T:A	0.000301422	-0.0649138	-2.58223e-10	3.43106e-19	-0.688322	-2.58223e-10	7.68233e-19	-0.554033	-2.58223e-10
23861497	chr18:23861497:G:A	0.000105229	-2.1903e-10	-1.11729	2.07083e-19	-2.1903e-10	-1.19324	4.5459e-19	-2.1903e-10	-1.07873
23861520	chr18:23861520:G:A	0.000104204	-2.1903e-10	-1.12708	2.06202e-19	-2.1903e-10	-1.19751	4.49311e-19	-2.1903e-10	-1.09041
23861738	chr18:23861738:T:C	0.000174813	-0.609708	-2.58223e-10	1.05669e-18	0.436535	-2.58223e-10	4.97448e-19	-0.988635	-2.58223e-10
23864241	chr18:23864241:A:T	0.000629771	-2.1903e-10	0.67193	1.25912e-18	-2.1903e-10	0.611803	2.59466e-18	-2.1903e-10	0.663083
23864310	chr18:23864310:T:A	0.000100779	-2.1903e-10	-1.1605	2.13753e-19	-2.1903e-10	-1.16154	4.22923e-19	-2.1903e-10	-1.15094
23864638	chr18:23864638:C:T	1.81283e-05	-1.72736	-1.1486	3.54195e-20	-1.79542	-1.16368	9.10551e-20	-1.52932	-1.15734
23864676	chr18:23864676:G:A	9.72351e-05	-2.1903e-10	-1.19629	2.0307e-19	-2.1903e-10	-1.21281	4.09825e-19	-2.1903e-10	-1.1824
23865527	chr18:23865527:C:T	4.85983e-05	-1.88984	-2.58223e-10	1.068e-19	-1.8554	-2.58223e-10	3.96526e-19	-1.21538	-2.58223e-10
23865649	chr18:23865649:G:C	0.000271248	-2.1903e-10	-0.170393	5.35324e-19	-2.1903e-10	-0.24349	1.11115e-18	-2.1903e-10	-0.184978
23865809	chr18:23865809:G:A	9.83866e-05	-2.1903e-10	-1.18452	2.14722e-19	-2.1903e-10	-1.15702	4.07141e-19	-2.1903e-10	-1.18897
23865943	chr18:23865943:T:C	0.000105863	-2.1903e-10	-1.11128	2.07464e-19	-2.1903e-10	-1.1914	4.58268e-19	-2.1903e-10	-1.07067
23866271	chr18:23866271:C:T	0.000137332	-2.1903e-10	-0.851024	2.76181e-19	-2.1903e-10	-0.905304	5.69629e-19	-2.1903e-10	-0.853141
23867650	chr18:23867650:G:T	0.000139757	-2.1903e-10	-0.833521	3.07687e-19	-2.1903e-10	-0.797279	5.60044e-19	-2.1903e-10	-0.870111
23867695	chr18:23867695:C:T	0.000239608	-0.294424	-2.58223e-10	2.05168e-19	-1.20253	-2.58223e-10	8.1046e-19	-0.500524	-2.58223e-10
23869438	chr18:23869438:C:T	8.36219e-05	-1.28576	-0.0613607	1.89804e-19	-0.753641	-0.526728	4.9253e-19	-1.11281	0.114242
23869480	chr18:23869480:T:A	7.93605e-05	-1.22042	-0.179005	1.89033e-19	-0.664617	-0.619824	4.70196e-19	-1.03892	-0.00605779
23870087	chr18:23870087:G:A	5.63223e-05	-1.74234	-2.58223e-10	2.10072e-19	-1.17891	-2.58223e-10	2.03693e-19	-1.88151	-2.58223e-10
23870457	chr18:23870457:C:G	0.00023784	-2.1903e-10	-0.301828	4.73477e-19	-2.1903e-10	-0.366258	9.82833e-19	-2.1903e-10	-0.307687
23873939	chr18:23873939:T:A	0.00010055	-2.1903e-10	-1.16277	2.1177e-19	-2.1903e-10	-1.17086	4.20276e-19	-2.1903e-10	-1.15721
23874093	chr18:23874093:T:C	0.000218279	-2.1903e-10	-0.387653	4.35315e-19	-2.1903e-10	-0.450293	9.02006e-19	-2.1903e-10	-0.393505
23874344	chr18:23874344:C:T	0.000102111	-2.1903e-10	-1.14737	2.04332e-19	-2.1903e-10	-1.20661	4.37995e-19	-2.1903e-10	-1.11592
23874495	chr18:23874495:G:A	2.24671e-05	-1.80648	-0.854899	8.77413e-20	-1.1209	-0.931073	8.72282e-20	-1.89481	-0.834788
23875332	chr18:23875332:G:T	0.000111967	-2.1903e-10	-1.05522	2.34609e-19	-2.1903e-10	-1.06844	4.69646e-19	-2.1903e-10	-1.04615
23876068	chr18:23876068:C:T	4.8351e-05	-1.89494	-2.58223e-10	1.04985e-19	-1.87254	-2.58223e-10	2.18249e-19	-1.81249	-2.58223e-10
23876129	chr18:23876129:A:G	0.000109297	-2.1903e-10	-1.07935	2.11121e-19	-2.1903e-10	-1.17393	4.75061e-19	-2.1903e-10	-1.03468
23876307	chr18:23876307:G:T	0.000174057	-2.1903e-10	-0.614044	3.41735e-19	-2.1903e-10	-0.692326	7.25929e-19	-2.1903e-10	-0.610674
23878045	chr18:23878045:G:A	3.78669e-05	-0.953105	-1.18624	6.26807e-20	-1.29419	-1.09412	2.54374e-19	-0.45509	-1.20423
23878760	chr18:23878760:A:G	1.59577e-05	-1.79526	-1.20822	3.93874e-20	-1.67706	-1.17586	5.97825e-20	-1.89467	-1.21274
23879182	chr18:23879182:C:A	0.000235221	-2.1903e-10	-0.3129	4.67761e-19	-2.1903e-10	-0.378405	9.72734e-19	-2.1903e-10	-0.318015
23879524	chr18:23879524:G:A	9.59201e-05	-2.1903e-10	-1.20991	2.05431e-19	-2.1903e-10	-1.20125	4.04617e-19	-2.1903e-10	-1.19518
23880551	chr18:23880551:C:T	0.000100897	-2.1903e-10	-1.15932	2.11079e-19	-2.1903e-10	-1.17413	4.16121e-19	-2.1903e-10	-1.16715
23880606	chr18:23880606:C:T	8.38299e-05	-1.34464	-2.58223e-10	1.59344e-19	-1.4553	-2.58223e-10	7.93043e-19	-0.522248	-2.58223e-10
23880654	chr18:23880654:G:A	9.8798e-05	-2.1903e-10	-1.18035	2.15807e-19	-2.1903e-10	-1.15198	4.0866e-19	-2.1903e-10	-1.18524
23881078	chr18:23881078:T:G	0.000140352	-2.1903e-10	-0.829275	3.10505e-19	-2.1903e-10	-0.788162	5.58353e-19	-2.1903e-10	-0.873134
23882709	chr18:23882709:C:T	1.60493e-05	-1.78976	-1.208	3.94485e-20	-1.67699	-1.17437	5.97968e-20	-1.89444	-1.21273
23882781	chr18:23882781:G:A	9.76751e-05	-2.1903e-10	-1.19178	2.07241e-19	-2.1903e-10	-1.19248	4.0858e-19	-2.1903e-10	-1.18544
23882932	chr18:23882932:A:C	0.000107317	-2.1903e-10	-1.09764	2.17211e-19	-2.1903e-10	-1.14549	4.54746e-19	-2.1903e-10	-1.07839
23883140	chr18:23883140:G:A	7.32962e-05	-1.47892	-2.58223e-10	1.24662e-19	-1.70076	-2.58223e-10	4.43526e-19	-1.10337	-2.58223e-10
23883216	chr18:23883216:T:A	4.84797e-05	-1.89228	-2.58223e-10	1.07186e-19	-1.8518	-2.58223e-10	2.26395e-19	-1.77585	-2.58223e-10
23883762	chr18:23883762:C:A	0.000103583	-2.1903e-10	-1.13305	2.05895e-19	-2.1903e-10	-1.199	4.52073e-19	-2.1903e-10	-1.08428
23883970	chr18:23883970:A:G	0.000109494	-2.1903e-10	-1.07756	2.10093e-19	-2.1903e-10	-1.17881	4.7741e-19	-2.1903e-10	-1.02975
23884153	chr18:23884153:A:G	2.19227e-05	-1.88769	-0.798217	4.25673e-20	-1.88152	-0.893759	9.92371e-20	-1.81073	-0.789888
23884235	chr18:23884235:A:G	0.00023487	-2.1903e-10	-0.314395	4.67118e-19	-2.1903e-10	-0.37978	9.71283e-19	-2.1903e-10	-0.319508
23884388	chr18:23884388:T:G	1.53885e-05	-1.84858	-1.19123	3.11463e-20	-1.88585	-1.20181	7.21114e-20	-1.72328	-1.19663
23885705	chr18:23885705:A:G	1.59462e-05	-1.7994	-1.20481	3.17472e-20	-1.85756	-1.211	7.76392e-20	-1.6382	-1.20785
23885775	chr18:23885775:C:T	0.000135335	-2.1903e-10	-0.865676	2.72447e-19	-2.1903e-10	-0.918918	5.60204e-19	-2.1903e-10	-0.869825
23886293	chr18:23886293:G:A	0.000159206	-2.1903e-10	-0.70323	3.01025e-19	-2.1903e-10	-0.819168	7.03498e-19	-2.1903e-10	-0.642061
23886351	chr18:23886351:T:G	1.83366e-05	-1.75221	-1.11232	4.89445e-20	-1.61814	-1.01753	6.41249e-20	-1.88999	-1.1473
23887653	chr18:23887653:A:G	9.57019e-05	-2.1903e-10	-1.21219	2.09819e-19	-2.1903e-10	-1.18012	4.014e-19	-2.1903e-10	-1.20317
23887701	chr18:23887701:T:C	0.000101076	-2.1903e-10	-1.15755	2.13906e-19	-2.1903e-10	-1.16082	4.16303e-19	-2.1903e-10	-1.16671
23887729	chr18:23887729:A:G	1.87877e-05	-1.70459	-1.13564	5.07154e-20	-1.54981	-1.05032	6.3683e-20	-1.87829	-1.16592
23887754	chr18:23887754:G:A	9.73397e-05	-2.1903e-10	-1.19522	2.04099e-19	-2.1903e-10	-1.20775	4.04711e-19	-2.1903e-10	-1.19495
23888788	chr18:23888788:T:A	9.83485e-05	-2.1903e-10	-1.18491	2.05379e-19	-2.1903e-10	-1.20151	4.12227e-19	-2.1903e-10	-1.17655
23889281	chr18:23889281:A:G	0.000108925	-2.1903e-10	-1.08276	2.09572e-19	-2.1903e-10	-1.1813	4.74961e-19	-2.1903e-10	-1.03489
23890029	chr18:23890029:C:T	9.68055e-05	-2.1903e-10	-1.20072	2.04773e-19	-2.1903e-10	-1.20446	4.05048e-19	-2.1903e-10	-1.19412
23890190	chr18:23890190:C:T	9.96023e-05	-2.1903e-10	-1.17224	2.03065e-19	-2.1903e-10	-1.21284	4.2776e-19	-2.1903e-10	-1.13956
23890648	chr18:23890648:C:T	0.000114428	-2.1903e-10	-1.03348	2.53368e-19	-2.1903e-10	-0.991521	4.39566e-19	-2.1903e-10	-1.11234
23891679	chr18:23891679:T:C	5.64866e-05	-1.73942	-2.58223e-10	2.10374e-19	-1.17748	-2.58223e-10	2.04021e-19	-1.8799	-2.58223e-10
23891759	chr18:23891759:G:A	9.5808e-05	-2.1903e-10	-1.21108	2.03401e-19	-2.1903e-10	-1.21118	3.97751e-19	-2.1903e-10	-1.2123
23891804	chr18:23891804:C:T	0.00010406	-2.1903e-10	-1.12846	2.05489e-19	-2.1903e-10	-1.20097	4.49364e-19	-2.1903e-10	-1.09029
23892320	chr18:23892320:T:A	0.000101151	-2.1903e-10	-1.15681	2.03335e-19	-2.1903e-10	-1.21151	4.36551e-19	-2.1903e-10	-1.11922
23893155	chr18:23893155:T:C	0.000108146	-2.1903e-10	-1.08994	2.23122e-19	-2.1903e-10	-1.11864	4.43203e-19	-2.1903e-10	-1.1041
23893275	chr18:23893275:A:G	0.000104188	-2.1903e-10	-1.12723	2.04807e-19	-2.1903e-10	-1.2043	4.53051e-19	-2.1903e-10	-1.08212
23893803	chr18:23893803:T:C	8.25452e-05	-1.30817	-0.0519105	1.85528e-19	-0.780656	-0.5225	4.87711e-19	-1.13763	0.129227
23893913	chr18:23893913:C:T	9.99948e-05	-2.1903e-10	-1.16831	2.10874e-19	-2.1903e-10	-1.1751	4.20422e-19	-2.1903e-10	-1.15687
23893999	chr18:23893999:G:A	1.90829e-05	-1.68643	-1.1382	5.24017e-20	-1.49866	-1.06876	6.35493e-20	-1.88412	-1.16219
23894601	chr18:23894601:G:A	0.000104364	-2.1903e-10	-1.12554	2.15671e-19	-2.1903e-10	-1.15261	4.36797e-19	-2.1903e-10	-1.11866
23894796	chr18:23894796:C:T	0.00010055	-2.1903e-10	-1.16277	2.1177e-19	-2.1903e-10	-1.17086	4.20276e-19	-2.1903e-10	-1.15721
23894863	chr18:23894863:G:A	8.7201e-05	-1.28742	-0.0177937	1.96264e-19	-0.751738	-0.495166	5.18062e-19	-1.11144	0.163404
23895130	chr18:23895130:A:G	8.4527e-05	-1.33636	-2.58223e-10	1.69523e-19	-1.39338	-2.58223e-10	2.95181e-19	-1.51054	-2.58223e-10
23895189	chr18:23895189:G:A	1.73568e-05	-1.895	-1.02444	3.257e-20	-1.89479	-1.14818	8.79976e-20	-1.73918	-0.981639
23895680	chr18:23895680:G:A	8.8967e-05	-1.29781	0.0126532	1.98903e-19	-0.763685	-0.469861	5.26539e-19	-1.12381	0.192006
23896470	chr18:23896470:T:A	0.000116755	-1.01335	-2.58223e-10	3.46491e-19	-0.678504	-2.58223e-10	6.05412e-19	-0.792216	-2.58223e-10
23896698	chr18:23896698:A:T	2.83513e-05	-1.78085	-0.647898	9.6597e-20	-1.38827	-0.567546	1.00679e-19	-1.87407	-0.712111
23896911	chr18:23896911:C:T	9.57981e-05	-2.1903e-10	-1.21118	2.15474e-19	-2.1903e-10	-1.15352	3.97949e-19	-2.1903e-10	-1.2118
23896916	chr18:23896916:C:T	9.92181e-05	-2.1903e-10	-1.17611	2.09781e-19	-2.1903e-10	-1.1803	4.16296e-19	-2.1903e-10	-1.16673
23896982	chr18:23896982:T:C	9.895e-05	-2.1903e-10	-1.17881	2.03065e-19	-2.1903e-10	-1.21284	4.21224e-19	-2.1903e-10	-1.15496
23897269	chr18:23897269:GA:G	0.000101076	-2.1903e-10	-1.15755	2.13906e-19	-2.1903e-10	-1.16082	4.16303e-19	-2.1903e-10	-1.16671
23897408	chr18:23897408:A:G	0.000176211	-2.1903e-10	-0.601744	3.46217e-19	-2.1903e-10	-0.679296	7.34526e-19	-2.1903e-10	-0.598901
23897618	chr18:23897618:G:T	0.000102368	-2.1903e-10	-1.14485	2.05089e-19	-2.1903e-10	-1.20292	4.45279e-19	-2.1903e-10	-1.09943
23897736	chr18:23897736:A:G	0.000210432	-0.424263	-2.58223e-10	1.0383e-18	0.418974	-2.58223e-10	7.60106e-19	-0.564668	-2.58223e-10
23897760	chr18:23897760:A:C	0.000272243	-2.1903e-10	-0.166733	5.3849e-19	-2.1903e-10	-0.237593	1.1236e-18	-2.1903e-10	-0.173833
23897845	chr18:23897845:A:T	1.49091e-05	-1.86546	-1.20599	3.1234e-20	-1.89273	-1.19212	6.95985e-20	-1.75274	-1.20264
23898116	chr18:23898116:C:T	1.48956e-05	-1.86641	-1.20595	3.123e-20	-1.89292	-1.19206	6.94592e-20	-1.75483	-1.20256
23900397	chr18:23900397:T:C	9.694e-05	-2.1903e-10	-1.19933	2.06195e-19	-2.1903e-10	-1.19754	4.00395e-19	-2.1903e-10	-1.20567
23900510	chr18:23900510:G:A	9.56712e-05	-2.1903e-10	-1.21251	2.13577e-19	-2.1903e-10	-1.16237	3.98711e-19	-2.1903e-10	-1.20989
23901376	chr18:23901376:A:G	1.63053e-05	-1.88964	-1.09229	3.24624e-20	-1.89267	-1.15361	6.92589e-20	-1.87846	-1.08181
23901974	chr18:23901974:G:A	5.45726e-05	-1.77389	-2.58223e-10	1.16394e-19	-1.76938	-2.58223e-10	2.01186e-19	-1.89389	-2.58223e-10
23902088	chr18:23902088:C:CT	0.000150682	-2.1903e-10	-0.758251	3.03625e-19	-2.1903e-10	-0.810568	6.23621e-19	-2.1903e-10	-0.762584
23902167	chr18:23902167:T:A	0.000140801	-2.1903e-10	-0.82608	3.00266e-19	-2.1903e-10	-0.821693	6.02298e-19	-2.1903e-10	-0.797373
23903242	chr18:23903242:G:A	7.55658e-05	-1.32034	-0.12808	1.72024e-19	-0.795793	-0.582936	4.45016e-19	-1.15096	0.0509446
23903278	chr18:23903278:C:T	4.85096e-05	-1.89166	-2.58223e-10	1.14443e-19	-1.78629	-2.58223e-10	3.24549e-19	-1.41569	-2.58223e-10
23903392	chr18:23903392:T:A	0.000100417	-1.16409	-2.58223e-10	3.56735e-19	-0.649369	-2.58223e-10	3.0084e-19	-1.49155	-2.58223e-10
23903471	chr18:23903471:C:G	9.70688e-05	-2.1903e-10	-1.19801	2.05064e-19	-2.1903e-10	-1.20304	4.11741e-19	-2.1903e-10	-1.17773
23903540	chr18:23903540:A:G	0.000235743	-2.1903e-10	-0.310684	4.68058e-19	-2.1903e-10	-0.377769	9.73412e-19	-2.1903e-10	-0.317318
23904280	chr18:23904280:G:A	4.41618e-05	-0.772731	-1.21283	2.18408e-19	0.0727099	-1.21271	1.33888e-19	-1.08903	-1.21209
23904303	chr18:23904303:G:A	9.73262e-05	-2.1903e-10	-1.19536	2.04246e-19	-2.1903e-10	-1.20703	4.04921e-19	-2.1903e-10	-1.19443
23904634	chr18:23904634:C:T	0.000103563	-2.1903e-10	-1.13325	2.15019e-19	-2.1903e-10	-1.15564	4.25563e-19	-2.1903e-10	-1.14471
23905875	chr18:23905875:C:T	0.000105191	-2.1903e-10	-1.11765	2.17925e-19	-2.1903e-10	-1.14221	4.31884e-19	-2.1903e-10	-1.12997
23905910	chr18:23905910:G:A	0.000101452	-2.1903e-10	-1.15384	2.03276e-19	-2.1903e-10	-1.2118	4.37806e-19	-2.1903e-10	-1.11635
23906049	chr18:23906049:G:A	1.8893e-05	-1.69429	-1.14035	5.14543e-20	-1.51334	-1.07233	6.33939e-20	-1.88473	-1.16403
23906452	chr18:23906452:A:T	0.000100586	-2.1903e-10	-1.16241	2.03177e-19	-2.1903e-10	-1.21228	4.33478e-19	-2.1903e-10	-1.12629
23906565	chr18:23906565:T:C	0.000100513	-2.1903e-10	-1.16314	2.03293e-19	-2.1903e-10	-1.21171	4.29962e-19	-2.1903e-10	-1.13443
23908402	chr18:23908402:C:T	5.05873e-05	-1.84973	-2.58223e-10	1.24905e-19	-1.69881	-2.58223e-10	2.01108e-19	-1.89428	-2.58223e-10
23908447	chr18:23908447:G:A	0.000105781	-2.1903e-10	-1.11206	2.22461e-19	-2.1903e-10	-1.12161	4.42633e-19	-2.1903e-10	-1.10539
23908585	chr18:23908585:A:G	0.000343845	-2.1903e-10	0.0667662	6.62752e-19	-2.1903e-10	-0.029961	1.49431e-18	-2.1903e-10	0.111293
23908907	chr18:23908907:A:C	9.63759e-05	-2.1903e-10	-1.20517	2.0493e-19	-2.1903e-10	-1.20369	3.9879e-19	-2.1903e-10	-1.20969
23908925	chr18:23908925:G:A	6.16397e-05	-0.463923	-1.1882	4.47815e-19	0.732479	-1.15446	1.00206e-19	-1.39557	-1.19533
23908983	chr18:23908983:G:A	2.36367e-05	-1.53471	-1.07591	6.86177e-20	-1.17211	-1.12571	1.20564e-19	-1.37564	-1.03031
23909922	chr18:23909922:T:C	2.16596e-05	-1.58944	-1.10854	6.30455e-20	-1.21794	-1.16456	1.08158e-19	-1.45339	-1.06114
23910070	chr18:23910070:C:T	9.57001e-05	-2.1903e-10	-1.21221	2.03691e-19	-2.1903e-10	-1.20976	3.97742e-19	-2.1903e-10	-1.21232
23910399	chr18:23910399:C:T	0.000150916	-2.1903e-10	-0.756702	3.11279e-19	-2.1903e-10	-0.785672	6.24117e-19	-2.1903e-10	-0.761787
23910400	chr18:23910400:G:A	1.76608e-05	-1.72726	-1.17482	4.7281e-20	-1.55211	-1.11814	6.11119e-20	-1.89183	-1.19359
23910419	chr18:23910419:A:G	9.60449e-05	-2.1903e-10	-1.20861	2.03803e-19	-2.1903e-10	-1.20921	4.02495e-19	-2.1903e-10	-1.20044
23911681	chr18:23911681:A:T	0.000136439	-2.1903e-10	-0.857547	2.8096e-19	-2.1903e-10	-0.888151	5.65013e-19	-2.1903e-10	-0.861278
23911833	chr18:23911833:A:G	9.61779e-05	-2.1903e-10	-1.20723	2.19673e-19	-2.1903e-10	-1.13422	3.9754e-19	-2.1903e-10	-1.21283
23911996	chr18:23911996:AT:A	9.72804e-05	-2.1903e-10	-1.19583	2.04076e-19	-2.1903e-10	-1.20787	4.13783e-19	-2.1903e-10	-1.17279
23912022	chr18:23912022:T:C	0.000127236	-2.1903e-10	-0.927383	2.7854e-19	-2.1903e-10	-0.8968	5.12053e-19	-2.1903e-10	-0.959697
23912235	chr18:23912235:G:C	0.000101016	-2.1903e-10	-1.15815	2.21551e-19	-2.1903e-10	-1.12571	4.18004e-19	-2.1903e-10	-1.16263
23912585	chr18:23912585:C:T	9.97719e-05	-2.1903e-10	-1.17054	2.10269e-19	-2.1903e-10	-1.17797	4.16823e-19	-2.1903e-10	-1.16546
23913070	chr18:23913070:T:C	0.000110977	-2.1903e-10	-1.0641	2.41711e-19	-2.1903e-10	-1.03862	4.73438e-19	-2.1903e-10	-1.0381
23913711	chr18:23913711:A:G	1.7333e-05	-1.78187	-1.13895	4.50308e-20	-1.65568	-1.06334	6.26241e-20	-1.89371	-1.16726
23913774	chr18:23913774:C:A	7.47493e-05	-1.27879	-0.180496	1.81846e-19	-0.698608	-0.624594	4.32969e-19	-1.11927	-0.00819378
23913926	chr18:23913926:G:A	7.6076e-05	-1.26279	-0.1789	1.86297e-19	-0.675617	-0.623404	4.41383e-19	-1.1018	-0.00641403
23914018	chr18:23914018:T:C	0.00010177	-2.1903e-10	-1.15071	2.15254e-19	-2.1903e-10	-1.15454	4.19022e-19	-2.1903e-10	-1.1602
23914254	chr18:23914254:A:G	0.000101195	-2.1903e-10	-1.15638	2.03094e-19	-2.1903e-10	-1.21269	4.43587e-19	-2.1903e-10	-1.10323
23915230	chr18:23915230:T:C	4.37117e-05	-1.3578	-0.638014	1.47468e-19	-0.729847	-0.802903	1.4584e-19	-1.63552	-0.580096
23915519	chr18:23915519:T:C	0.000100344	-2.1903e-10	-1.16482	2.03072e-19	-2.1903e-10	-1.2128	4.38298e-19	-2.1903e-10	-1.11523
23915828	chr18:23915828:A:G	0.000100743	-2.1903e-10	-1.16085	2.03154e-19	-2.1903e-10	-1.2124	4.34158e-19	-2.1903e-10	-1.12472
23916202	chr18:23916202:C:T	4.74966e-05	-0.700842	-1.21193	2.37788e-19	0.157398	-1.21238	1.43407e-19	-1.02259	-1.20985
23916214	chr18:23916214:T:C	0.000101536	-2.1903e-10	-1.15301	2.13632e-19	-2.1903e-10	-1.16211	4.2453e-19	-2.1903e-10	-1.14714
23916260	chr18:23916260:A:T	9.80083e-05	-2.1903e-10	-1.18837	2.05267e-19	-2.1903e-10	-1.20205	4.08541e-19	-2.1903e-10	-1.18553
23916890	chr18:23916890:A:G	7.69666e-05	-1.35548	-0.074576	1.74296e-19	-0.822976	-0.542631	4.46001e-19	-1.1998	0.101995
23919011	chr18:23919011:G:T	9.92958e-05	-2.1903e-10	-1.17532	2.10459e-19	-2.1903e-10	-1.17707	4.13705e-19	-2.1903e-10	-1.17297
23919268	chr18:23919268:A:T	0.000112459	-2.1903e-10	-1.05084	2.30019e-19	-2.1903e-10	-1.0882	4.70242e-19	-2.1903e-10	-1.04488
23919376	chr18:23919376:A:G	0.000368342	0.135585	-2.58223e-10	4.29021e-19	-0.464857	-2.58223e-10	8.15081e-19	-0.494839	-2.58223e-10
23919917	chr18:23919917:C:T	9.68362e-05	-2.1903e-10	-1.20041	2.03104e-19	-2.1903e-10	-1.21264	4.07535e-19	-2.1903e-10	-1.188
23920750	chr18:23920750:G:A	5.17626e-05	-1.82676	-2.58223e-10	1.11876e-19	-1.80897	-2.58223e-10	2.11347e-19	-1.84463	-2.58223e-10
23920759	chr18:23920759:A:G	0.000107806	-1.0931	-2.58223e-10	1.24446e-19	-1.70249	-2.58223e-10	5.21118e-19	-0.942149	-2.58223e-10
23921365	chr18:23921365:T:C	5.22807e-05	-1.89207	0.0752749	1.35124e-19	-1.88866	0.268494	2.84236e-19	-1.58364	0.0353176
23921512	chr18:23921512:A:G	0.000106895	-2.1903e-10	-1.10158	2.32133e-19	-2.1903e-10	-1.07905	4.54277e-19	-2.1903e-10	-1.07942
23922095	chr18:23922095:C:T	1.44698e-05	-1.88921	-1.21215	3.16659e-20	-1.86987	-1.20125	7.53818e-20	-1.66956	-1.206
23922173	chr18:23922173:A:G	0.000136692	-2.1903e-10	-0.855694	2.81451e-19	-2.1903e-10	-0.886404	5.66074e-19	-2.1903e-10	-0.859402
23922230	chr18:23922230:C:T	9.95949e-05	-2.1903e-10	-1.17231	2.09998e-19	-2.1903e-10	-1.17927	4.16066e-19	-2.1903e-10	-1.16728
23922412	chr18:23922412:G:T	3.87043e-05	-1.37855	-0.738923	1.86222e-19	-0.491038	-0.808383	1.11712e-19	-1.76693	-0.715275
23922785	chr18:23922785:C:T	0.000100237	-2.1903e-10	-1.16589	2.11161e-19	-2.1903e-10	-1.17374	4.18875e-19	-2.1903e-10	-1.16055
23922843	chr18:23922843:T:C	9.82412e-05	-2.1903e-10	-1.186	2.06953e-19	-2.1903e-10	-1.19387	4.14894e-19	-2.1903e-10	-1.1701
23922884	chr18:23922884:G:T	0.000106812	-2.1903e-10	-1.10235	2.31886e-19	-2.1903e-10	-1.08012	4.5394e-19	-2.1903e-10	-1.08016
23922955	chr18:23922955:G:A	5.56444e-05	-1.75444	-2.58223e-10	1.20658e-19	-1.73341	-2.58223e-10	2.26903e-19	-1.7736	-2.58223e-10
23922982	chr18:23922982:C:T	9.56582e-05	-2.1903e-10	-1.21264	2.04311e-19	-2.1903e-10	-1.20672	3.9774e-19	-2.1903e-10	-1.21233
23923151	chr18:23923151:C:T	1.44417e-05	-1.89155	-1.21176	3.18086e-20	-1.86399	-1.20263	7.41406e-20	-1.68732	-1.20484
23923184	chr18:23923184:C:T	2.0858e-05	-1.54251	-1.19318	3.81802e-20	-1.75615	-1.1279	6.61323e-20	-1.80153	-1.20494
23923207	chr18:23923207:A:G	9.98695e-05	-2.1903e-10	-1.16956	2.03071e-19	-2.1903e-10	-1.21281	4.33487e-19	-2.1903e-10	-1.12626
23923394	chr18:23923394:A:G	0.00013318	-2.1903e-10	-0.881722	2.69248e-19	-2.1903e-10	-0.930728	5.58283e-19	-2.1903e-10	-0.87326
23923447	chr18:23923447:G:A	9.56597e-05	-2.1903e-10	-1.21263	2.03573e-19	-2.1903e-10	-1.21034	3.9755e-19	-2.1903e-10	-1.2128
23923530	chr18:23923530:C:T	0.00010201	-2.1903e-10	-1.14835	2.12379e-19	-2.1903e-10	-1.16799	4.35133e-19	-2.1903e-10	-1.12247
23924027	chr18:23924027:C:G	0.000137878	-2.1903e-10	-0.847059	2.7842e-19	-2.1903e-10	-0.897231	5.76778e-19	-2.1903e-10	-0.840668
23924513	chr18:23924513:G:A	9.89166e-05	-2.1903e-10	-1.17915	2.06611e-19	-2.1903e-10	-1.19552	4.1237e-19	-2.1903e-10	-1.17621
23925097	chr18:23925097:G:T	4.95121e-05	-1.87121	-2.58223e-10	1.06172e-19	-1.8613	-2.58223e-10	2.0373e-19	-1.88133	-2.58223e-10
23925261	chr18:23925261:T:C	4.94911e-05	-1.87163	-2.58223e-10	1.03439e-19	-1.88738	-2.58223e-10	2.06141e-19	-1.86957	-2.58223e-10
23925300	chr18:23925300:C:T	1.54059e-05	-1.85183	-1.18684	3.12714e-20	-1.884	-1.19966	7.2006e-20	-1.72889	-1.19249
23925630	chr18:23925630:C:T	5.96934e-05	-0.488773	-1.19543	3.18672e-19	0.428585	-1.19078	1.71506e-19	-0.851474	-1.20203
23926255	chr18:23926255:G:T	0.00011149	-2.1903e-10	-1.05949	2.2528e-19	-2.1903e-10	-1.10902	4.76851e-19	-2.1903e-10	-1.03092
23927361	chr18:23927361:T:G	0.00010029	-2.1903e-10	-1.16536	2.08509e-19	-2.1903e-10	-1.18638	4.23086e-19	-2.1903e-10	-1.15055
23927526	chr18:23927526:A:G	0.00010777	-2.1903e-10	-1.09343	2.25621e-19	-2.1903e-10	-1.10751	4.51746e-19	-2.1903e-10	-1.08501
23927593	chr18:23927593:G:A	9.62264e-05	-2.1903e-10	-1.20672	2.03451e-19	-2.1903e-10	-1.21094	4.00716e-19	-2.1903e-10	-1.20487
23927609	chr18:23927609:T:G	0.000100266	-2.1903e-10	-1.1656	2.1397e-19	-2.1903e-10	-1.16053	4.11568e-19	-2.1903e-10	-1.17815
23927639	chr18:23927639:T:C	0.000135872	-2.1903e-10	-0.861716	2.73375e-19	-2.1903e-10	-0.915516	5.74326e-19	-2.1903e-10	-0.844929
23928307	chr18:23928307:C:T	0.000101384	-2.1903e-10	-1.15451	2.07669e-19	-2.1903e-10	-1.19042	4.29201e-19	-2.1903e-10	-1.1362
23928364	chr18:23928364:A:G	9.66739e-05	-2.1903e-10	-1.20208	2.03158e-19	-2.1903e-10	-1.21238	4.06592e-19	-2.1903e-10	-1.19031
23929183	chr18:23929183:C:T	0.000121773	-2.1903e-10	-0.971267	2.45633e-19	-2.1903e-10	-1.02252	5.67858e-19	-2.1903e-10	-0.856255
23929910	chr18:23929910:C:T	0.000107863	-2.1903e-10	-1.09256	2.44478e-19	-2.1903e-10	-1.02724	4.45285e-19	-2.1903e-10	-1.09941
23930499	chr18:23930499:GCAC:G	0.000125993	-2.1903e-10	-0.937199	2.54966e-19	-2.1903e-10	-0.985232	5.32573e-19	-2.1903e-10	-0.920405
23930707	chr18:23930707:C:G	1.53189e-05	-1.84275	-1.20159	3.11109e-20	-1.87945	-1.20935	7.23644e-20	-1.71128	-1.20513
23932715	chr18:23932715:G:C	0.000104163	-2.1903e-10	-1.12747	2.15934e-19	-2.1903e-10	-1.15139	4.36567e-19	-2.1903e-10	-1.11919
23932771	chr18:23932771:T:G	9.72356e-05	-2.1903e-10	-1.19629	2.03969e-19	-2.1903e-10	-1.20839	4.06779e-19	-2.1903e-10	-1.18986
23932843	chr18:23932843:G:A	0.000101466	-2.1903e-10	-1.15371	2.09993e-19	-2.1903e-10	-1.17929	4.17896e-19	-2.1903e-10	-1.16289
23933031	chr18:23933031:G:A	1.4442e-05	-1.89494	-1.20834	3.33521e-20	-1.8105	-1.20874	7.43755e-20	-1.69115	-1.19784
23933389	chr18:23933389:A:T	9.82301e-05	-2.1903e-10	-1.18611	2.0571e-19	-2.1903e-10	-1.1999	4.06406e-19	-2.1903e-10	-1.19077
23933804	chr18:23933804:C:T	3.81785e-05	-1.75471	-0.376441	9.94693e-20	-1.19011	-0.736403	1.83822e-19	-1.76763	-0.216532
23934017	chr18:23934017:G:A	0.000131738	-2.1903e-10	-0.892611	2.65487e-19	-2.1903e-10	-0.944795	5.5776e-19	-2.1903e-10	-0.874198
23934396	chr18:23934396:T:C	1.47995e-05	-1.86601	-1.21282	3.07315e-20	-1.89009	-1.21098	6.8408e-20	-1.75998	-1.21265
23934616	chr18:23934616:A:T	0.000111391	-1.89364	0.833263	3.24584e-19	-1.8868	1.14299	5.70701e-19	-1.60367	0.752408
23935193	chr18:23935193:G:T	0.000100016	-2.1903e-10	-1.16809	2.07791e-19	-2.1903e-10	-1.18983	4.12419e-19	-2.1903e-10	-1.17609
23935225	chr18:23935225:G:A	2.1596e-05	-1.73579	-0.965132	7.98811e-20	-1.25122	-0.894599	8.84614e-20	-1.73031	-0.98525
23935427	chr18:23935427:G:A	0.000107586	-2.1903e-10	-1.09513	2.21924e-19	-2.1903e-10	-1.12403	4.49196e-19	-2.1903e-10	-1.09067
23935565	chr18:23935565:C:T	0.000129014	-0.913505	-2.58223e-10	1.36067e-19	-1.61322	-2.58223e-10	6.34118e-19	-0.745891	-2.58223e-10
23936185	chr18:23936185:ACT:A	0.000105622	-2.1903e-10	-1.11356	2.19378e-19	-2.1903e-10	-1.13556	4.40321e-19	-2.1903e-10	-1.11062
23937028	chr18:23937028:GC:G	0.00010068	-2.1903e-10	-1.16148	2.08761e-19	-2.1903e-10	-1.18517	4.14957e-19	-2.1903e-10	-1.16995
23937113	chr18:23937113:C:G	9.60281e-05	-2.1903e-10	-1.20878	2.03692e-19	-2.1903e-10	-1.20975	4.0076e-19	-2.1903e-10	-1.20476
23937132	chr18:23937132:A:G	9.99081e-05	-2.1903e-10	-1.16918	2.08714e-19	-2.1903e-10	-1.1854	4.1633e-19	-2.1903e-10	-1.16665
23937482	chr18:23937482:C:G	5.49072e-05	-1.76778	-2.58223e-10	1.1928e-19	-1.74489	-2.58223e-10	2.22683e-19	-1.79238	-2.58223e-10
23938137	chr18:23938137:G:A	9.85729e-05	-2.1903e-10	-1.18263	2.1251e-19	-2.1903e-10	-1.16737	4.11862e-19	-2.1903e-10	-1.17744
23938672	chr18:23938672:C:T	9.57779e-05	-2.1903e-10	-1.21139	2.05261e-19	-2.1903e-10	-1.20208	3.97735e-19	-2.1903e-10	-1.21234
23938731	chr18:23938731:G:A	9.58214e-05	-2.1903e-10	-1.21094	2.03184e-19	-2.1903e-10	-1.21225	3.98955e-19	-2.1903e-10	-1.20928
23940216	chr18:23940216:G:A	3.52923e-05	-1.74757	-0.462188	9.42972e-20	-1.17833	-0.801583	1.69106e-19	-1.75928	-0.308324
23940309	chr18:23940309:G:C	0.000107716	-2.1903e-10	-1.09393	2.20609e-19	-2.1903e-10	-1.12997	4.59025e-19	-2.1903e-10	-1.06902
23940690	chr18:23940690:A:G	7.51365e-05	-1.45412	-2.58223e-10	1.86386e-19	-1.29854	-2.58223e-10	2.73631e-19	-1.58635	-2.58223e-10
23940845	chr18:23940845:TC:T	1.46864e-05	-1.8912	-1.1953	3.15677e-20	-1.87064	-1.20359	6.12247e-20	-1.88326	-1.20032
23940858	chr18:23940858:C:T	0.000110983	-2.1903e-10	-1.06405	2.26871e-19	-2.1903e-10	-1.10198	4.65108e-19	-2.1903e-10	-1.05586
23940865	chr18:23940865:A:G	1.53577e-05	-1.83529	-1.20652	3.12031e-20	-1.874	-1.21184	7.28355e-20	-1.70085	-1.20907
23940960	chr18:23940960:G:A	1.48112e-05	-1.88985	-1.1882	3.18536e-20	-1.86699	-1.19822	6.14736e-20	-1.8853	-1.19421
23942231	chr18:23942231:G:T	5.34584e-05	-1.79452	-2.58223e-10	1.159e-19	-1.77364	-2.58223e-10	2.17261e-19	-1.81703	-2.58223e-10
23942876	chr18:23942876:C:T	9.79959e-05	-2.1903e-10	-1.1885	2.05088e-19	-2.1903e-10	-1.20292	4.09774e-19	-2.1903e-10	-1.18252
23943568	chr18:23943568:C:G	9.66967e-05	-2.1903e-10	-1.20185	2.04945e-19	-2.1903e-10	-1.20362	4.0439e-19	-2.1903e-10	-1.19575
23944586	chr18:23944586:A:T	5.70332e-05	-0.527767	-1.20203	3.10028e-19	0.41703	-1.20673	1.67895e-19	-0.879444	-1.19534
23944675	chr18:23944675:G:A	3.94189e-05	-1.72521	-0.373976	1.0598e-19	-1.12847	-0.734639	1.90599e-19	-1.73437	-0.213586
23944796	chr18:23944796:G:A	1.52227e-05	-1.89497	-1.15567	3.32048e-20	-1.82192	-1.20175	7.9317e-20	-1.69874	-1.12594
23946001	chr18:23946001:G:A	0.00011168	-2.1903e-10	-1.05779	2.37673e-19	-2.1903e-10	-1.05547	4.54101e-19	-2.1903e-10	-1.07981
23946042	chr18:23946042:C:G	7.99737e-05	-1.39173	-2.58223e-10	2.00697e-19	-1.22456	-2.58223e-10	2.86985e-19	-1.5387	-2.58223e-10
23946123	chr18:23946123:C:T	1.47822e-05	-1.89441	-1.1856	3.23774e-20	-1.83723	-1.21167	7.8583e-20	-1.6696	-1.16437
23947291	chr18:23947291:G:T	0.000158853	-2.1903e-10	-0.705446	3.14297e-19	-2.1903e-10	-0.776023	6.64506e-19	-2.1903e-10	-0.699082
23947482	chr18:23947482:G:A	0.000107842	-2.1903e-10	-1.09276	2.25296e-19	-2.1903e-10	-1.10895	4.52138e-19	-2.1903e-10	-1.08414
23947486	chr18:23947486:G:A	0.000109514	-2.1903e-10	-1.07737	2.32864e-19	-2.1903e-10	-1.07591	4.46014e-19	-2.1903e-10	-1.09778
23947721	chr18:23947721:C:T	5.26304e-05	-0.59731	-1.21282	2.75349e-19	0.304333	-1.21266	1.57786e-19	-0.925187	-1.2117
23947898	chr18:23947898:G:A	3.11217e-05	-1.84755	-0.487972	7.14638e-20	-1.43365	-0.823524	1.49706e-19	-1.85583	-0.33362
23948639	chr18:23948639:G:A	5.71193e-05	-0.521512	-1.20677	3.05039e-19	0.4035	-1.20942	1.69654e-19	-0.862631	-1.20173
23948759	chr18:23948759:G:A	9.65205e-05	-2.1903e-10	-1.20367	2.06123e-19	-2.1903e-10	-1.19789	4.0305e-19	-2.1903e-10	-1.19906
23949043	chr18:23949043:A:G	9.96304e-05	-2.1903e-10	-1.17196	2.10689e-19	-2.1903e-10	-1.17598	4.18948e-19	-2.1903e-10	-1.16038
23949758	chr18:23949758:G:A	1.44022e-05	-1.89334	-1.21271	3.44607e-20	-1.79379	-1.19275	7.10136e-20	-1.72393	-1.21133
23949766	chr18:23949766:G:A	4.83681e-05	-1.89459	-2.58223e-10	1.09647e-19	-1.8291	-2.58223e-10	3.69462e-19	-1.28608	-2.58223e-10
23950702	chr18:23950702:T:A	5.54777e-05	-0.545645	-1.2118	2.94608e-19	0.369079	-1.2098	1.64667e-19	-0.881379	-1.21282
23950786	chr18:23950786:G:A	0.00010228	-2.1903e-10	-1.14571	2.11251e-19	-2.1903e-10	-1.17331	4.28367e-19	-2.1903e-10	-1.13815
23951093	chr18:23951093:T:C	5.35856e-05	-1.79215	-2.58223e-10	1.15829e-19	-1.77425	-2.58223e-10	2.18491e-19	-1.81138	-2.58223e-10
23951195	chr18:23951195:C:T	0.000110223	-2.1903e-10	-1.07092	2.35874e-19	-2.1903e-10	-1.06306	4.4793e-19	-2.1903e-10	-1.09349
23951548	chr18:23951548:T:C	5.50498e-05	-0.553627	-1.21156	3.77223e-19	0.602892	-1.19642	1.53833e-19	-0.962083	-1.20018
23951558	chr18:23951558:A:G	5.61981e-05	-1.74454	-2.58223e-10	1.22376e-19	-1.71926	-2.58223e-10	2.27283e-19	-1.77193	-2.58223e-10
23951670	chr18:23951670:C:T	5.54745e-05	-1.7575	-2.58223e-10	1.20635e-19	-1.73359	-2.58223e-10	2.24586e-19	-1.78387	-2.58223e-10
23951942	chr18:23951942:C:T	1.46545e-05	-1.87984	-1.20884	3.1293e-20	-1.87473	-1.20823	8.37556e-20	-1.57111	-1.19911
23952469	chr18:23952469:C:T	5.51534e-05	-1.76331	-2.58223e-10	1.19914e-19	-1.73959	-2.58223e-10	2.23468e-19	-1.78886	-2.58223e-10
23952495	chr18:23952495:C:T	2.76417e-05	-1.32861	-1.12549	5.8619e-20	-1.40236	-1.05295	9.28231e-20	-1.52322	-1.14421
23953516	chr18:23953516:G:A	5.70807e-05	-1.72896	-2.58223e-10	1.24558e-19	-1.70159	-2.58223e-10	2.30435e-19	-1.75816	-2.58223e-10
23953734	chr18:23953734:G:T	0.000101632	-2.1903e-10	-1.15206	2.14884e-19	-2.1903e-10	-1.15626	4.18585e-19	-2.1903e-10	-1.16125
23954173	chr18:23954173:G:A	2.45624e-05	-1.84532	-0.72689	7.91957e-20	-1.50022	-0.654216	9.17166e-20	-1.89475	-0.784676
23954739	chr18:23954739:C:T	1.57962e-05	-1.8869	-1.12676	3.22687e-20	-1.86456	-1.1877	8.9795e-20	-1.61007	-1.09053
23954887	chr18:23954887:G:A	0.00017504	-0.60841	-2.58223e-10	1.80385e-19	-1.33127	-2.58223e-10	8.73752e-19	-0.42533	-2.58223e-10
23954963	chr18:23954963:T:TA	0.000115524	-2.1903e-10	-1.02395	2.3592e-19	-2.1903e-10	-1.06287	4.84938e-19	-2.1903e-10	-1.0141
23955043	chr18:23955043:A:T	5.35384e-05	-1.79303	-2.58223e-10	1.49473e-19	-1.51925	-2.58223e-10	2.07583e-19	-1.8626	-2.58223e-10
23955641	chr18:23955641:A:G	5.52482e-05	-1.76159	-2.58223e-10	1.20139e-19	-1.73771	-2.58223e-10	2.23812e-19	-1.78732	-2.58223e-10
23955801	chr18:23955801:A:G	3.00978e-05	-1.81778	-0.551198	7.16283e-20	-1.38994	-0.864928	1.43732e-19	-1.82369	-0.406489
23955853	chr18:23955853:C:T	1.55351e-05	-1.89341	-1.13691	4.15376e-20	-1.7163	-1.08346	6.43612e-20	-1.89361	-1.14
23956887	chr18:23956887:C:T	4.83541e-05	-1.89488	-2.58223e-10	1.0398e-19	-1.88216	-2.58223e-10	2.21641e-19	-1.79707	-2.58223e-10
23957038	chr18:23957038:TAC:T	0.000115329	-2.1903e-10	-1.02563	2.355e-19	-2.1903e-10	-1.06465	4.84927e-19	-2.1903e-10	-1.01413
23957998	chr18:23957998:C:T	9.80348e-05	-2.1903e-10	-1.1881	2.06126e-19	-2.1903e-10	-1.19787	4.07171e-19	-2.1903e-10	-1.18889
23958122	chr18:23958122:A:T	4.02125e-05	-1.79896	-0.280291	9.48374e-20	-1.30845	-0.665744	1.95763e-19	-1.8096	-0.111621
23958642	chr18:23958642:A:G	5.49924e-05	-1.76623	-2.58223e-10	1.19498e-19	-1.74306	-2.58223e-10	2.2283e-19	-1.79172	-2.58223e-10
23959096	chr18:23959096:G:A	1.61674e-05	-1.87872	-1.11171	3.11015e-20	-1.8804	-1.20871	9.41625e-20	-1.59839	-1.05471
23959125	chr18:23959125:G:A	0.000101129	-2.1903e-10	-1.15703	2.13444e-19	-2.1903e-10	-1.16299	4.24758e-19	-2.1903e-10	-1.14661
23959240	chr18:23959240:C:G	0.000130808	-2.1903e-10	-0.899696	2.64714e-19	-2.1903e-10	-0.947711	5.29414e-19	-2.1903e-10	-0.926355
23959924	chr18:23959924:G:A	5.61502e-05	-1.7454	-2.58223e-10	1.22188e-19	-1.7208	-2.58223e-10	2.27104e-19	-1.77272	-2.58223e-10
23959998	chr18:23959998:T:C	3.22676e-05	-1.77226	-0.527105	8.36788e-20	-1.2496	-0.849776	1.53648e-19	-1.78309	-0.380371
23960165	chr18:23960165:CTA:C	9.56567e-05	-2.1903e-10	-1.21266	2.13011e-19	-2.1903e-10	-1.16502	3.98915e-19	-2.1903e-10	-1.20938
23960226	chr18:23960226:A:G	3.35833e-05	-1.75391	-0.505491	1.07404e-19	-1.23473	-0.615029	1.28866e-19	-1.89494	-0.444415
23960708	chr18:23960708:G:A	1.85785e-05	-1.88358	-0.967841	3.56974e-20	-1.8648	-1.08649	1.14165e-19	-1.55818	-0.902305
23962171	chr18:23962171:A:T	0.000113139	-2.1903e-10	-1.04481	2.12206e-19	-2.1903e-10	-1.1688	5.0269e-19	-2.1903e-10	-0.978152
23962497	chr18:23962497:A:C	0.000112742	-2.1903e-10	-1.04832	2.30224e-19	-2.1903e-10	-1.08731	4.72137e-19	-2.1903e-10	-1.04086
23962644	chr18:23962644:G:A	1.57784e-05	-1.8744	-1.14039	3.91095e-20	-1.67179	-1.18821	7.54314e-20	-1.77815	-1.09675
23962658	chr18:23962658:A:G	0.000106648	-2.1903e-10	-1.10389	2.07072e-19	-2.1903e-10	-1.19329	4.68027e-19	-2.1903e-10	-1.0496
23962874	chr18:23962874:A:G	1.59768e-05	-1.87358	-1.12871	3.94851e-20	-1.66879	-1.18164	7.64243e-20	-1.78009	-1.08173
23962924	chr18:23962924:AAAGT:A	1.59204e-05	-1.87454	-1.13128	3.91413e-20	-1.67605	-1.18313	7.62869e-20	-1.77883	-1.0848
23962963	chr18:23962963:C:T	1.59303e-05	-1.87277	-1.13243	3.93369e-20	-1.67038	-1.18382	7.58677e-20	-1.78292	-1.08622
23963536	chr18:23963536:A:C	0.000116201	-2.1903e-10	-1.01811	2.36403e-19	-2.1903e-10	-1.06082	4.87083e-19	-2.1903e-10	-1.00969
23963824	chr18:23963824:A:G	3.17714e-05	-1.75947	-0.555386	8.61349e-20	-1.19569	-0.874753	1.51245e-19	-1.76445	-0.414777
23964052	chr18:23964052:G:A	3.29995e-05	-1.77014	-0.506793	8.69696e-20	-1.22149	-0.839317	1.57885e-19	-1.77469	-0.361575
23964167	chr18:23964167:G:T	9.56764e-05	-2.1903e-10	-1.21245	2.03134e-19	-2.1903e-10	-1.2125	3.98006e-19	-2.1903e-10	-1.21166
23964250	chr18:23964250:G:A	3.28254e-05	-1.76882	-0.513398	8.68151e-20	-1.21809	-0.84449	1.56992e-19	-1.77334	-0.368589
23964466	chr18:23964466:G:A	0.000133558	-2.1903e-10	-0.878893	2.69453e-19	-2.1903e-10	-0.92997	5.5652e-19	-2.1903e-10	-0.876424
23964829	chr18:23964829:G:A	0.000106741	-2.1903e-10	-1.10302	2.07102e-19	-2.1903e-10	-1.19315	4.69018e-19	-2.1903e-10	-1.04749
23965115	chr18:23965115:G:A	1.56044e-05	-1.89019	-1.13569	3.56024e-20	-1.75721	-1.19674	7.92554e-20	-1.73204	-1.09341
23967476	chr18:23967476:C:T	9.80399e-05	-2.1903e-10	-1.18805	2.0464e-19	-2.1903e-10	-1.20511	4.09533e-19	-2.1903e-10	-1.18311
23967901	chr18:23967901:T:C	1.55897e-05	-1.88787	-1.13895	3.61826e-20	-1.74139	-1.19639	7.79516e-20	-1.74227	-1.09977
23967999	chr18:23967999:C:T	1.56306e-05	-1.88892	-1.13527	3.60473e-20	-1.74688	-1.19465	7.86894e-20	-1.73747	-1.09514
23968099	chr18:23968099:G:A	0.000127736	-2.1903e-10	-0.923457	2.80553e-19	-2.1903e-10	-0.889598	5.17889e-19	-2.1903e-10	-0.948365
23968165	chr18:23968165:C:T	0.000130922	-2.1903e-10	-0.898824	2.98834e-19	-2.1903e-10	-0.826473	5.24682e-19	-2.1903e-10	-0.935334
23968210	chr18:23968210:C:A	0.000336392	0.0448499	-2.58223e-10	2.88474e-19	-0.861758	-2.58223e-10	1.82241e-18	0.309788	-2.58223e-10
23968294	chr18:23968294:A:G	0.000125967	-2.1903e-10	-0.937409	2.86276e-19	-2.1903e-10	-0.869405	5.06089e-19	-2.1903e-10	-0.971413
23968343	chr18:23968343:A:G	0.000108413	-2.1903e-10	-1.08748	2.30446e-19	-2.1903e-10	-1.08635	4.49684e-19	-2.1903e-10	-1.08958
23968602	chr18:23968602:G:A	9.58495e-05	-2.1903e-10	-1.21065	2.03453e-19	-2.1903e-10	-1.21093	3.99249e-19	-2.1903e-10	-1.20854
23968828	chr18:23968828:T:C	0.000124984	-2.1903e-10	-0.945238	2.73002e-19	-2.1903e-10	-0.916883	5.06238e-19	-2.1903e-10	-0.971119
23968993	chr18:23968993:G:A	0.000106549	-2.1903e-10	-1.10482	2.06911e-19	-2.1903e-10	-1.19407	4.677e-19	-2.1903e-10	-1.0503
23969713	chr18:23969713:T:G	1.52084e-05	-1.88019	-1.17139	3.29559e-20	-1.83776	-1.19343	9.78256e-20	-1.46913	-1.14581
23969796	chr18:23969796:G:A	9.59422e-05	-2.1903e-10	-1.20968	2.04845e-19	-2.1903e-10	-1.20411	3.99462e-19	-2.1903e-10	-1.20801
23970665	chr18:23970665:A:G	0.00010542	-2.1903e-10	-1.11547	2.06214e-19	-2.1903e-10	-1.19745	4.61026e-19	-2.1903e-10	-1.06467
23970760	chr18:23970760:T:C	0.000120116	-2.1903e-10	-0.984969	2.79215e-19	-2.1903e-10	-0.89438	4.93688e-19	-2.1903e-10	-0.996222
23971674	chr18:23971674:T:TA	0.000101628	-2.1903e-10	-1.15211	2.09496e-19	-2.1903e-10	-1.18166	4.19215e-19	-2.1903e-10	-1.15974
23971742	chr18:23971742:G:T	0.000102765	-2.1903e-10	-1.14098	2.21435e-19	-2.1903e-10	-1.12623	4.20206e-19	-2.1903e-10	-1.15738
23973278	chr18:23973278:T:TC	1.76736e-05	-1.76104	-1.14031	3.1175e-20	-1.88002	-1.20672	9.54249e-20	-1.54448	-1.09531
23973667	chr18:23973667:A:G	1.43864e-05	-1.8949	-1.21224	4.21442e-20	-1.57244	-1.21282	1.0167e-19	-1.36686	-1.20953
23973711	chr18:23973711:C:G	1.69956e-05	-1.75756	-1.18291	5.81935e-20	-1.26164	-1.20094	6.25903e-20	-1.89501	-1.16651
23973718	chr18:23973718:C:T	1.67978e-05	-1.75936	-1.19282	5.76734e-20	-1.26471	-1.20686	6.18093e-20	-1.89501	-1.17907
23974020	chr18:23974020:T:A	1.68792e-05	-1.7348	-1.21255	6.02291e-20	-1.21702	-1.21118	6.00872e-20	-1.89391	-1.20842
23974290	chr18:23974290:T:C	5.20246e-05	-1.82171	-2.58223e-10	1.05487e-19	-1.86778	-2.58223e-10	3.35221e-19	-1.38334	-2.58223e-10
23974385	chr18:23974385:T:C	0.000114796	-2.1903e-10	-1.03027	2.52941e-19	-2.1903e-10	-0.993205	4.65967e-19	-2.1903e-10	-1.05401
23975852	chr18:23975852:T:G	2.22539e-05	-1.6586	-1.01231	1.16791e-19	-0.716382	-1.0496	7.69918e-20	-1.85559	-0.998839
23976112	chr18:23976112:C:T	0.000122941	-2.1903e-10	-0.961725	2.24033e-19	-2.1903e-10	-1.11457	5.52876e-19	-2.1903e-10	-0.882992
23976412	chr18:23976412:C:T	0.000100297	-2.1903e-10	-1.16529	2.15724e-19	-2.1903e-10	-1.15236	4.15137e-19	-2.1903e-10	-1.16952
23976446	chr18:23976446:G:A	9.66052e-05	-2.1903e-10	-1.20279	2.05463e-19	-2.1903e-10	-1.20109	3.99442e-19	-2.1903e-10	-1.20806
23976626	chr18:23976626:C:T	1.58677e-05	-1.79754	-1.2116	3.28311e-20	-1.88038	-1.15461	1.0414e-19	-1.34214	-1.21026
23976658	chr18:23976658:A:G	0.000355289	-2.1903e-10	0.0995054	6.81426e-19	-2.1903e-10	-0.00217438	1.54683e-18	-2.1903e-10	0.14584
23976693	chr18:23976693:C:T	0.000123963	-2.1903e-10	-0.953444	2.24413e-19	-2.1903e-10	-1.11287	5.57989e-19	-2.1903e-10	-0.873787
23977202	chr18:23977202:C:T	3.10246e-05	-1.89445	-0.444199	5.46245e-20	-1.73655	-0.789329	1.49818e-19	-1.89254	-0.296169
23977860	chr18:23977860:C:T	0.000100254	-2.1903e-10	-1.16572	2.15615e-19	-2.1903e-10	-1.15287	4.1496e-19	-2.1903e-10	-1.16995
23977932	chr18:23977932:CCCCCAGCCT:C	0.000100553	-2.1903e-10	-1.16274	2.179e-19	-2.1903e-10	-1.14232	4.14143e-19	-2.1903e-10	-1.17191
23978428	chr18:23978428:C:G	0.000102282	-2.1903e-10	-1.14569	2.20558e-19	-2.1903e-10	-1.1302	4.23018e-19	-2.1903e-10	-1.15071
23978659	chr18:23978659:C:A	0.000114736	-2.1903e-10	-1.03079	2.1525e-19	-2.1903e-10	-1.15456	5.10564e-19	-2.1903e-10	-0.962609
23978896	chr18:23978896:G:A	0.000103197	-2.1903e-10	-1.13679	2.04633e-19	-2.1903e-10	-1.20515	4.49644e-19	-2.1903e-10	-1.08967
23979262	chr18:23979262:G:A	0.000101928	-2.1903e-10	-1.14916	2.21012e-19	-2.1903e-10	-1.12815	4.1981e-19	-2.1903e-10	-1.15832
23980015	chr18:23980015:G:A	0.000107506	-2.1903e-10	-1.09588	2.20726e-19	-2.1903e-10	-1.12944	4.6398e-19	-2.1903e-10	-1.05828
23980147	chr18:23980147:C:T	2.99099e-05	-1.88853	-0.486708	5.55411e-20	-1.68829	-0.820946	1.44228e-19	-1.8837	-0.343023
23980535	chr18:23980535:C:T	9.78798e-05	-2.1903e-10	-1.18969	2.08439e-19	-2.1903e-10	-1.18672	4.04282e-19	-2.1903e-10	-1.19601
23981018	chr18:23981018:T:G	0.000100599	-2.1903e-10	-1.16228	2.0825e-19	-2.1903e-10	-1.18762	4.19315e-19	-2.1903e-10	-1.1595
23981169	chr18:23981169:T:C	9.91682e-05	-2.1903e-10	-1.17661	2.11448e-19	-2.1903e-10	-1.17238	4.13483e-19	-2.1903e-10	-1.17351
23981270	chr18:23981270:C:A	0.000105441	-2.1903e-10	-1.11527	2.17218e-19	-2.1903e-10	-1.14546	4.53531e-19	-2.1903e-10	-1.08106
23981536	chr18:23981536:C:T	1.6278e-05	-1.8213	-1.16231	3.51084e-20	-1.89117	-1.07676	1.0179e-19	-1.39087	-1.18435
23981573	chr18:23981573:C:T	9.5797e-05	-2.1903e-10	-1.21119	2.03387e-19	-2.1903e-10	-1.21125	3.98103e-19	-2.1903e-10	-1.21142
23981750	chr18:23981750:A:C	0.000155706	-2.1903e-10	-0.725459	2.60081e-19	-2.1903e-10	-0.96537	7.16822e-19	-2.1903e-10	-0.623298
23981826	chr18:23981826:G:A	1.83004e-05	-1.80992	-1.05658	7.67238e-20	-1.09515	-1.091	8.24759e-20	-1.74013	-1.04549
23982046	chr18:23982046:AAG:A	0.000113569	-2.1903e-10	-1.04102	2.16439e-19	-2.1903e-10	-1.14906	4.9908e-19	-2.1903e-10	-0.98536
23982300	chr18:23982300:C:T	2.08021e-05	-1.59909	-1.13928	7.95368e-20	-0.992045	-1.1581	6.69955e-20	-1.85399	-1.13951
23983464	chr18:23983464:A:G	9.97673e-05	-2.1903e-10	-1.17059	2.07529e-19	-2.1903e-10	-1.19109	4.25341e-19	-2.1903e-10	-1.14524
23983617	chr18:23983617:C:T	0.00013267	-2.1903e-10	-0.885562	2.65007e-19	-2.1903e-10	-0.946605	5.58971e-19	-2.1903e-10	-0.872028
23983724	chr18:23983724:T:C	9.81949e-05	-2.1903e-10	-1.18647	2.10289e-19	-2.1903e-10	-1.17788	4.06672e-19	-2.1903e-10	-1.19012
23983907	chr18:23983907:A:T	9.59557e-05	-2.1903e-10	-1.20954	2.04451e-19	-2.1903e-10	-1.20603	3.98083e-19	-2.1903e-10	-1.21146
23983911	chr18:23983911:A:T	9.09802e-05	-0.527417	-0.735367	2.83593e-19	-0.139872	-0.73895	1.27236e-19	-1.6007	-0.751378
23984009	chr18:23984009:C:T	0.000108369	-2.1903e-10	-1.08788	2.37569e-19	-2.1903e-10	-1.05591	4.42621e-19	-2.1903e-10	-1.10541
23984565	chr18:23984565:C:T	9.58786e-05	-2.1903e-10	-1.21034	2.05812e-19	-2.1903e-10	-1.1994	3.9906e-19	-2.1903e-10	-1.20901
23984683	chr18:23984683:T:C	9.81814e-05	-2.1903e-10	-1.18661	2.04784e-19	-2.1903e-10	-1.20441	4.12037e-19	-2.1903e-10	-1.17701
23985713	chr18:23985713:C:T	4.8612e-05	-1.88956	-2.58223e-10	1.08032e-19	-1.84393	-2.58223e-10	2.35306e-19	-1.73724	-2.58223e-10
23986609	chr18:23986609:C:T	9.59394e-05	-2.1903e-10	-1.20971	2.03093e-19	-2.1903e-10	-1.2127	4.00281e-19	-2.1903e-10	-1.20596
23986796	chr18:23986796:T:C	9.57615e-05	-2.1903e-10	-1.21157	2.0308e-19	-2.1903e-10	-1.21276	3.99102e-19	-2.1903e-10	-1.20891
23986997	chr18:23986997:G:A	3.19876e-05	-1.2956	-1.01248	1.33057e-19	-0.56682	-1.06877	8.76924e-20	-1.7459	-0.978393
23987856	chr18:23987856:A:G	1.54742e-05	-1.83003	-1.20423	3.57148e-20	-1.76986	-1.18093	6.42321e-20	-1.85324	-1.18238
23988403	chr18:23988403:C:T	1.6418e-05	-1.85818	-1.11686	3.58435e-20	-1.77298	-1.17422	6.8273e-20	-1.88693	-1.08768
23988750	chr18:23988750:C:T	0.000108131	-2.1903e-10	-1.09009	2.36361e-19	-2.1903e-10	-1.061	4.38557e-19	-2.1903e-10	-1.11464
23988825	chr18:23988825:C:T	9.62231e-05	-2.1903e-10	-1.20676	2.031e-19	-2.1903e-10	-1.21266	4.01541e-19	-2.1903e-10	-1.20282
23989235	chr18:23989235:G:A	0.000107061	-2.1903e-10	-1.10003	2.1687e-19	-2.1903e-10	-1.14706	4.45074e-19	-2.1903e-10	-1.09989
23989291	chr18:23989291:T:A	9.56437e-05	-2.1903e-10	-1.2128	2.03549e-19	-2.1903e-10	-1.21046	3.97664e-19	-2.1903e-10	-1.21252
23989446	chr18:23989446:T:G	8.86214e-05	-0.873813	-0.41524	2.7493e-19	-0.280477	-0.629369	3.83513e-19	-0.939867	-0.308885
23989650	chr18:23989650:A:G	9.69294e-05	-2.1903e-10	-1.19944	2.03368e-19	-2.1903e-10	-1.21134	4.05747e-19	-2.1903e-10	-1.1924
23989838	chr18:23989838:G:A	0.000100586	-2.1903e-10	-1.16241	2.36324e-19	-2.1903e-10	-1.06116	4.06865e-19	-2.1903e-10	-1.18964
23990285	chr18:23990285:AG:A	2.69713e-05	-1.35103	-1.12763	1.09076e-19	-0.668916	-1.1654	7.65362e-20	-1.75374	-1.10662
23990646	chr18:23990646:G:A	0.000100164	-2.1903e-10	-1.16662	2.04845e-19	-2.1903e-10	-1.20411	4.25487e-19	-2.1903e-10	-1.14489
23991652	chr18:23991652:G:A	0.000117142	-2.1903e-10	-1.01004	2.7124e-19	-2.1903e-10	-0.923356	4.81114e-19	-2.1903e-10	-1.02202
23991782	chr18:23991782:C:T	0.000106633	-1.25088	0.14684	2.45086e-19	-0.738061	-0.286693	5.0463e-19	-1.31743	0.343126
23991888	chr18:23991888:C:T	4.63735e-05	-1.16497	-0.77173	6.35627e-20	-1.44753	-0.926805	2.84833e-19	-0.824209	-0.722014
23991960	chr18:23991960:A:G	0.000108053	-2.1903e-10	-1.09081	2.21536e-19	-2.1903e-10	-1.12578	4.50391e-19	-2.1903e-10	-1.08801
23992080	chr18:23992080:G:A	0.000252905	0.221495	-0.461908	1.43395e-18	1.39389	-0.652064	8.88789e-19	-0.042492	-0.365775
23992176	chr18:23992176:G:A	2.03594e-05	-1.57768	-1.18221	5.77066e-20	-1.26026	-1.21073	7.43154e-20	-1.72442	-1.16539
23992431	chr18:23992431:T:C	0.00015405	-2.1903e-10	-0.736147	3.06569e-19	-2.1903e-10	-0.800918	6.43261e-19	-2.1903e-10	-0.731575
23992873	chr18:23992873:C:G	1.57751e-05	-1.8398	-1.1752	3.78751e-20	-1.68128	-1.21079	6.42609e-20	-1.89352	-1.14166
23993061	chr18:23993061:G:A	1.50139e-05	-1.87587	-1.18858	3.44658e-20	-1.77381	-1.21259	6.32062e-20	-1.87863	-1.17309
23994394	chr18:23994394:T:C	1.47719e-05	-1.88835	-1.19234	3.1209e-20	-1.88525	-1.20041	6.31545e-20	-1.86894	-1.1836
23994495	chr18:23994495:A:G	9.68853e-05	-2.1903e-10	-1.1999	2.09997e-19	-2.1903e-10	-1.17927	4.1505e-19	-2.1903e-10	-1.16973
23994506	chr18:23994506:C:T	0.000647343	-2.1903e-10	0.69945	1.32212e-18	-2.1903e-10	0.660629	3.30821e-18	-2.1903e-10	0.906038
23994560	chr18:23994560:C:T	0.000109413	-0.905	-0.173299	4.23142e-19	-0.114409	-0.364245	3.45597e-19	-1.29017	-0.0626788
23994571	chr18:23994571:C:T	9.84591e-05	-2.1903e-10	-1.18378	2.08338e-19	-2.1903e-10	-1.1872	4.12221e-19	-2.1903e-10	-1.17657
23994905	chr18:23994905:A:T	1.93446e-05	-1.89496	-0.916053	3.85152e-20	-1.89011	-0.985205	8.17052e-20	-1.88096	-0.914046
23995234	chr18:23995234:G:A	9.60805e-05	-2.1903e-10	-1.20824	2.03314e-19	-2.1903e-10	-1.21161	4.01097e-19	-2.1903e-10	-1.20392
23995280	chr18:23995280:T:C	9.68384e-05	-2.1903e-10	-1.20038	2.04022e-19	-2.1903e-10	-1.20813	4.12018e-19	-2.1903e-10	-1.17706
23996578	chr18:23996578:C:T	9.56463e-05	-2.1903e-10	-1.21277	2.03653e-19	-2.1903e-10	-1.20994	3.97787e-19	-2.1903e-10	-1.21221
23996827	chr18:23996827:T:A	0.000209323	-2.1903e-10	-0.42955	4.31396e-19	-2.1903e-10	-0.459335	9.14892e-19	-2.1903e-10	-0.37932
23997048	chr18:23997048:A:G	1.69966e-05	-1.89425	-1.04616	3.61418e-20	-1.88004	-1.05888	7.09321e-20	-1.8909	-1.0455
23997131	chr18:23997131:T:C	2.83586e-05	-1.65491	-0.773586	9.82954e-20	-1.09222	-0.846163	9.55106e-20	-1.87894	-0.759948
23998113	chr18:23998113:T:C	1.93e-05	-1.79664	-1.01668	3.48741e-20	-1.89305	-1.08157	1.04487e-19	-1.56423	-0.984829
23998567	chr18:23998567:A:G	0.000215778	-2.1903e-10	-0.399176	4.47911e-19	-2.1903e-10	-0.421766	9.40543e-19	-2.1903e-10	-0.351668
23998812	chr18:23998812:T:TTCTAAATA	9.57196e-05	-2.1903e-10	-1.212	2.03561e-19	-2.1903e-10	-1.2104	3.9761e-19	-2.1903e-10	-1.21265
23998882	chr18:23998882:G:A	2.16226e-05	-1.80112	-0.898572	3.85492e-20	-1.89224	-0.982191	1.1749e-19	-1.57243	-0.859337
23998959	chr18:23998959:TG:T	2.85398e-05	-1.71953	-0.702596	9.27479e-20	-1.2576	-0.738878	1.01024e-19	-1.89498	-0.687786
23999002	chr18:23999002:C:T	5.29159e-05	-0.886934	-0.917788	3.49095e-19	0.292984	-0.964	1.27118e-19	-1.46552	-0.887486
23999010	chr18:23999010:A:G	0.000110074	-2.1903e-10	-1.07227	2.40963e-19	-2.1903e-10	-1.04172	4.47523e-19	-2.1903e-10	-1.0944
23999204	chr18:23999204:C:G	8.08858e-05	-1.38039	-2.58223e-10	1.98422e-19	-1.23597	-2.58223e-10	2.96375e-19	-1.5065	-2.58223e-10
23999410	chr18:23999410:C:T	0.000118497	-2.1903e-10	-0.998537	2.19153e-19	-2.1903e-10	-1.13659	5.30603e-19	-2.1903e-10	-0.924112
23999605	chr18:23999605:G:A	3.34868e-05	-1.88294	-0.379338	7.55992e-20	-1.44181	-0.759101	1.71852e-19	-1.84867	-0.202821
23999608	chr18:23999608:CT:C	9.66665e-05	-2.1903e-10	-1.20216	2.10115e-19	-2.1903e-10	-1.17871	4.11422e-19	-2.1903e-10	-1.17851
24000207	chr18:24000207:C:T	9.56554e-05	-2.1903e-10	-1.21267	2.04154e-19	-2.1903e-10	-1.20749	3.98545e-19	-2.1903e-10	-1.21031
24000528	chr18:24000528:G:A	3.40469e-05	-1.6711	-0.57459	1.15302e-19	-1.14918	-0.629627	1.15428e-19	-1.89083	-0.558651
24001102	chr18:24001102:C:T	9.5835e-05	-2.1903e-10	-1.2108	2.03075e-19	-2.1903e-10	-1.21279	3.9775e-19	-2.1903e-10	-1.2123
24001236	chr18:24001236:A:C	3.77665e-05	-1.47289	-0.669116	5.0032e-20	-1.81311	-0.800586	2.52277e-19	-1.06795	-0.599644
24001348	chr18:24001348:C:T	0.000132046	-2.1903e-10	-0.890278	2.94108e-19	-2.1903e-10	-0.842414	5.41482e-19	-2.1903e-10	-0.903816
24001734	chr18:24001734:G:C	0.000269652	-2.1903e-10	-0.176293	6.41273e-19	-2.1903e-10	-0.0629071	1.11342e-18	-2.1903e-10	-0.182938
24001745	chr18:24001745:T:C	0.000124114	-2.1903e-10	-0.952229	3.14322e-19	-2.1903e-10	-0.775945	4.93117e-19	-2.1903e-10	-0.997379
24002089	chr18:24002089:T:C	0.000102178	-2.1903e-10	-1.14671	2.18731e-19	-2.1903e-10	-1.13852	4.27599e-19	-2.1903e-10	-1.13994
24002127	chr18:24002127:T:C	0.000123683	-2.1903e-10	-0.955703	2.73035e-19	-2.1903e-10	-0.916762	5.13367e-19	-2.1903e-10	-0.957135
24002310	chr18:24002310:A:G	9.63531e-05	-2.1903e-10	-1.20541	2.03369e-19	-2.1903e-10	-1.21134	3.99661e-19	-2.1903e-10	-1.20751
24002442	chr18:24002442:C:G	0.000142661	-2.1903e-10	-0.812955	3.17506e-19	-2.1903e-10	-0.765865	5.93322e-19	-2.1903e-10	-0.812388
24002481	chr18:24002481:A:G	0.000107474	-2.1903e-10	-1.09618	2.46438e-19	-2.1903e-10	-1.01925	4.34599e-19	-2.1903e-10	-1.1237
24002579	chr18:24002579:G:A	3.69624e-05	-1.59836	-0.565164	5.63195e-20	-1.84302	-0.652305	2.22562e-19	-1.27518	-0.517741
24002865	chr18:24002865:C:T	3.24043e-05	-1.19969	-1.09545	2.06977e-19	-0.0883121	-1.10544	8.11113e-20	-1.70787	-1.09444
24003260	chr18:24003260:C:T	9.59033e-05	-2.1903e-10	-1.21009	2.03268e-19	-2.1903e-10	-1.21184	3.99308e-19	-2.1903e-10	-1.20839
24003691	chr18:24003691:CT:C	0.000278513	-2.1903e-10	-0.143961	6.63811e-19	-2.1903e-10	-0.0283645	1.15232e-18	-2.1903e-10	-0.148589
24004281	chr18:24004281:C:G	9.56453e-05	-2.1903e-10	-1.21278	2.03555e-19	-2.1903e-10	-1.21042	3.97967e-19	-2.1903e-10	-1.21176
24005109	chr18:24005109:A:G	0.000245596	-2.1903e-10	-0.269738	6.22641e-19	-2.1903e-10	-0.0923924	9.93033e-19	-2.1903e-10	-0.297362
24005218	chr18:24005218:C:T	0.000116495	-2.1903e-10	-1.01558	2.57985e-19	-2.1903e-10	-0.97346	4.7153e-19	-2.1903e-10	-1.04214
24005758	chr18:24005758:C:T	0.000105135	-2.1903e-10	-1.11818	2.33151e-19	-2.1903e-10	-1.07468	4.27621e-19	-2.1903e-10	-1.13989
24007048	chr18:24007048:T:C	9.6107e-05	-2.1903e-10	-1.20796	2.0308e-19	-2.1903e-10	-1.21276	3.99945e-19	-2.1903e-10	-1.2068
24007126	chr18:24007126:C:T	9.67279e-05	-2.1903e-10	-1.20152	2.03812e-19	-2.1903e-10	-1.20916	4.05576e-19	-2.1903e-10	-1.19282
24007383	chr18:24007383:CTTTA:C	0.000111851	-2.1903e-10	-1.05626	2.71411e-19	-2.1903e-10	-0.922726	4.50275e-19	-2.1903e-10	-1.08827
24007458	chr18:24007458:G:A	0.000106243	-2.1903e-10	-1.1077	2.30819e-19	-2.1903e-10	-1.08473	4.40468e-19	-2.1903e-10	-1.11029
24007475	chr18:24007475:C:T	2.54902e-05	-1.35223	-1.18291	9.95089e-20	-0.755922	-1.17019	7.01192e-20	-1.75902	-1.18891
24007703	chr18:24007703:T:C	2.02854e-05	-1.55198	-1.21154	8.1457e-20	-0.926687	-1.1996	6.31515e-20	-1.83978	-1.21281
24007767	chr18:24007767:A:G	0.000100388	-2.1903e-10	-1.16438	2.16495e-19	-2.1903e-10	-1.1488	4.16984e-19	-2.1903e-10	-1.16508
24008108	chr18:24008108:C:T	0.000100033	-2.1903e-10	-1.16793	2.06873e-19	-2.1903e-10	-1.19425	4.21863e-19	-2.1903e-10	-1.15344
24008230	chr18:24008230:C:T	2.07512e-05	-1.52968	-1.21114	8.44548e-20	-0.877309	-1.21284	6.38799e-20	-1.83251	-1.20861
24008335	chr18:24008335:A:C	0.000151196	-2.1903e-10	-0.754846	3.06009e-19	-2.1903e-10	-0.802746	7.20661e-19	-2.1903e-10	-0.617957
24008734	chr18:24008734:G:A	0.000103951	-2.1903e-10	-1.12951	2.36982e-19	-2.1903e-10	-1.05838	4.22228e-19	-2.1903e-10	-1.15258
24008850	chr18:24008850:C:T	7.71505e-05	-1.42767	-2.58223e-10	1.78614e-19	-1.34114	-2.58223e-10	2.84511e-19	-1.54735	-2.58223e-10
24009380	chr18:24009380:G:A	9.58698e-05	-2.1903e-10	-1.21044	2.03134e-19	-2.1903e-10	-1.2125	3.98747e-19	-2.1903e-10	-1.2098
24010272	chr18:24010272:G:A	0.000111635	-2.1903e-10	-1.05819	2.71538e-19	-2.1903e-10	-0.922258	4.48095e-19	-2.1903e-10	-1.09312
24010362	chr18:24010362:A:G	0.000117736	-2.1903e-10	-1.00498	2.0989e-19	-2.1903e-10	-1.17978	5.3349e-19	-2.1903e-10	-0.918686
24010406	chr18:24010406:C:T	9.94716e-05	-2.1903e-10	-1.17355	2.13889e-19	-2.1903e-10	-1.1609	4.13043e-19	-2.1903e-10	-1.17457
24010852	chr18:24010852:A:G	0.000388291	-2.1903e-10	0.188329	7.46646e-19	-2.1903e-10	0.0892292	1.68968e-18	-2.1903e-10	0.234169
24010919	chr18:24010919:G:A	9.78107e-05	-2.1903e-10	-1.19039	2.05301e-19	-2.1903e-10	-1.20189	4.11258e-19	-2.1903e-10	-1.17891
24011058	chr18:24011058:C:T	1.52791e-05	-1.88638	-1.16057	3.32435e-20	-1.87344	-1.14907	6.28637e-20	-1.89407	-1.16308
24011098	chr18:24011098:A:G	9.56495e-05	-2.1903e-10	-1.21274	2.03187e-19	-2.1903e-10	-1.21223	3.97564e-19	-2.1903e-10	-1.21277
24011201	chr18:24011201:G:A	9.60716e-05	-2.1903e-10	-1.20833	2.03065e-19	-2.1903e-10	-1.21284	3.99698e-19	-2.1903e-10	-1.20742
24011640	chr18:24011640:C:T	8.21601e-05	-1.36476	-2.58223e-10	2.27621e-19	-1.09868	-2.58223e-10	3.47661e-19	-1.3469	-2.58223e-10
24012036	chr18:24012036:A:C	9.63882e-05	-2.1903e-10	-1.20504	2.12484e-19	-2.1903e-10	-1.1675	3.9837e-19	-2.1903e-10	-1.21075
24012115	chr18:24012115:C:T	9.9394e-05	-2.1903e-10	-1.17433	2.06064e-19	-2.1903e-10	-1.19817	4.18755e-19	-2.1903e-10	-1.16084
24012599	chr18:24012599:T:C	2.10527e-05	-1.82419	-0.902208	3.90138e-20	-1.89496	-0.96749	1.03173e-19	-1.68892	-0.8728
24012605	chr18:24012605:G:T	0.000123333	-2.1903e-10	-0.958537	3.14413e-19	-2.1903e-10	-0.775654	4.92724e-19	-2.1903e-10	-0.998176
24013125	chr18:24013125:A:G	9.84675e-05	-2.1903e-10	-1.1837	2.06255e-19	-2.1903e-10	-1.19725	4.14696e-19	-2.1903e-10	-1.17058
24013185	chr18:24013185:G:A	9.91148e-05	-2.1903e-10	-1.17715	2.11324e-19	-2.1903e-10	-1.17297	4.14383e-19	-2.1903e-10	-1.17133
24013427	chr18:24013427:C:A	0.000120553	-2.1903e-10	-0.98134	2.65031e-19	-2.1903e-10	-0.946514	5.00113e-19	-2.1903e-10	-0.983291
24013508	chr18:24013508:G:A	9.63976e-05	-2.1903e-10	-1.20494	2.03352e-19	-2.1903e-10	-1.21142	4.02582e-19	-2.1903e-10	-1.20023
24013592	chr18:24013592:C:T	2.75707e-05	-1.31999	-1.13668	9.10481e-20	-0.847889	-1.16708	8.70757e-20	-1.60993	-1.12142
24013734	chr18:24013734:A:C	0.000104365	-2.1903e-10	-1.12553	2.23354e-19	-2.1903e-10	-1.1176	4.34849e-19	-2.1903e-10	-1.12313
24013999	chr18:24013999:T:C	0.000126258	-2.1903e-10	-0.935099	3.2246e-19	-2.1903e-10	-0.750384	5.05777e-19	-2.1903e-10	-0.972031
24014009	chr18:24014009:C:A	1.85833e-05	-1.83581	-1.01535	4.14105e-20	-1.80933	-0.9935	7.36941e-20	-1.88146	-1.01674
24014113	chr18:24014113:G:A	0.000113809	-2.1903e-10	-1.0389	2.41114e-19	-2.1903e-10	-1.04109	4.8113e-19	-2.1903e-10	-1.02199
24014179	chr18:24014179:C:T	0.000125716	-2.1903e-10	-0.939404	2.54966e-19	-2.1903e-10	-0.985233	5.24578e-19	-2.1903e-10	-0.935532
24014494	chr18:24014494:G:A	2.73112e-05	-1.63633	-0.829799	9.40064e-20	-1.23034	-0.752657	8.71727e-20	-1.87664	-0.853599
24014538	chr18:24014538:G:A	0.00010055	-2.1903e-10	-1.16277	2.0759e-19	-2.1903e-10	-1.1908	4.24411e-19	-2.1903e-10	-1.14742
24014604	chr18:24014604:C:T	0.000151174	-2.1903e-10	-0.754998	2.94168e-19	-2.1903e-10	-0.842212	6.64026e-19	-2.1903e-10	-0.699805
24014836	chr18:24014836:A:G	0.000100622	-2.1903e-10	-1.16206	2.07597e-19	-2.1903e-10	-1.19076	4.24831e-19	-2.1903e-10	-1.14643
24015116	chr18:24015116:C:T	9.7736e-05	-2.1903e-10	-1.19116	2.05286e-19	-2.1903e-10	-1.20196	4.0939e-19	-2.1903e-10	-1.18346
24015358	chr18:24015358:T:C	0.000230747	-2.1903e-10	-0.332105	5.37977e-19	-2.1903e-10	-0.238546	9.87134e-19	-2.1903e-10	-0.30332
24015702	chr18:24015702:A:G	0.00012948	-2.1903e-10	-0.9099	2.59504e-19	-2.1903e-10	-0.96759	5.43596e-19	-2.1903e-10	-0.899919
24016031	chr18:24016031:C:A	0.000109103	-2.1903e-10	-1.08113	2.34702e-19	-2.1903e-10	-1.06804	4.56297e-19	-2.1903e-10	-1.07498
24017080	chr18:24017080:G:A	2.06721e-05	-1.54205	-1.20259	3.51215e-20	-1.75887	-1.20868	1.07027e-19	-1.32661	-1.19844
24017391	chr18:24017391:G:A	0.00031745	-2.1903e-10	-0.013107	7.21448e-19	-2.1903e-10	0.0548987	1.33723e-18	-2.1903e-10	0.000228894
24017469	chr18:24017469:A:G	1.97516e-05	-1.65857	-1.13162	3.55273e-20	-1.80999	-1.14608	9.70002e-20	-1.49479	-1.12863
24017478	chr18:24017478:A:G	0.000275254	-2.1903e-10	-0.155732	6.26357e-19	-2.1903e-10	-0.0864413	1.15813e-18	-2.1903e-10	-0.143563
24017580	chr18:24017580:C:T	1.67769e-05	-1.84448	-1.10894	3.34238e-20	-1.89411	-1.12299	7.5824e-20	-1.76232	-1.10739
24017607	chr18:24017607:G:A	4.89273e-05	-1.88309	-2.58223e-10	1.06606e-19	-1.85722	-2.58223e-10	2.27752e-19	-1.76987	-2.58223e-10
24017697	chr18:24017697:G:A	0.000465037	-2.1903e-10	0.368691	7.17984e-19	-2.1903e-10	0.0500852	2.19203e-18	-2.1903e-10	0.494456
24018072	chr18:24018072:T:C	0.000156701	-2.1903e-10	-0.719088	4.0009e-19	-2.1903e-10	-0.534673	6.13673e-19	-2.1903e-10	-0.778664
24018128	chr18:24018128:G:A	0.000166292	-0.659681	-2.58223e-10	1.08794e-18	0.465676	-2.58223e-10	6.37449e-19	-0.740652	-2.58223e-10
24018301	chr18:24018301:C:T	5.95026e-05	-1.89161	0.204207	1.08996e-19	-1.86572	0.0306649	2.6808e-19	-1.87751	0.270672
24018302	chr18:24018302:G:A	1.488e-05	-1.88921	-1.1842	3.78999e-20	-1.79153	-1.09988	1.19621e-19	-1.20411	-1.20968
24018637	chr18:24018637:T:A	0.000164634	-2.1903e-10	-0.6697	3.39649e-19	-2.1903e-10	-0.69845	6.87261e-19	-2.1903e-10	-0.665412
24018893	chr18:24018893:A:G	5.89655e-05	-1.89139	0.194911	2.14034e-19	-1.85241	0.692178	2.56331e-19	-1.70322	0.0515635
24019123	chr18:24019123:T:C	1.44223e-05	-1.89324	-1.21141	3.07709e-20	-1.89132	-1.20847	6.00675e-20	-1.89011	-1.21255
24019174	chr18:24019174:C:T	0.000154672	-2.1903e-10	-0.732121	3.85011e-19	-2.1903e-10	-0.573089	6.31393e-19	-2.1903e-10	-0.750197
24019581	chr18:24019581:A:G	0.00011945	-2.1903e-10	-0.990526	2.71237e-19	-2.1903e-10	-0.923368	4.87769e-19	-2.1903e-10	-1.00828
24020561	chr18:24020561:C:A	7.25238e-05	-1.48951	-2.58223e-10	2.77717e-19	-0.899758	-2.58223e-10	2.77058e-19	-1.5739	-2.58223e-10
24020655	chr18:24020655:G:C	1.90935e-05	-1.67416	-1.14992	3.81196e-20	-1.70585	-1.17978	1.00496e-19	-1.4666	-1.1214
24020664	chr18:24020664:A:G	0.000113854	-2.1903e-10	-1.03851	2.52899e-19	-2.1903e-10	-0.993371	4.597e-19	-2.1903e-10	-1.06755
24020738	chr18:24020738:C:T	2.1636e-05	-1.54476	-1.15431	3.85418e-20	-1.70895	-1.16567	1.05056e-19	-1.38455	-1.15909
24020758	chr18:24020758:G:C	0.000215174	-2.1903e-10	-0.401978	3.95454e-19	-2.1903e-10	-0.546328	9.75969e-19	-2.1903e-10	-0.314695
24020787	chr18:24020787:C:T	0.00245731	-2.1903e-10	2.0334	3.13158e-18	-2.1903e-10	1.52293	1.15711e-17	-2.1903e-10	2.15814
24020848	chr18:24020848:C:A	1.93697e-05	-1.66397	-1.14575	3.84857e-20	-1.69706	-1.17901	1.02436e-19	-1.45324	-1.11565
24021040	chr18:24021040:T:C	2.02072e-05	-1.82092	-0.946462	3.74067e-20	-1.85927	-1.04524	1.05643e-19	-1.65789	-0.880165
24021149	chr18:24021149:G:A	2.01934e-05	-1.83986	-0.928211	3.74472e-20	-1.87222	-1.03121	1.04105e-19	-1.69317	-0.859557
24021240	chr18:24021240:A:G	1.94394e-05	-1.8274	-0.978725	3.63015e-20	-1.8634	-1.07111	1.002e-19	-1.67481	-0.916144
24021292	chr18:24021292:C:T	0.00146604	-2.1903e-10	1.5169	1.89706e-18	-2.1903e-10	1.0217	7.01247e-18	-2.1903e-10	1.65732
24022574	chr18:24022574:G:C	0.000726586	-2.1903e-10	0.814931	1.14289e-18	-2.1903e-10	0.514958	3.14797e-18	-2.1903e-10	0.856387
24022610	chr18:24022610:T:C	0.000143505	-2.1903e-10	-0.807055	3.32308e-19	-2.1903e-10	-0.720301	5.71292e-19	-2.1903e-10	-0.850226
24022835	chr18:24022835:G:A	0.000158523	-2.1903e-10	-0.707527	3.10231e-19	-2.1903e-10	-0.789044	6.78858e-19	-2.1903e-10	-0.677714
24022973	chr18:24022973:A:G	3.11289e-05	-1.75715	-0.578141	7.54857e-20	-1.47492	-0.727495	1.17856e-19	-1.85302	-0.575635
24022981	chr18:24022981:G:A	0.000103154	-2.1903e-10	-1.13721	2.19348e-19	-2.1903e-10	-1.1357	4.26161e-19	-2.1903e-10	-1.14331
24023166	chr18:24023166:G:A	9.88945e-05	-2.1903e-10	-1.17937	2.03065e-19	-2.1903e-10	-1.21284	4.21991e-19	-2.1903e-10	-1.15314
24023275	chr18:24023275:A:G	1.70586e-05	-1.85779	-1.07898	3.29053e-20	-1.89499	-1.13774	8.82038e-20	-1.67396	-1.04452
24023587	chr18:24023587:G:T	0.000558909	-2.1903e-10	0.55256	9.02757e-19	-2.1903e-10	0.279092	2.42376e-18	-2.1903e-10	0.594949
24024130	chr18:24024130:A:G	0.000224051	-2.1903e-10	-0.361554	5.70557e-19	-2.1903e-10	-0.179749	9.03215e-19	-2.1903e-10	-0.392166
24024143	chr18:24024143:G:T	2.10534e-05	-1.78612	-0.940239	3.7361e-20	-1.87778	-1.02795	1.18043e-19	-1.53046	-0.896622
24024169	chr18:24024169:C:T	2.50906e-05	-1.74267	-0.808263	4.26192e-20	-1.85616	-0.917896	1.44005e-19	-1.47339	-0.754889
24024213	chr18:24024213:A:G	1.5744e-05	-1.89473	-1.12223	3.4015e-20	-1.84473	-1.15483	6.68331e-20	-1.86902	-1.12691
24024504	chr18:24024504:T:C	9.68645e-05	-2.1903e-10	-1.20011	2.03816e-19	-2.1903e-10	-1.20915	4.08501e-19	-2.1903e-10	-1.18563
24024556	chr18:24024556:G:A	0.000692136	-2.1903e-10	0.766356	1.09734e-18	-2.1903e-10	0.474284	2.99783e-18	-2.1903e-10	0.807519
24024585	chr18:24024585:A:G	0.000103197	-2.1903e-10	-1.13678	2.26343e-19	-2.1903e-10	-1.10431	4.24959e-19	-2.1903e-10	-1.14613
24024862	chr18:24024862:G:T	1.66603e-05	-1.87024	-1.09015	3.34448e-20	-1.88811	-1.12836	7.36603e-20	-1.80324	-1.09542
24024880	chr18:24024880:T:C	1.54473e-05	-1.87714	-1.15886	3.17878e-20	-1.88427	-1.18301	6.80163e-20	-1.81621	-1.16217
24024972	chr18:24024972:G:A	0.000123143	-2.1903e-10	-0.960077	2.53409e-19	-2.1903e-10	-0.991357	5.07874e-19	-2.1903e-10	-0.967893
24025160	chr18:24025160:C:T	0.000116767	-2.1903e-10	-1.01324	2.18371e-19	-2.1903e-10	-1.14016	5.20254e-19	-2.1903e-10	-0.943809
24025413	chr18:24025413:A:G	2.19245e-05	-1.64666	-1.03916	3.97048e-20	-1.78035	-1.06454	1.03635e-19	-1.51094	-1.04631
24025543	chr18:24025543:CT:C	9.86525e-05	-2.1903e-10	-1.18182	2.04977e-19	-2.1903e-10	-1.20346	4.14596e-19	-2.1903e-10	-1.17082
24025653	chr18:24025653:G:A	9.65262e-05	-2.1903e-10	-1.20361	2.14735e-19	-2.1903e-10	-1.15696	3.97854e-19	-2.1903e-10	-1.21204
24025823	chr18:24025823:C:G	9.70379e-05	-2.1903e-10	-1.19832	2.09e-19	-2.1903e-10	-1.18403	4.1431e-19	-2.1903e-10	-1.17151
24026145	chr18:24026145:G:A	1.62298e-05	-1.84623	-1.14034	3.18959e-20	-1.89479	-1.1691	7.33379e-20	-1.75891	-1.14414
24026596	chr18:24026596:A:G	1.55433e-05	-1.87987	-1.14993	3.20685e-20	-1.88204	-1.17645	6.81973e-20	-1.82227	-1.15345
24026757	chr18:24026757:A:G	9.98728e-05	-2.1903e-10	-1.16953	2.08463e-19	-2.1903e-10	-1.1866	4.24374e-19	-2.1903e-10	-1.14751
24027247	chr18:24027247:G:A	0.000133317	-2.1903e-10	-0.880696	2.73481e-19	-2.1903e-10	-0.915131	5.6943e-19	-2.1903e-10	-0.853491
24027249	chr18:24027249:G:A	0.000237444	-2.1903e-10	-0.303494	4.04962e-19	-2.1903e-10	-0.522568	1.03349e-18	-2.1903e-10	-0.257429
24027430	chr18:24027430:A:G	0.000232479	-2.1903e-10	-0.324628	5.96696e-19	-2.1903e-10	-0.134954	9.36023e-19	-2.1903e-10	-0.356486
24027701	chr18:24027701:G:A	2.07929e-05	-1.63274	-1.10607	3.62173e-20	-1.7951	-1.14173	1.0073e-19	-1.47853	-1.10715
24028359	chr18:24028359:TATAAG:T	9.57182e-05	-2.1903e-10	-1.21202	2.05096e-19	-2.1903e-10	-1.20289	3.97539e-19	-2.1903e-10	-1.21283
24028781	chr18:24028781:G:A	0.000141042	-2.1903e-10	-0.824372	3.10676e-19	-2.1903e-10	-0.787612	5.68352e-19	-2.1903e-10	-0.855386
24028869	chr18:24028869:C:T	1.95457e-05	-1.71539	-1.08528	3.51404e-20	-1.84251	-1.1245	9.22944e-20	-1.58582	-1.08732
24029115	chr18:24029115:TTG:T	2.07803e-05	-1.87061	-0.868811	4.96455e-20	-1.67917	-0.942282	8.53653e-20	-1.89186	-0.859326
24029579	chr18:24029579:A:G	3.53529e-05	-1.89368	-0.314363	6.45167e-20	-1.856	-0.50344	1.53948e-19	-1.86142	-0.300094
24029582	chr18:24029582:C:T	3.50869e-05	-1.89424	-0.321355	6.43447e-20	-1.85246	-0.509651	1.52389e-19	-1.86455	-0.307141
24029635	chr18:24029635:T:C	1.73923e-05	-1.77427	-1.14313	3.19426e-20	-1.88025	-1.18217	8.28077e-20	-1.6458	-1.1358
24029685	chr18:24029685:T:G	5.16508e-05	-1.82892	-2.58223e-10	1.31658e-19	-1.64615	-2.58223e-10	2.04847e-19	-1.87586	-2.58223e-10
24029750	chr18:24029750:G:A	0.000141447	-2.1903e-10	-0.821502	2.87521e-19	-2.1903e-10	-0.865066	6.08022e-19	-2.1903e-10	-0.787916
24029775	chr18:24029775:C:T	3.7537e-05	-1.89001	-0.258086	6.67757e-20	-1.86771	-0.457314	1.64732e-19	-1.84741	-0.246399
24029790	chr18:24029790:G:A	3.74031e-05	-1.89098	-0.260688	6.67816e-20	-1.86526	-0.459676	1.63778e-19	-1.85052	-0.249093
24029799	chr18:24029799:C:T	2.44505e-05	-1.66455	-0.912224	4.11093e-20	-1.81459	-0.995539	1.45866e-19	-1.33742	-0.878021
24029906	chr18:24029906:A:T	1.80887e-05	-1.83321	-1.04492	3.77897e-20	-1.74469	-1.14963	7.54621e-20	-1.84516	-1.02934
24030192	chr18:24030192:T:A	3.35595e-05	-1.13415	-1.12595	1.47084e-19	-0.366804	-1.16855	1.01893e-19	-1.48498	-1.08923
24030472	chr18:24030472:A:T	0.000114292	-2.1903e-10	-1.03467	2.39526e-19	-2.1903e-10	-1.0477	4.7292e-19	-2.1903e-10	-1.0392
24030990	chr18:24030990:C:T	0.000118086	-2.1903e-10	-1.00201	2.41038e-19	-2.1903e-10	-1.04141	4.88066e-19	-2.1903e-10	-1.00768
24031261	chr18:24031261:G:A	0.000413583	-2.1903e-10	0.251432	7.03051e-19	-2.1903e-10	0.0290673	1.72661e-18	-2.1903e-10	0.255791
24031268	chr18:24031268:AG:A	3.08168e-05	-1.26251	-1.08285	5.69984e-20	-1.29881	-1.18453	1.75168e-19	-0.989367	-1.04301
24031554	chr18:24031554:A:G	2.72028e-05	-1.85041	-0.619694	6.79969e-20	-1.86207	-0.444832	1.12824e-19	-1.80063	-0.671676
24031570	chr18:24031570:A:G	0.000115995	-2.1903e-10	-1.01988	2.39922e-19	-2.1903e-10	-1.04605	4.78995e-19	-2.1903e-10	-1.02644
24031572	chr18:24031572:C:A	0.000115995	-2.1903e-10	-1.01988	2.39922e-19	-2.1903e-10	-1.04605	4.78995e-19	-2.1903e-10	-1.02644
24031621	chr18:24031621:A:G	0.000109323	-2.1903e-10	-1.07912	2.36494e-19	-2.1903e-10	-1.06044	4.44414e-19	-2.1903e-10	-1.10137
24031766	chr18:24031766:A:G	0.000102116	-2.1903e-10	-1.14731	2.19517e-19	-2.1903e-10	-1.13493	4.18484e-19	-2.1903e-10	-1.16149
24031940	chr18:24031940:A:G	9.61397e-05	-2.1903e-10	-1.20762	2.04532e-19	-2.1903e-10	-1.20564	3.98543e-19	-2.1903e-10	-1.21031
24032231	chr18:24032231:T:G	0.000111191	-2.1903e-10	-1.06218	2.23742e-19	-2.1903e-10	-1.11587	4.72377e-19	-2.1903e-10	-1.04035
24032485	chr18:24032485:T:G	5.45686e-05	-1.77397	-2.58223e-10	1.30096e-19	-1.65809	-2.58223e-10	2.99764e-19	-1.49513	-2.58223e-10
24032510	chr18:24032510:G:A	9.64874e-05	-2.1903e-10	-1.20401	2.03633e-19	-2.1903e-10	-1.21004	4.02086e-19	-2.1903e-10	-1.20146
24033421	chr18:24033421:C:T	2.10664e-05	-1.81991	-0.905834	4.5895e-20	-1.87255	-0.827453	1.10867e-19	-1.5604	-0.929395
24033726	chr18:24033726:G:A	0.000103887	-2.1903e-10	-1.13012	2.40808e-19	-2.1903e-10	-1.04236	4.24706e-19	-2.1903e-10	-1.14673
24033766	chr18:24033766:C:T	0.000116933	-2.1903e-10	-1.01182	2.83396e-19	-2.1903e-10	-0.879517	4.7347e-19	-2.1903e-10	-1.03804
24034645	chr18:24034645:TC:T	3.65065e-05	-1.20614	-0.969796	5.92904e-20	-1.40512	-1.03879	2.3324e-19	-0.801088	-0.944972
24034758	chr18:24034758:C:G	3.30695e-05	-1.06199	-1.21283	5.71947e-20	-1.28263	-1.19727	2.24002e-19	-0.575101	-1.21137
24035064	chr18:24035064:C:G	0.000125822	-2.1903e-10	-0.938557	2.61334e-19	-2.1903e-10	-0.960561	5.33807e-19	-2.1903e-10	-0.918091
24035316	chr18:24035316:A:T	0.000103627	-2.1903e-10	-1.13263	2.19355e-19	-2.1903e-10	-1.13567	4.33555e-19	-2.1903e-10	-1.12611
24035685	chr18:24035685:A:T	0.000574346	-2.1903e-10	0.579806	1.12368e-18	-2.1903e-10	0.497998	2.46027e-18	-2.1903e-10	0.6099
24035692	chr18:24035692:G:A	9.70809e-05	-2.1903e-10	-1.19788	2.0363e-19	-2.1903e-10	-1.21006	4.07125e-19	-2.1903e-10	-1.189
24036014	chr18:24036014:C:T	0.000101557	-2.1903e-10	-1.15281	2.09113e-19	-2.1903e-10	-1.18349	4.29647e-19	-2.1903e-10	-1.13516
24036243	chr18:24036243:A:G	0.000127993	-2.1903e-10	-0.921451	2.65454e-19	-2.1903e-10	-0.944921	5.433e-19	-2.1903e-10	-0.900465
24036433	chr18:24036433:C:T	3.59061e-05	-0.989753	-1.20277	6.86229e-20	-1.09351	-1.20422	2.33938e-19	-0.559484	-1.18358
24036517	chr18:24036517:T:C	0.000490921	-2.1903e-10	0.422857	1.00492e-18	-2.1903e-10	0.386302	2.09232e-18	-2.1903e-10	0.447902
24036698	chr18:24036698:A:G	4.36335e-05	-1.26609	-0.731513	7.08595e-20	-1.39364	-0.872025	2.75468e-19	-0.904886	-0.674767
24036823	chr18:24036823:G:A	9.74966e-05	-1.19361	-2.58223e-10	1.49759e-19	-1.51734	-2.58223e-10	2.80663e-19	-1.56097	-2.58223e-10
24037004	chr18:24037004:A:G	0.000105908	-2.1903e-10	-1.11086	2.47477e-19	-2.1903e-10	-1.01504	4.31937e-19	-2.1903e-10	-1.12985
24037158	chr18:24037158:C:G	3.79582e-05	-1.87314	-0.2638	7.72729e-20	-1.89497	-0.284046	1.73466e-19	-1.81077	-0.231375
24037320	chr18:24037320:A:G	9.70885e-05	-2.1903e-10	-1.1978	2.08212e-19	-2.1903e-10	-1.18781	4.02137e-19	-2.1903e-10	-1.20133
24037364	chr18:24037364:T:C	9.64323e-05	-2.1903e-10	-1.20458	2.04974e-19	-2.1903e-10	-1.20348	3.9968e-19	-2.1903e-10	-1.20746
24037927	chr18:24037927:T:A	0.000100229	-2.1903e-10	-1.16597	2.06597e-19	-2.1903e-10	-1.19559	4.25341e-19	-2.1903e-10	-1.14523
24037940	chr18:24037940:A:G	0.000154078	-2.1903e-10	-0.73597	2.98497e-19	-2.1903e-10	-0.827601	6.16679e-19	-2.1903e-10	-0.773777
24038522	chr18:24038522:A:G	5.28687e-05	-1.80561	-2.58223e-10	1.31114e-19	-1.6503	-2.58223e-10	2.58674e-19	-1.64256	-2.58223e-10
24039022	chr18:24039022:C:T	2.41575e-05	-1.89203	-0.696794	5.86618e-20	-1.89383	-0.560748	9.56749e-20	-1.89494	-0.742231
24039484	chr18:24039484:G:A	2.69694e-05	-1.8902	-0.58852	5.91845e-20	-1.8452	-0.600507	1.14298e-19	-1.88988	-0.569437
24039538	chr18:24039538:C:T	0.000102747	-2.1903e-10	-1.14116	2.2723e-19	-2.1903e-10	-1.1004	4.1861e-19	-2.1903e-10	-1.16119
24039633	chr18:24039633:C:T	0.000100109	-2.1903e-10	-1.16717	2.07175e-19	-2.1903e-10	-1.1928	4.20645e-19	-2.1903e-10	-1.15634
24039933	chr18:24039933:T:C	0.000111739	-2.1903e-10	-1.05726	2.28926e-19	-2.1903e-10	-1.09296	4.77275e-19	-2.1903e-10	-1.03003
24039949	chr18:24039949:A:G	0.00239426	2.0074	-2.58223e-10	9.87101e-18	2.671	-2.58223e-10	1.49706e-17	2.41572	-2.58223e-10
24039967	chr18:24039967:A:G	4.76687e-05	-0.741155	-1.168	7.79812e-20	-0.957364	-1.21253	3.80585e-19	-0.128964	-1.12745
24040096	chr18:24040096:C:T	1.47093e-05	-1.87893	-1.20602	3.09499e-20	-1.88128	-1.21272	6.0793e-20	-1.89089	-1.19976
24040101	chr18:24040101:G:A	2.93711e-05	-1.18061	-1.2128	5.51243e-20	-1.36151	-1.15526	2.18577e-19	-0.60399	-1.207
24040239	chr18:24040239:G:A	0.000303032	-2.1903e-10	-0.0595879	4.79755e-19	-2.1903e-10	-0.353087	1.35787e-18	-2.1903e-10	0.0155482
24041341	chr18:24041341:A:G	7.38092e-05	-0.635923	-0.83602	1.14959e-19	-0.726036	-1.05575	5.64333e-19	-0.13451	-0.727972
24041397	chr18:24041397:T:C	8.43108e-05	-0.493949	-0.844966	1.31546e-19	-0.58552	-1.06149	6.56363e-19	0.0270034	-0.738415
24041526	chr18:24041526:T:C	5.04759e-05	-1.03298	-0.818952	7.2094e-20	-1.31407	-0.934322	3.905e-19	-0.475875	-0.754823
24042001	chr18:24042001:G:A	9.5898e-05	-2.1903e-10	-1.21014	2.03544e-19	-2.1903e-10	-1.21048	4.00087e-19	-2.1903e-10	-1.20644
24042039	chr18:24042039:A:T	0.000155459	-1.69316	0.966115	1.72653e-19	-1.89332	0.518244	1.61298e-18	-1.02137	1.20909
24042086	chr18:24042086:G:A	7.0802e-05	-0.639403	-0.874136	1.11093e-19	-0.735593	-1.08041	5.2744e-19	-0.162677	-0.767414
24042200	chr18:24042200:A:G	0.000104351	-2.1903e-10	-1.12566	2.09843e-19	-2.1903e-10	-1.18	4.49016e-19	-2.1903e-10	-1.09107
24042262	chr18:24042262:T:C	7.29464e-05	-0.640952	-0.842748	1.14082e-19	-0.72793	-1.06152	5.42087e-19	-0.170889	-0.731811
24042287	chr18:24042287:T:C	3.37683e-05	-1.40712	-0.846787	4.42373e-20	-1.74719	-0.9896	2.61705e-19	-0.83831	-0.7926
24042635	chr18:24042635:G:A	6.41962e-05	-0.733351	-0.878131	1.01175e-19	-0.825752	-1.08376	4.71017e-19	-0.27113	-0.772101
24042668	chr18:24042668:G:A	3.17631e-05	-1.2779	-1.03722	4.84679e-20	-1.55092	-1.09454	2.31889e-19	-0.751686	-1.00018
24042719	chr18:24042719:C:T	0.000102211	-2.1903e-10	-1.14639	2.10977e-19	-2.1903e-10	-1.17461	4.30946e-19	-2.1903e-10	-1.13214
24043030	chr18:24043030:A:G	2.18692e-05	-1.47849	-1.20986	3.65339e-20	-1.72031	-1.20781	1.44488e-19	-1.01316	-1.21177
24043388	chr18:24043388:A:G	0.000118129	-2.1903e-10	-1.00165	2.33471e-19	-2.1903e-10	-1.0733	5.08365e-19	-2.1903e-10	-0.966926
24043452	chr18:24043452:A:G	6.92774e-05	-0.687486	-0.847822	1.07773e-19	-0.782198	-1.06414	5.13698e-19	-0.21887	-0.737621
24043519	chr18:24043519:GAACC:G	0.000592034	-2.1903e-10	0.610137	1.19229e-18	-2.1903e-10	0.557266	2.5379e-18	-2.1903e-10	0.640967
24044202	chr18:24044202:CTCTT:C	9.10824e-05	-1.26166	-2.58223e-10	3.61772e-19	-0.635347	-2.58223e-10	3.36779e-19	-1.3787	-2.58223e-10
24044373	chr18:24044373:G:A	0.000615885	-2.1903e-10	0.649634	1.56558e-18	-2.1903e-10	0.82965	2.3822e-18	-2.1903e-10	0.577655
24044383	chr18:24044383:A:C	0.000170097	-2.1903e-10	-0.637054	4.10434e-19	-2.1903e-10	-0.509146	6.99344e-19	-2.1903e-10	-0.647983
24044499	chr18:24044499:T:C	0.000257624	-2.1903e-10	-0.221926	5.22823e-19	-2.1903e-10	-0.267119	1.08519e-18	-2.1903e-10	-0.208618
24044816	chr18:24044816:A:G	0.000118962	-2.1903e-10	-0.99462	2.6375e-19	-2.1903e-10	-0.951361	4.69113e-19	-2.1903e-10	-1.04728
24044996	chr18:24044996:C:T	0.000149232	0.413329	-1.18126	7.11955e-19	1.24372	-1.20206	3.72493e-19	-0.138773	-1.13913
24045059	chr18:24045059:G:A	0.000204628	0.225064	-0.677298	6.52742e-19	0.821244	-0.866424	9.31386e-19	0.21015	-0.571602
24045508	chr18:24045508:T:C	0.000132273	-2.1903e-10	-0.88856	2.55486e-19	-2.1903e-10	-0.983194	5.57521e-19	-2.1903e-10	-0.874626
24045701	chr18:24045701:T:G	4.48777e-05	-1.68431	-0.28518	1.19043e-19	-1.54114	-0.205745	1.80166e-19	-1.68907	-0.315176
24045730	chr18:24045730:T:C	0.000215089	-2.1903e-10	-0.402372	4.21672e-19	-2.1903e-10	-0.482134	9.31651e-19	-2.1903e-10	-0.361167
24045734	chr18:24045734:A:G	0.000219291	-2.1903e-10	-0.383028	4.26325e-19	-2.1903e-10	-0.471159	9.54772e-19	-2.1903e-10	-0.336653
24045768	chr18:24045768:T:C	0.000107891	-2.1903e-10	-1.0923	2.17855e-19	-2.1903e-10	-1.14253	4.52848e-19	-2.1903e-10	-1.08257
24045810	chr18:24045810:G:A	5.44835e-05	-1.77553	-2.58223e-10	1.39647e-19	-1.58724	-2.58223e-10	2.07863e-19	-1.86125	-2.58223e-10
24045859	chr18:24045859:C:T	0.000431855	0.294663	-2.58223e-10	6.43492e-19	-0.0594522	-2.58223e-10	1.27773e-18	-0.0452891	-2.58223e-10
24046063	chr18:24046063:C:T	1.66863e-05	-1.76647	-1.19237	4.20345e-20	-1.60061	-1.18727	6.1964e-20	-1.87237	-1.1992
24046083	chr18:24046083:C:T	9.77087e-05	-2.1903e-10	-1.19144	2.03787e-19	-2.1903e-10	-1.20929	4.10353e-19	-2.1903e-10	-1.18111
24046603	chr18:24046603:T:C	0.000213677	-2.1903e-10	-0.40896	3.88654e-19	-2.1903e-10	-0.563673	9.32774e-19	-2.1903e-10	-0.359963
24046671	chr18:24046671:C:A	1.86968e-05	-1.64765	-1.19742	3.47518e-20	-1.76619	-1.21194	1.07285e-19	-1.34678	-1.17585
24046713	chr18:24046713:T:C	0.000155664	-2.1903e-10	-0.725729	3.13241e-19	-2.1903e-10	-0.779388	6.36838e-19	-2.1903e-10	-0.741611
24046938	chr18:24046938:T:A	0.000106556	-2.1903e-10	-1.10475	2.26112e-19	-2.1903e-10	-1.10533	4.39567e-19	-2.1903e-10	-1.11234
24047051	chr18:24047051:T:C	1.62607e-05	-1.79	-1.19467	3.4583e-20	-1.86484	-1.11815	8.06825e-20	-1.59779	-1.20981
24047246	chr18:24047246:A:C	9.71831e-05	-2.1903e-10	-1.19683	2.09265e-19	-2.1903e-10	-1.18276	4.02971e-19	-2.1903e-10	-1.19926
24047387	chr18:24047387:A:G	0.000114885	-2.1903e-10	-1.0295	2.55665e-19	-2.1903e-10	-0.982496	4.70576e-19	-2.1903e-10	-1.04417
24048023	chr18:24048023:G:A	0.000120549	-2.1903e-10	-0.981371	2.58168e-19	-2.1903e-10	-0.972752	4.94863e-19	-2.1903e-10	-0.993844
24048375	chr18:24048375:A:C	6.31672e-05	-0.415439	-1.2122	2.2002e-19	0.0689279	-1.20157	3.00433e-19	-0.280236	-1.21267
24048580	chr18:24048580:T:G	0.000403885	-2.1903e-10	0.227705	8.26883e-19	-2.1903e-10	0.191302	1.70532e-18	-2.1903e-10	0.243384
24048720	chr18:24048720:TA:T	9.70047e-05	-2.1903e-10	-1.19867	2.05384e-19	-2.1903e-10	-1.20148	4.05492e-19	-2.1903e-10	-1.19302
24048808	chr18:24048808:A:G	9.60888e-05	-2.1903e-10	-1.20815	2.03744e-19	-2.1903e-10	-1.2095	4.00797e-19	-2.1903e-10	-1.20467
24049820	chr18:24049820:C:T	0.00139502	1.21518	0.252059	1.27548e-17	2.86895	0.0583502	2.14448e-18	0.170314	0.302213
24049923	chr18:24049923:C:T	0.000131766	-1.88184	0.989437	2.5306e-19	-1.89283	0.900092	5.9159e-19	-1.85782	1.0425
24049947	chr18:24049947:T:C	9.57349e-05	-2.1903e-10	-1.21184	2.03167e-19	-2.1903e-10	-1.21233	3.98691e-19	-2.1903e-10	-1.20994
24050425	chr18:24050425:C:T	8.38331e-05	-0.673704	-0.670893	4.57067e-19	0.073001	-0.474533	1.63779e-19	-1.37849	-0.721122
24050494	chr18:24050494:G:A	9.62062e-05	-2.1903e-10	-1.20693	2.0394e-19	-2.1903e-10	-1.20854	4.01445e-19	-2.1903e-10	-1.20306
24050664	chr18:24050664:G:A	9.98195e-05	-1.17006	-2.58223e-10	3.97914e-19	-0.540125	-2.58223e-10	2.82468e-19	-1.55456	-2.58223e-10
24050708	chr18:24050708:C:T	9.56463e-05	-2.1903e-10	-1.21277	2.03125e-19	-2.1903e-10	-1.21254	3.9762e-19	-2.1903e-10	-1.21263
24050730	chr18:24050730:G:A	0.000131172	-2.1903e-10	-0.896916	2.80769e-19	-2.1903e-10	-0.888831	5.3712e-19	-2.1903e-10	-0.911904
24050800	chr18:24050800:A:G	9.67868e-05	-2.1903e-10	-1.20092	2.07377e-19	-2.1903e-10	-1.19182	4.0062e-19	-2.1903e-10	-1.20511
24050929	chr18:24050929:T:G	0.00029911	-0.0726154	-2.58223e-10	6.24832e-19	-0.0888789	-2.58223e-10	2.27976e-18	0.533698	-2.58223e-10
24051092	chr18:24051092:G:A	9.59927e-05	-2.1903e-10	-1.20915	2.09643e-19	-2.1903e-10	-1.18095	3.97581e-19	-2.1903e-10	-1.21273
24051109	chr18:24051109:C:T	0.000122606	-0.636712	-0.327737	5.96333e-19	0.504939	-0.640502	2.54046e-19	-1.47659	-0.184025
24051280	chr18:24051280:G:A	0.000624086	-0.574033	1.2369	4.0571e-18	0.238982	1.54288	1.08682e-18	-1.31375	1.10663
24051895	chr18:24051895:G:A	9.63148e-05	-2.1903e-10	-1.2058	2.10646e-19	-2.1903e-10	-1.17618	3.97951e-19	-2.1903e-10	-1.2118
24052001	chr18:24052001:T:C	0.000118411	-2.1903e-10	-0.999264	2.49343e-19	-2.1903e-10	-1.00753	4.98189e-19	-2.1903e-10	-0.987146
24052285	chr18:24052285:A:T	1.80667e-05	-1.71215	-1.16721	4.27438e-20	-1.57626	-1.19487	7.01892e-20	-1.78386	-1.16307
24052490	chr18:24052490:A:G	9.60771e-05	-2.1903e-10	-1.20828	2.1057e-19	-2.1903e-10	-1.17655	3.97718e-19	-2.1903e-10	-1.21238
24052884	chr18:24052884:T:C	1.61991e-05	-1.77614	-1.21233	3.8038e-20	-1.67967	-1.2081	6.39532e-20	-1.82859	-1.21138
24053032	chr18:24053032:G:A	0.000114925	-0.302312	-0.726831	6.95753e-19	0.493402	-0.474769	1.98169e-19	-1.12188	-0.787128
24053234	chr18:24053234:A:G	6.99358e-05	-0.968608	-0.55724	1.96762e-19	-0.569897	-0.674469	3.30393e-19	-0.871666	-0.526178
24053270	chr18:24053270:C:T	9.92684e-05	-2.1903e-10	-1.1756	2.1072e-19	-2.1903e-10	-1.17583	4.15411e-19	-2.1903e-10	-1.16886
24053288	chr18:24053288:GAC:G	1.8966e-05	-1.70105	-1.12973	7.14923e-20	-1.0915	-1.16528	6.87211e-20	-1.85818	-1.10989
24053352	chr18:24053352:G:A	9.56445e-05	-2.1903e-10	-1.21279	2.03067e-19	-2.1903e-10	-1.21283	3.97553e-19	-2.1903e-10	-1.2128
24054026	chr18:24054026:A:G	9.65386e-05	-2.1903e-10	-1.20348	2.05315e-19	-2.1903e-10	-1.20182	3.99708e-19	-2.1903e-10	-1.20739
24054332	chr18:24054332:C:T	2.33071e-05	-1.76866	-0.85601	5.06223e-20	-1.67476	-0.927211	9.09778e-20	-1.88402	-0.803495
24054564	chr18:24054564:A:G	0.000109971	-1.07321	-2.58223e-10	3.06065e-19	-0.802566	-2.58223e-10	4.51524e-19	-1.0855	-2.58223e-10
24054814	chr18:24054814:T:C	0.000135941	-2.1903e-10	-0.861203	2.69561e-19	-2.1903e-10	-0.929566	5.78743e-19	-2.1903e-10	-0.837268
24055442	chr18:24055442:G:A	1.4517e-05	-1.88807	-1.21004	3.0995e-20	-1.89261	-1.19993	6.50965e-20	-1.82604	-1.19622
24055789	chr18:24055789:T:C	9.91318e-05	-2.1903e-10	-1.17698	2.08706e-19	-2.1903e-10	-1.18544	4.09414e-19	-2.1903e-10	-1.1834
24055968	chr18:24055968:G:A	9.83104e-05	-2.1903e-10	-1.1853	2.07175e-19	-2.1903e-10	-1.1928	4.10432e-19	-2.1903e-10	-1.18092
24056282	chr18:24056282:A:T	2.43805e-05	-1.50126	-1.07839	5.12701e-20	-1.56813	-1.02112	1.45899e-19	-1.10724	-1.10797
24056391	chr18:24056391:G:A	8.06269e-05	-1.38359	-2.58223e-10	1.39327e-19	-1.58954	-2.58223e-10	2.7691e-19	-1.57443	-2.58223e-10
24056520	chr18:24056520:G:A	9.72941e-05	-2.1903e-10	-1.19569	2.12861e-19	-2.1903e-10	-1.16572	4.00728e-19	-2.1903e-10	-1.20484
24056537	chr18:24056537:T:C	0.000101437	-2.1903e-10	-1.15399	2.12051e-19	-2.1903e-10	-1.16954	4.25984e-19	-2.1903e-10	-1.14372
24056917	chr18:24056917:A:G	9.73621e-05	-2.1903e-10	-1.19499	2.06132e-19	-2.1903e-10	-1.19785	4.04302e-19	-2.1903e-10	-1.19596
24057237	chr18:24057237:A:G	9.79433e-05	-2.1903e-10	-1.18904	2.03404e-19	-2.1903e-10	-1.21117	4.12322e-19	-2.1903e-10	-1.17632
24057252	chr18:24057252:A:G	9.96827e-05	-2.1903e-10	-1.17143	2.13352e-19	-2.1903e-10	-1.16342	4.10642e-19	-2.1903e-10	-1.1804
24057325	chr18:24057325:T:A	0.000102984	-2.1903e-10	-1.13885	2.21059e-19	-2.1903e-10	-1.12793	4.22789e-19	-2.1903e-10	-1.15125
24058002	chr18:24058002:C:A	1.46231e-05	-1.88443	-1.2064	3.07268e-20	-1.8888	-1.21242	6.5649e-20	-1.81429	-1.19952
24058051	chr18:24058051:A:G	0.000124699	-2.1903e-10	-0.947527	2.70216e-19	-2.1903e-10	-0.927139	5.16436e-19	-2.1903e-10	-0.951174
24058110	chr18:24058110:T:G	5.23804e-05	-1.48054	-0.334357	1.49622e-19	-1.28685	-0.2314	2.4865e-19	-1.2918	-0.390277
24058545	chr18:24058545:C:A	1.49698e-05	-1.86195	-1.20544	3.08421e-20	-1.89235	-1.20513	6.95146e-20	-1.77087	-1.18572
24058775	chr18:24058775:A:G	0.000177482	-2.1903e-10	-0.594557	3.29486e-19	-2.1903e-10	-0.728828	7.65867e-19	-2.1903e-10	-0.557117
24058826	chr18:24058826:G:A	9.57326e-05	-2.1903e-10	-1.21187	2.05888e-19	-2.1903e-10	-1.19903	3.9758e-19	-2.1903e-10	-1.21273
24058926	chr18:24058926:A:T	0.000107485	-2.1903e-10	-1.09607	2.457e-19	-2.1903e-10	-1.02225	4.32619e-19	-2.1903e-10	-1.12827
24059248	chr18:24059248:G:A	0.000148617	-2.1903e-10	-0.772057	3.00102e-19	-2.1903e-10	-0.822239	6.08976e-19	-2.1903e-10	-0.786347
24059394	chr18:24059394:T:C	6.53248e-05	-1.59405	-2.58223e-10	1.65496e-19	-1.41742	-2.58223e-10	3.48209e-19	-1.34532	-2.58223e-10
24059461	chr18:24059461:C:T	1.71049e-05	-1.73606	-1.198	3.22999e-20	-1.84999	-1.20131	1.08066e-19	-1.3208	-1.19459
24059698	chr18:24059698:C:A	0.000106663	-2.1903e-10	-1.10375	2.21257e-19	-2.1903e-10	-1.12704	4.49707e-19	-2.1903e-10	-1.08953
24059770	chr18:24059770:C:T	0.000130487	-2.1903e-10	-0.902155	3.03655e-19	-2.1903e-10	-0.81047	5.13821e-19	-2.1903e-10	-0.956251
24059826	chr18:24059826:T:G	1.7197e-05	-1.74884	-1.17985	3.44839e-20	-1.8062	-1.17967	1.09367e-19	-1.3248	-1.17862
24060092	chr18:24060092:A:G	0.000111764	-2.1903e-10	-1.05704	2.52328e-19	-2.1903e-10	-0.995631	4.56362e-19	-2.1903e-10	-1.07484
24060136	chr18:24060136:A:G	0.000231893	-2.1903e-10	-0.327151	4.29032e-19	-2.1903e-10	-0.46483	1.0031e-18	-2.1903e-10	-0.287271
24060551	chr18:24060551:G:A	1.83048e-05	-1.73416	-1.1321	5.07084e-20	-1.54413	-1.05614	6.5359e-20	-1.86094	-1.15729
24060600	chr18:24060600:G:A	1.85371e-05	-1.72022	-1.13343	5.16156e-20	-1.52477	-1.05777	6.56535e-20	-1.85537	-1.15837
24060692	chr18:24060692:T:C	1.52468e-05	-1.86202	-1.18704	3.25218e-20	-1.89389	-1.15056	8.28673e-20	-1.58958	-1.19131
24060853	chr18:24060853:C:T	1.82959e-05	-1.74154	-1.12521	5.06579e-20	-1.55468	-1.04659	6.54518e-20	-1.86543	-1.15138
24060965	chr18:24060965:A:G	5.56303e-05	-1.64353	-0.111174	1.72328e-19	-0.856226	-0.520736	2.18551e-19	-1.87521	0.0641019
24061240	chr18:24061240:A:T	5.13092e-05	-1.83556	-2.58223e-10	1.11848e-19	-1.80922	-2.58223e-10	2.04172e-19	-1.87916	-2.58223e-10
24061451	chr18:24061451:G:A	9.8662e-05	-2.1903e-10	-1.18173	2.0933e-19	-2.1903e-10	-1.18245	4.10614e-19	-2.1903e-10	-1.18047
24061630	chr18:24061630:G:A	5.73926e-05	-1.31353	-0.409985	1.37092e-19	-1.03905	-0.566658	2.26501e-19	-1.41394	-0.361435
24062033	chr18:24062033:C:T	1.69927e-05	-1.84053	-1.10011	3.71965e-20	-1.86482	-1.04533	7.77125e-20	-1.72497	-1.12014
24062314	chr18:24062314:T:C	9.90892e-05	-2.1903e-10	-1.17741	2.07235e-19	-2.1903e-10	-1.19251	4.15234e-19	-2.1903e-10	-1.16928
24062367	chr18:24062367:G:A	9.71561e-05	-2.1903e-10	-1.19711	2.06091e-19	-2.1903e-10	-1.19804	4.04101e-19	-2.1903e-10	-1.19646
24062619	chr18:24062619:C:CT	2.68463e-05	-1.29916	-1.18414	1.02627e-19	-0.685789	-1.20947	7.55468e-20	-1.70582	-1.16756
24062722	chr18:24062722:A:G	9.59574e-05	-2.1903e-10	-1.20952	2.03095e-19	-2.1903e-10	-1.21269	4.00052e-19	-2.1903e-10	-1.20653
24062766	chr18:24062766:G:C	1.50197e-05	-1.89277	-1.17129	3.28834e-20	-1.86041	-1.17298	6.97265e-20	-1.78839	-1.16516
24062886	chr18:24062886:A:G	0.000148687	-2.1903e-10	-0.771583	3.1594e-19	-2.1903e-10	-0.770809	6.13097e-19	-2.1903e-10	-0.779603
24063479	chr18:24063479:T:C	2.63928e-05	-1.30278	-1.19756	6.0642e-20	-1.2376	-1.18377	1.46292e-19	-1.01413	-1.1984
24063551	chr18:24063551:C:T	0.000436281	-1.78463	2.08949	1.07285e-18	-1.12118	1.5729	2.25237e-18	-1.79323	2.31485
24064094	chr18:24064094:G:A	0.000160026	-2.1903e-10	-0.69809	3.46871e-19	-2.1903e-10	-0.67741	6.56349e-19	-2.1903e-10	-0.711434
24064278	chr18:24064278:A:T	4.83839e-05	-1.89426	-2.58223e-10	1.06132e-19	-1.86168	-2.58223e-10	2.06062e-19	-1.86995	-2.58223e-10
24064633	chr18:24064633:T:A	7.55282e-05	-1.89041	0.441493	2.36782e-19	-1.8075	0.748276	3.02779e-19	-1.84479	0.359666
24064732	chr18:24064732:T:A	2.47285e-05	-1.80897	-0.756504	5.67132e-20	-1.82661	-0.661744	1.13369e-19	-1.67675	-0.790725
24064882	chr18:24064882:AG:A	9.5666e-05	-2.1903e-10	-1.21256	2.03408e-19	-2.1903e-10	-1.21115	3.98603e-19	-2.1903e-10	-1.21016
24064915	chr18:24064915:T:C	1.77126e-05	-1.82271	-1.07644	4.27646e-20	-1.69545	-1.0752	6.93715e-20	-1.89162	-1.06703
24065002	chr18:24065002:G:T	6.54628e-05	-0.431603	-1.16034	2.92635e-19	0.339112	-1.18655	1.54784e-19	-1.00637	-1.14973
24065327	chr18:24065327:C:T	6.69757e-05	-1.8738	0.304705	1.81042e-19	-1.87718	0.549553	2.64119e-19	-1.88142	0.259696
24065679	chr18:24065679:G:A	0.000102673	-2.1903e-10	-1.14187	2.28161e-19	-2.1903e-10	-1.09631	4.21279e-19	-2.1903e-10	-1.15483
24065853	chr18:24065853:C:T	0.000101799	-2.1903e-10	-1.15043	2.1792e-19	-2.1903e-10	-1.14224	4.20855e-19	-2.1903e-10	-1.15584
24065913	chr18:24065913:AATTT:A	0.000200472	-2.1903e-10	-0.472751	3.75544e-19	-2.1903e-10	-0.597986	8.66722e-19	-2.1903e-10	-0.433408
24066125	chr18:24066125:T:C	0.000169895	-2.1903e-10	-0.638245	3.72936e-19	-2.1903e-10	-0.604956	6.95475e-19	-2.1903e-10	-0.65353
24066219	chr18:24066219:A:G	0.000177497	-2.1903e-10	-0.594473	3.89508e-19	-2.1903e-10	-0.561477	7.28485e-19	-2.1903e-10	-0.607159
24066403	chr18:24066403:C:T	5.16339e-05	-1.82925	-2.58223e-10	1.03804e-19	-1.88386	-2.58223e-10	2.37653e-19	-1.72731	-2.58223e-10
24066482	chr18:24066482:G:A	9.6457e-05	-2.1903e-10	-1.20433	2.04774e-19	-2.1903e-10	-1.20446	4.01013e-19	-2.1903e-10	-1.20413
24066938	chr18:24066938:A:G	1.9199e-05	-1.688	-1.13056	5.10753e-20	-1.52306	-1.07	8.01939e-20	-1.67538	-1.1383
24067239	chr18:24067239:C:T	5.17087e-05	-1.8278	-2.58223e-10	1.03293e-19	-1.8888	-2.58223e-10	2.41666e-19	-1.71057	-2.58223e-10
24067269	chr18:24067269:CTT:C	4.96532e-05	-1.86836	-2.58223e-10	1.03526e-19	-1.88654	-2.58223e-10	2.21888e-19	-1.79595	-2.58223e-10
24067363	chr18:24067363:G:C	0.000107219	-2.1903e-10	-1.09856	2.36704e-19	-2.1903e-10	-1.05955	4.41029e-19	-2.1903e-10	-1.10901
24067443	chr18:24067443:G:A	9.97926e-05	-2.1903e-10	-1.17033	2.09745e-19	-2.1903e-10	-1.18047	4.185e-19	-2.1903e-10	-1.16145
24067823	chr18:24067823:A:G	0.000172465	-2.1903e-10	-0.623234	3.60178e-19	-2.1903e-10	-0.639764	7.27162e-19	-2.1903e-10	-0.608977
24068387	chr18:24068387:C:G	9.95818e-05	-2.1903e-10	-1.17245	2.12437e-19	-2.1903e-10	-1.16772	4.13021e-19	-2.1903e-10	-1.17463
24068601	chr18:24068601:A:G	1.93659e-05	-1.67647	-1.13345	7.78859e-20	-1.26291	-0.90821	6.14442e-20	-1.89482	-1.18517
24069367	chr18:24069367:C:A	0.000118919	-2.1903e-10	-0.994984	2.563e-19	-2.1903e-10	-0.980014	4.90736e-19	-2.1903e-10	-1.00222
24070558	chr18:24070558:T:C	0.000131328	-0.895727	-2.58223e-10	3.44116e-19	-0.685383	-2.58223e-10	7.87478e-19	-0.52929	-2.58223e-10
24070571	chr18:24070571:G:A	4.10139e-05	-1.8888	-0.170717	8.76003e-20	-1.48615	-0.56743	2.8712e-19	-1.54896	0.0107318
24070697	chr18:24070697:A:T	0.000108518	-2.1903e-10	-1.08651	2.32771e-19	-2.1903e-10	-1.07631	4.47347e-19	-2.1903e-10	-1.09479
24070733	chr18:24070733:C:T	2.89358e-05	-1.30697	-1.10138	1.13568e-19	-0.708891	-1.08507	8.16998e-20	-1.68942	-1.10565
24071000	chr18:24071000:T:C	4.67909e-05	-1.16019	-0.767542	2.0229e-19	-0.298681	-0.917978	1.22363e-19	-1.68885	-0.702287
24071064	chr18:24071064:G:T	4.68363e-05	-0.714404	-1.21236	2.49045e-19	0.194389	-1.20312	9.99855e-20	-1.38514	-1.20796
24071427	chr18:24071427:A:G	0.000269656	-2.1903e-10	-0.176279	6.20835e-19	-2.1903e-10	-0.0952966	1.10324e-18	-2.1903e-10	-0.192115
24071544	chr18:24071544:T:C	0.000117174	-2.1903e-10	-1.00977	2.45966e-19	-2.1903e-10	-1.02117	4.94552e-19	-2.1903e-10	-0.994473
24071592	chr18:24071592:T:C	4.58153e-05	-1.78836	-0.160446	1.22412e-19	-1.16131	-0.557659	2.2607e-19	-1.79357	0.0162861
24071610	chr18:24071610:CT:C	0.000103844	-2.1903e-10	-1.13053	2.22557e-19	-2.1903e-10	-1.12118	4.2897e-19	-2.1903e-10	-1.13674
24071673	chr18:24071673:G:A	0.000103906	-2.1903e-10	-1.12994	2.227e-19	-2.1903e-10	-1.12053	4.29212e-19	-2.1903e-10	-1.13618
24071805	chr18:24071805:A:G	0.00024393	-2.1903e-10	-0.276543	5.23753e-19	-2.1903e-10	-0.265341	1.00348e-18	-2.1903e-10	-0.286899
24071821	chr18:24071821:G:A	0.000111392	-1.06037	-2.58223e-10	2.96748e-19	-0.833479	-2.58223e-10	6.46992e-19	-0.725793	-2.58223e-10
24072363	chr18:24072363:G:A	0.000104905	-2.1903e-10	-1.12037	2.28069e-19	-2.1903e-10	-1.09671	4.29394e-19	-2.1903e-10	-1.13575
24072379	chr18:24072379:A:G	1.54082e-05	-1.82572	-1.21281	3.51905e-20	-1.7535	-1.21209	6.00275e-20	-1.89071	-1.21261
24072955	chr18:24072955:C:T	5.04425e-05	-1.85259	-2.58223e-10	1.04257e-19	-1.87951	-2.58223e-10	2.23644e-19	-1.78807	-2.58223e-10
24073098	chr18:24073098:T:C	0.000102293	-2.1903e-10	-1.14558	2.13344e-19	-2.1903e-10	-1.16346	4.406e-19	-2.1903e-10	-1.10999
24073200	chr18:24073200:A:G	2.15734e-05	-1.52834	-1.17362	3.79159e-20	-1.68606	-1.20493	1.32624e-19	-1.15256	-1.15805
24073929	chr18:24073929:A:G	0.000131056	-2.1903e-10	-0.8978	2.81029e-19	-2.1903e-10	-0.887905	5.43464e-19	-2.1903e-10	-0.900162
24074706	chr18:24074706:C:T	0.000110534	-2.1903e-10	-1.0681	2.31707e-19	-2.1903e-10	-1.08089	4.6645e-19	-2.1903e-10	-1.05298
24075042	chr18:24075042:A:G	1.65234e-05	-1.76831	-1.20034	4.9808e-20	-1.44376	-1.17443	6.18858e-20	-1.86842	-1.20442
24075817	chr18:24075817:C:G	1.7161e-05	-1.72059	-1.21019	4.36971e-20	-1.54248	-1.2066	6.35086e-20	-1.84352	-1.20343
24076327	chr18:24076327:G:A	1.71334e-05	-1.72453	-1.20786	5.17283e-20	-1.39395	-1.18641	6.30187e-20	-1.84358	-1.21111
24076653	chr18:24076653:A:G	2.0347e-05	-1.54882	-1.21167	5.25891e-20	-1.35214	-1.21171	7.37781e-20	-1.68628	-1.21079
24076935	chr18:24076935:A:G	1.98285e-05	-1.58046	-1.20584	5.09634e-20	-1.38949	-1.20577	7.20279e-20	-1.71693	-1.20415
24077156	chr18:24077156:G:A	0.000172754	-2.1903e-10	-0.62156	3.24022e-19	-2.1903e-10	-0.745551	7.57401e-19	-2.1903e-10	-0.568234
24077410	chr18:24077410:G:A	0.000125675	-0.939727	-2.58223e-10	3.38019e-19	-0.70326	-2.58223e-10	7.32302e-19	-0.601933	-2.58223e-10
24077747	chr18:24077747:T:C	2.03145e-05	-1.57656	-1.18553	5.48142e-20	-1.34427	-1.17815	7.13929e-20	-1.74613	-1.1838
24077802	chr18:24077802:C:T	1.94225e-05	-1.6286	-1.1784	4.08869e-20	-1.71002	-1.10553	8.82048e-20	-1.52218	-1.19628
24078419	chr18:24078419:G:A	1.74393e-05	-1.81077	-1.10393	3.82118e-20	-1.7559	-1.12731	7.58069e-20	-1.78095	-1.08899
24079300	chr18:24079300:C:G	1.67674e-05	-1.87828	-1.07571	3.61095e-20	-1.87104	-1.06876	7.17966e-20	-1.8576	-1.06669
24079544	chr18:24079544:T:G	2.66846e-05	-1.31294	-1.1764	4.67401e-20	-1.52015	-1.16161	1.58622e-19	-0.950918	-1.18068
24079575	chr18:24079575:G:A	2.55064e-05	-1.80831	-0.726181	6.94996e-20	-1.85145	-0.433588	9.78884e-20	-1.78096	-0.833335
24079695	chr18:24079695:A:G	2.05901e-05	-1.57582	-1.17279	3.80404e-20	-1.74626	-1.14146	1.25652e-19	-1.18393	-1.18068
24079932	chr18:24079932:GCTGGGACTACAGGTGTGCACTACCACA:G	2.46137e-05	-1.3708	-1.19932	4.33663e-20	-1.56698	-1.1897	1.43586e-19	-1.02916	-1.20204
24080529	chr18:24080529:GA:G	0.000101706	-2.1903e-10	-1.15134	2.17609e-19	-2.1903e-10	-1.14366	4.20496e-19	-2.1903e-10	-1.15669
24081148	chr18:24081148:G:A	2.07102e-05	-1.89298	-0.84982	4.98744e-20	-1.8722	-0.744652	8.66936e-20	-1.85564	-0.880109
24081182	chr18:24081182:C:T	2.41633e-05	-1.4662	-1.12239	6.69307e-20	-1.18695	-1.13576	8.23112e-20	-1.67406	-1.11356
24081244	chr18:24081244:G:T	1.61123e-05	-1.79897	-1.19487	4.57185e-20	-1.54264	-1.16122	6.14971e-20	-1.87742	-1.20171
24081273	chr18:24081273:C:A	1.50122e-05	-1.88442	-1.18014	3.27304e-20	-1.86911	-1.16895	6.43838e-20	-1.8534	-1.17986
24081659	chr18:24081659:G:A	5.17901e-05	-0.677054	-1.14917	2.59483e-19	0.227752	-1.19542	1.11121e-19	-1.36253	-1.12498
24081740	chr18:24081740:A:G	1.84672e-05	-1.82707	-1.03036	4.01275e-20	-1.81885	-1.01545	7.25973e-20	-1.89103	-1.02216
24082761	chr18:24082761:A:AT	1.73618e-05	-1.82911	-1.09005	4.00188e-20	-1.76427	-1.07275	6.91668e-20	-1.88172	-1.07988
24082772	chr18:24082772:C:T	1.65654e-05	-1.75403	-1.21208	4.81237e-20	-1.45413	-1.19846	6.21461e-20	-1.85581	-1.21283
24082852	chr18:24082852:A:C	1.53572e-05	-1.83911	-1.20273	3.16486e-20	-1.89473	-1.17694	9.30973e-20	-1.45475	-1.20973
24083177	chr18:24083177:C:A	9.59003e-05	-2.1903e-10	-1.21012	2.03172e-19	-2.1903e-10	-1.21231	3.98987e-19	-2.1903e-10	-1.2092
24083675	chr18:24083675:A:G	0.000105359	-1.11605	-2.58223e-10	2.77474e-19	-0.900636	-2.58223e-10	6.003e-19	-0.800697	-2.58223e-10
24083698	chr18:24083698:G:T	9.59636e-05	-1.20946	-2.58223e-10	2.51324e-19	-0.999621	-2.58223e-10	5.25015e-19	-0.934699	-2.58223e-10
24083720	chr18:24083720:A:G	0.000110114	-1.07191	-2.58223e-10	2.90958e-19	-0.853184	-2.58223e-10	6.355e-19	-0.743714	-2.58223e-10
24083759	chr18:24083759:TCTC:T	2.35026e-05	-1.43742	-1.1789	4.81776e-20	-1.52286	-1.12861	1.31952e-19	-1.12255	-1.19314
24084035	chr18:24084035:T:G	3.39044e-05	-1.70242	-0.547458	6.7718e-20	-1.66606	-0.644953	1.74882e-19	-1.52074	-0.513278
24084142	chr18:24084142:T:C	2.70396e-05	-1.29601	-1.18011	5.49337e-20	-1.38819	-1.13204	1.57699e-19	-0.94332	-1.19412
24084249	chr18:24084249:T:G	0.000106499	-1.10529	-2.58223e-10	2.81846e-19	-0.885001	-2.58223e-10	6.0921e-19	-0.785963	-2.58223e-10
24084441	chr18:24084441:C:T	0.000150595	-2.1903e-10	-0.758835	3.40112e-19	-2.1903e-10	-0.697087	6.09908e-19	-2.1903e-10	-0.784817
24084471	chr18:24084471:T:C	2.84587e-05	-1.25435	-1.17062	5.81551e-20	-1.34606	-1.11719	1.66921e-19	-0.893847	-1.18676
24084484	chr18:24084484:CA:C	1.84948e-05	-1.77614	-1.0798	4.16282e-20	-1.70003	-1.09756	6.97825e-20	-1.89464	-1.0581
24084661	chr18:24084661:T:C	2.77522e-05	-1.3034	-1.14671	5.7454e-20	-1.39179	-1.08358	1.60397e-19	-0.953195	-1.16728
24084796	chr18:24084796:G:T	0.000156984	-2.1903e-10	-0.717282	3.37218e-19	-2.1903e-10	-0.705631	6.52113e-19	-2.1903e-10	-0.717907
24085195	chr18:24085195:G:A	9.58533e-05	-2.1903e-10	-1.21061	2.03937e-19	-2.1903e-10	-1.20855	3.98389e-19	-2.1903e-10	-1.2107
24085260	chr18:24085260:G:A	2.72929e-05	-1.31833	-1.14847	5.62701e-20	-1.40834	-1.08786	1.57291e-19	-0.971917	-1.16811
24085288	chr18:24085288:TTC:T	0.000135958	-2.1903e-10	-0.861078	2.91751e-19	-2.1903e-10	-0.85046	5.64371e-19	-2.1903e-10	-0.862413
24085494	chr18:24085494:C:T	4.90114e-05	-1.88137	-2.58223e-10	1.02731e-19	-1.89424	-2.58223e-10	2.18683e-19	-1.8105	-2.58223e-10
24085668	chr18:24085668:G:C	9.76349e-05	-2.1903e-10	-1.19219	2.05484e-19	-2.1903e-10	-1.20099	4.06617e-19	-2.1903e-10	-1.19025
24085715	chr18:24085715:T:C	9.67715e-05	-2.1903e-10	-1.20107	2.03108e-19	-2.1903e-10	-1.21262	4.03696e-19	-2.1903e-10	-1.19746
24085763	chr18:24085763:A:G	2.48378e-05	-1.36991	-1.19115	8.75602e-20	-0.856418	-1.19762	7.33899e-20	-1.71755	-1.18479
24085782	chr18:24085782:T:C	0.000249992	-2.1903e-10	-0.251997	4.59785e-19	-2.1903e-10	-0.395602	1.08957e-18	-2.1903e-10	-0.204591
24085973	chr18:24085973:C:G	1.51912e-05	-1.85435	-1.19836	3.38335e-20	-1.80983	-1.19508	6.10626e-20	-1.88095	-1.20528
24086044	chr18:24086044:G:T	2.44534e-05	-1.42747	-1.14918	5.09028e-20	-1.50693	-1.08951	1.3718e-19	-1.10822	-1.16862
24086206	chr18:24086206:A:T	1.6015e-05	-1.87188	-1.12802	3.45924e-20	-1.86011	-1.12262	6.73156e-20	-1.86903	-1.1197
24086258	chr18:24086258:A:G	2.71921e-05	-1.30571	-1.16479	5.64555e-20	-1.3822	-1.11071	1.55904e-19	-0.967366	-1.18152
24086426	chr18:24086426:G:A	2.7197e-05	-1.30488	-1.16544	5.53633e-20	-1.40104	-1.1114	1.57414e-19	-0.957161	-1.18209
24086596	chr18:24086596:C:T	1.70507e-05	-1.72979	-1.20745	3.6678e-20	-1.74004	-1.18415	6.76176e-20	-1.77372	-1.21053
24086832	chr18:24086832:C:T	0.000100888	-2.1903e-10	-1.15941	2.11888e-19	-2.1903e-10	-1.17031	4.21561e-19	-2.1903e-10	-1.15416
24086871	chr18:24086871:A:G	2.44331e-05	-1.39328	-1.1842	5.05653e-20	-1.46479	-1.1383	1.37508e-19	-1.07725	-1.19719
24087260	chr18:24087260:T:G	0.000232194	-2.1903e-10	-0.325853	4.34022e-19	-2.1903e-10	-0.453266	1.01242e-18	-2.1903e-10	-0.278025
24087281	chr18:24087281:A:G	1.62799e-05	-1.77082	-1.21268	3.31275e-20	-1.81908	-1.20692	7.62839e-20	-1.65305	-1.21061
24087450	chr18:24087450:T:C	0.00019982	-2.1903e-10	-0.476007	3.908e-19	-2.1903e-10	-0.558165	8.29212e-19	-2.1903e-10	-0.47765
24087489	chr18:24087489:A:T	9.79265e-05	-2.1903e-10	-1.18921	2.06285e-19	-2.1903e-10	-1.1971	4.08026e-19	-2.1903e-10	-1.18679
24087805	chr18:24087805:A:G	0.000112581	-2.1903e-10	-1.04976	2.33866e-19	-2.1903e-10	-1.07161	4.71302e-19	-2.1903e-10	-1.04263
24088100	chr18:24088100:T:C	2.19282e-05	-1.4906	-1.19506	4.74903e-20	-1.51139	-1.15445	1.09316e-19	-1.29919	-1.2047
24088442	chr18:24088442:C:T	2.17385e-05	-1.53724	-1.1571	5.14543e-20	-1.40877	-1.1769	7.07551e-20	-1.79729	-1.14161
24088811	chr18:24088811:C:T	9.57103e-05	-2.1903e-10	-1.2121	2.06372e-19	-2.1903e-10	-1.19668	3.97546e-19	-2.1903e-10	-1.21282
24088867	chr18:24088867:T:TC	9.87203e-05	-2.1903e-10	-1.18114	2.12393e-19	-2.1903e-10	-1.16793	4.06852e-19	-2.1903e-10	-1.18968
24089818	chr18:24089818:G:A	0.000126922	-2.1903e-10	-0.929853	2.86558e-19	-2.1903e-10	-0.86842	5.09339e-19	-2.1903e-10	-0.965012
24089830	chr18:24089830:C:A	3.8238e-05	-1.06056	-1.06904	2.19529e-19	0.0375563	-1.17243	8.81873e-20	-1.6959	-1.02276
24090366	chr18:24090366:A:G	0.000370108	-2.1903e-10	0.140369	6.6385e-19	-2.1903e-10	-0.0283064	1.53358e-18	-2.1903e-10	0.137235
24090460	chr18:24090460:G:A	0.000129707	-2.1903e-10	-0.908151	2.55019e-19	-2.1903e-10	-0.985025	5.4672e-19	-2.1903e-10	-0.894188
24090642	chr18:24090642:G:A	1.81992e-05	-1.75104	-1.12101	7.17412e-20	-1.05377	-1.19953	7.23762e-20	-1.83677	-1.07948
24091016	chr18:24091016:A:G	0.000138477	-2.1903e-10	-0.842725	2.69385e-19	-2.1903e-10	-0.93022	5.84954e-19	-2.1903e-10	-0.826593
24091338	chr18:24091338:A:G	0.000119915	-0.986644	-2.58223e-10	3.23573e-19	-0.746937	-2.58223e-10	6.87805e-19	-0.66462	-2.58223e-10
24091549	chr18:24091549:G:A	0.000104719	-2.1903e-10	-1.12214	2.3191e-19	-2.1903e-10	-1.08001	4.33833e-19	-2.1903e-10	-1.12547
24091781	chr18:24091781:A:G	0.000197424	-2.1903e-10	-0.488073	4.05138e-19	-2.1903e-10	-0.522135	8.12256e-19	-2.1903e-10	-0.49831
24091810	chr18:24091810:G:C	0.000133581	-2.1903e-10	-0.878719	2.61468e-19	-2.1903e-10	-0.960051	5.63515e-19	-2.1903e-10	-0.863932
24091860	chr18:24091860:C:T	3.74642e-05	-0.937808	-1.21223	2.16219e-19	0.0392303	-1.1893	8.07288e-20	-1.5945	-1.21253
24091949	chr18:24091949:CAG:C	0.000134448	-2.1903e-10	-0.872252	2.62931e-19	-2.1903e-10	-0.954471	5.67262e-19	-2.1903e-10	-0.857304
24092296	chr18:24092296:T:C	0.000120572	-2.1903e-10	-0.981183	2.57037e-19	-2.1903e-10	-0.977144	5.07734e-19	-2.1903e-10	-0.968169
24092456	chr18:24092456:A:G	0.000110625	-2.1903e-10	-1.06728	2.46312e-19	-2.1903e-10	-1.01976	4.57631e-19	-2.1903e-10	-1.07206
24092551	chr18:24092551:A:G	0.000422727	-2.1903e-10	0.2733	7.57477e-19	-2.1903e-10	0.103632	1.86148e-18	-2.1903e-10	0.331
24092560	chr18:24092560:T:G	0.000135178	-2.1903e-10	-0.866836	2.73173e-19	-2.1903e-10	-0.916257	5.64682e-19	-2.1903e-10	-0.861863
24093222	chr18:24093222:A:G	0.000272107	-2.1903e-10	-0.16723	6.0666e-19	-2.1903e-10	-0.118393	1.09381e-18	-2.1903e-10	-0.200705
24093568	chr18:24093568:C:T	3.55296e-05	-1.85739	-0.345673	9.33874e-20	-1.31099	-0.678613	1.99085e-19	-1.7082	-0.196194
24093768	chr18:24093768:T:C	9.97087e-05	-2.1903e-10	-1.17117	2.07078e-19	-2.1903e-10	-1.19326	4.21114e-19	-2.1903e-10	-1.15522
24093800	chr18:24093800:A:G	0.000182441	-2.1903e-10	-0.566998	3.4772e-19	-2.1903e-10	-0.674964	7.73433e-19	-2.1903e-10	-0.547287
24093883	chr18:24093883:C:G	0.000103226	-2.1903e-10	-1.1365	2.2024e-19	-2.1903e-10	-1.13165	4.28317e-19	-2.1903e-10	-1.13826
24093963	chr18:24093963:C:T	1.47797e-05	-1.88746	-1.19271	3.26171e-20	-1.83856	-1.20297	6.63133e-20	-1.81618	-1.18755
24094096	chr18:24094096:C:G	1.52713e-05	-1.84491	-1.20254	3.42898e-20	-1.87013	-1.12139	6.39349e-20	-1.82779	-1.21247
24094643	chr18:24094643:C:T	1.55113e-05	-1.82107	-1.21079	3.48688e-20	-1.81035	-1.16442	6.3427e-20	-1.83623	-1.21201
24094872	chr18:24094872:T:G	6.17133e-05	-1.84401	0.193082	1.34795e-19	-1.39202	-0.230585	3.07212e-19	-1.84226	0.371669
24095102	chr18:24095102:TC:T	8.3499e-05	-1.34859	-2.58223e-10	2.15522e-19	-1.1533	-2.58223e-10	4.41847e-19	-1.10716	-2.58223e-10
24095334	chr18:24095334:G:A	1.57161e-05	-1.8429	-1.17583	3.32461e-20	-1.816	-1.20643	8.07172e-20	-1.6467	-1.16047
24095724	chr18:24095724:CT:C	0.000101419	-2.1903e-10	-1.15417	2.20192e-19	-2.1903e-10	-1.13186	4.17967e-19	-2.1903e-10	-1.16272
24095919	chr18:24095919:G:A	2.09218e-05	-1.7161	-1.01654	6.80757e-20	-1.26743	-1.03832	7.50176e-20	-1.88331	-0.997094
24096155	chr18:24096155:C:T	4.89336e-05	-1.88296	-2.58223e-10	1.04215e-19	-1.8799	-2.58223e-10	3.06604e-19	-1.47257	-2.58223e-10
24096260	chr18:24096260:A:G	1.68594e-05	-1.84136	-1.10715	3.54426e-20	-1.87761	-1.08084	6.7429e-20	-1.86519	-1.12186
24096957	chr18:24096957:C:CTGAAGAAAAAT	0.000157118	-2.1903e-10	-0.716427	3.09485e-19	-2.1903e-10	-0.791451	6.69924e-19	-2.1903e-10	-0.690961
24097040	chr18:24097040:G:A	1.46872e-05	-1.88537	-1.20108	3.12518e-20	-1.87146	-1.21282	6.99519e-20	-1.75841	-1.19191
24097522	chr18:24097522:T:C	0.000106466	-2.1903e-10	-1.1056	2.24476e-19	-2.1903e-10	-1.11259	4.45271e-19	-2.1903e-10	-1.09944
24097645	chr18:24097645:G:A	5.28058e-05	-1.80681	-2.58223e-10	1.06878e-19	-1.85467	-2.58223e-10	3.0792e-19	-1.46829	-2.58223e-10
24098887	chr18:24098887:C:A	0.00011195	-2.1903e-10	-1.05538	2.39847e-19	-2.1903e-10	-1.04636	4.6301e-19	-2.1903e-10	-1.06038
24099152	chr18:24099152:G:A	1.88149e-05	-1.78859	-1.05019	5.16581e-20	-1.58987	-0.991844	6.86363e-20	-1.88952	-1.07979
24099408	chr18:24099408:T:G	1.47474e-05	-1.87198	-1.21039	3.24926e-20	-1.87116	-1.17418	7.33705e-20	-1.68981	-1.21279
24099539	chr18:24099539:T:C	6.27874e-05	-1.85299	0.219317	1.34064e-19	-1.41593	-0.212116	3.18187e-19	-1.8342	0.398712
24099986	chr18:24099986:C:T	1.70009e-05	-1.82948	-1.11068	3.85071e-20	-1.82755	-1.04797	6.48142e-20	-1.88717	-1.13943
24100233	chr18:24100233:A:G	0.000136792	-2.1903e-10	-0.854964	2.69214e-19	-2.1903e-10	-0.930856	5.85637e-19	-2.1903e-10	-0.825425
24100265	chr18:24100265:C:A	1.93366e-05	-1.77573	-1.0357	5.40741e-20	-1.56297	-0.973032	6.93884e-20	-1.89125	-1.06716
24100626	chr18:24100626:G:T	9.91863e-05	-2.1903e-10	-1.17643	2.04015e-19	-2.1903e-10	-1.20817	4.18991e-19	-2.1903e-10	-1.16028
24100771	chr18:24100771:G:A	1.66206e-05	-1.82995	-1.13283	3.71593e-20	-1.83494	-1.07621	6.36327e-20	-1.88678	-1.15821
24101005	chr18:24101005:T:C	1.72043e-05	-1.84252	-1.08574	4.10956e-20	-1.86632	-0.944144	6.96174e-20	-1.82706	-1.12805
24101114	chr18:24101114:A:T	5.62119e-05	-1.84731	0.103008	1.24506e-19	-1.39309	-0.308923	2.80573e-19	-1.83708	0.275787
24101119	chr18:24101119:G:C	5.63302e-05	-1.84841	0.106213	1.2439e-19	-1.39668	-0.30626	2.81872e-19	-1.83588	0.279207
24101130	chr18:24101130:T:C	8.00886e-05	-1.39029	-2.58223e-10	1.41055e-19	-1.57721	-2.58223e-10	3.44264e-19	-1.35672	-2.58223e-10
24101524	chr18:24101524:A:G	1.44005e-05	-1.8936	-1.21256	3.11052e-20	-1.88553	-1.20345	6.58308e-20	-1.80108	-1.20995
24101830	chr18:24101830:G:A	0.000114329	-2.1903e-10	-1.03435	2.3683e-19	-2.1903e-10	-1.05902	4.7316e-19	-2.1903e-10	-1.03869
24102065	chr18:24102065:G:C	0.000101322	-2.1903e-10	-1.15512	2.06844e-19	-2.1903e-10	-1.1944	4.32545e-19	-2.1903e-10	-1.12844
24102084	chr18:24102084:G:A	1.62571e-05	-1.77207	-1.21283	3.06348e-20	-1.89293	-1.21129	1.53461e-19	-0.951884	-1.2128
24102336	chr18:24102336:C:T	1.75594e-05	-1.69686	-1.21098	6.0814e-20	-1.22967	-1.18887	6.30032e-20	-1.84212	-1.21282
24102354	chr18:24102354:A:G	0.000126674	-2.1903e-10	-0.931813	2.53572e-19	-2.1903e-10	-0.990716	5.42283e-19	-2.1903e-10	-0.902339
24102367	chr18:24102367:C:A	3.84574e-05	-1.46694	-0.656937	1.52836e-19	-0.877341	-0.619658	1.09001e-19	-1.8123	-0.694473
24102554	chr18:24102554:T:C	0.000146127	-2.1903e-10	-0.788948	2.96139e-19	-2.1903e-10	-0.835533	6.15271e-19	-2.1903e-10	-0.776063
24102685	chr18:24102685:A:G	9.49862e-05	-1.16086	-0.0588354	2.24885e-19	-1.22096	0.110185	5.91277e-19	-0.670526	-0.145316
24103128	chr18:24103128:T:C	0.000154615	-2.1903e-10	-0.732489	3.16306e-19	-2.1903e-10	-0.769652	6.60465e-19	-2.1903e-10	-0.705181
24103371	chr18:24103371:T:C	0.00011698	-2.1903e-10	-1.01142	2.56083e-19	-2.1903e-10	-0.980859	4.78445e-19	-2.1903e-10	-1.02758
24103941	chr18:24103941:T:TG	0.000589899	-2.1903e-10	0.606525	1.19893e-18	-2.1903e-10	0.562825	2.37006e-18	-2.1903e-10	0.572543
24104896	chr18:24104896:A:G	7.13429e-05	-1.50593	-2.58223e-10	1.79778e-19	-1.33464	-2.58223e-10	3.66677e-19	-1.29364	-2.58223e-10
24104964	chr18:24104964:T:C	3.08838e-05	-1.83392	-0.509273	4.99401e-20	-1.89096	-0.724583	1.30163e-19	-1.88948	-0.439853
24105673	chr18:24105673:A:G	0.000161387	-2.1903e-10	-0.68962	2.87959e-19	-2.1903e-10	-0.863543	7.17748e-19	-2.1903e-10	-0.622008
24105746	chr18:24105746:C:T	0.000217002	-2.1903e-10	-0.393518	4.22065e-19	-2.1903e-10	-0.481203	9.64878e-19	-2.1903e-10	-0.326125
24105952	chr18:24105952:T:C	9.70185e-05	-2.1903e-10	-1.19852	2.06298e-19	-2.1903e-10	-1.19704	4.02906e-19	-2.1903e-10	-1.19942
24106190	chr18:24106190:A:G	5.09801e-05	-1.88932	0.0473319	8.5656e-20	-1.68831	-0.387713	3.75166e-19	-1.51538	0.244619
24106874	chr18:24106874:G:A	4.04901e-05	-1.89217	-0.180202	8.78685e-20	-1.68906	-0.361463	2.59562e-19	-1.55131	-0.0878168
24106975	chr18:24106975:G:A	9.97295e-05	-2.1903e-10	-1.17096	2.24048e-19	-2.1903e-10	-1.1145	4.06812e-19	-2.1903e-10	-1.18978
24107314	chr18:24107314:C:T	6.19005e-05	-0.66195	-0.985948	3.19516e-19	0.253435	-1.01299	1.42052e-19	-1.26036	-0.981574
24107576	chr18:24107576:C:T	0.000104434	-2.1903e-10	-1.12487	2.22113e-19	-2.1903e-10	-1.12318	4.38056e-19	-2.1903e-10	-1.11578
24107649	chr18:24107649:A:G	9.59787e-05	-2.1903e-10	-1.2093	2.03278e-19	-2.1903e-10	-1.21179	4.01508e-19	-2.1903e-10	-1.2029
24107653	chr18:24107653:C:T	0.000123542	-2.1903e-10	-0.956846	2.4111e-19	-2.1903e-10	-1.04111	5.24605e-19	-2.1903e-10	-0.935481
24107698	chr18:24107698:C:T	0.000119943	-2.1903e-10	-0.98641	2.2852e-19	-2.1903e-10	-1.09474	5.21645e-19	-2.1903e-10	-0.941138
24108265	chr18:24108265:A:G	1.76949e-05	-1.68975	-1.2104	4.83976e-20	-1.47344	-1.17348	6.15594e-20	-1.86608	-1.21204
24108343	chr18:24108343:C:T	1.58186e-05	-1.81808	-1.19415	3.30578e-20	-1.83195	-1.19616	6.10983e-20	-1.89019	-1.19545
24108614	chr18:24108614:T:A	3.12475e-05	-1.88513	-0.446353	6.68976e-20	-1.72304	-0.600161	2.10057e-19	-1.48275	-0.367998
24108774	chr18:24108774:A:T	9.92751e-05	-2.1903e-10	-1.17553	2.11027e-19	-2.1903e-10	-1.17437	4.11764e-19	-2.1903e-10	-1.17768
24108972	chr18:24108972:A:G	0.000120505	-2.1903e-10	-0.981733	2.60559e-19	-2.1903e-10	-0.963533	4.92141e-19	-2.1903e-10	-0.999361
24109349	chr18:24109349:ATTAAAC:A	9.81989e-05	-2.1903e-10	-1.18643	2.11375e-19	-2.1903e-10	-1.17273	4.05951e-19	-2.1903e-10	-1.19189
24109430	chr18:24109430:G:A	6.24153e-05	-0.772816	-0.866801	2.96238e-19	0.0993266	-0.934525	1.34288e-19	-1.46467	-0.833471
24109563	chr18:24109563:G:A	0.000162444	-2.1903e-10	-0.683092	2.91096e-19	-2.1903e-10	-0.852708	7.22091e-19	-2.1903e-10	-0.615975
24109583	chr18:24109583:T:C	7.01592e-05	-1.52266	-2.58223e-10	1.79336e-19	-1.3371	-2.58223e-10	3.83466e-19	-1.24887	-2.58223e-10
24109800	chr18:24109800:C:T	9.61924e-05	-2.1903e-10	-1.20708	2.04368e-19	-2.1903e-10	-1.20644	3.99445e-19	-2.1903e-10	-1.20805
24110151	chr18:24110151:C:T	0.000368169	-2.1903e-10	0.135116	7.56731e-19	-2.1903e-10	0.102646	1.53994e-18	-2.1903e-10	0.141375
24110696	chr18:24110696:T:G	0.000139496	-2.1903e-10	-0.835393	3.26354e-19	-2.1903e-10	-0.73838	5.52676e-19	-2.1903e-10	-0.883353
24110865	chr18:24110865:C:A	2.76738e-05	-1.25699	-1.19595	1.13445e-19	-0.582249	-1.21279	7.66851e-20	-1.67612	-1.1823
24110904	chr18:24110904:G:A	3.33304e-05	-1.89487	-0.372082	9.8507e-20	-1.80997	-0.126266	1.58402e-19	-1.68373	-0.449262
24111237	chr18:24111237:C:T	0.000157719	-2.1903e-10	-0.712612	2.89125e-19	-2.1903e-10	-0.859503	6.9165e-19	-2.1903e-10	-0.659046
24111370	chr18:24111370:A:G	0.000149966	-2.1903e-10	-0.763018	2.72269e-19	-2.1903e-10	-0.919572	6.62339e-19	-2.1903e-10	-0.702349
24111518	chr18:24111518:A:G	4.80816e-05	-0.83775	-1.06278	2.59064e-19	0.0944271	-1.06371	1.14418e-19	-1.39356	-1.0647
24111575	chr18:24111575:A:C	0.000181411	-2.1903e-10	-0.57266	3.86125e-19	-2.1903e-10	-0.570201	7.59567e-19	-2.1903e-10	-0.565378
24111932	chr18:24111932:G:A	5.90467e-05	-1.6951	-2.58223e-10	1.73034e-19	-1.37288	-2.58223e-10	2.01023e-19	-1.89471	-2.58223e-10
24112286	chr18:24112286:G:C	0.00011649	-2.1903e-10	-1.01562	2.52089e-19	-2.1903e-10	-0.996578	4.80567e-19	-2.1903e-10	-1.02316
24112918	chr18:24112918:C:A	5.265e-05	-1.4539	-0.355863	1.76062e-19	-1.05077	-0.304762	1.85861e-19	-1.56873	-0.404398
24112942	chr18:24112942:G:A	0.000115149	-2.1903e-10	-1.0272	2.30756e-19	-2.1903e-10	-1.085	4.83342e-19	-2.1903e-10	-1.0174
24112985	chr18:24112985:G:C	5.95574e-05	-1.68649	-2.58223e-10	1.12021e-19	-1.80767	-2.58223e-10	2.39791e-19	-1.71836	-2.58223e-10
24113707	chr18:24113707:G:A	9.59018e-05	-2.1903e-10	-1.2101	2.03089e-19	-2.1903e-10	-1.21272	3.99084e-19	-2.1903e-10	-1.20895
24113884	chr18:24113884:G:A	8.82977e-05	-0.8062	-0.486513	3.46405e-19	0.0809825	-0.759735	2.73083e-19	-1.24129	-0.347057
24113928	chr18:24113928:C:T	2.12468e-05	-1.84096	-0.876261	4.24431e-20	-1.83274	-0.945458	1.94265e-19	-1.05591	-0.872992
24114038	chr18:24114038:C:T	1.49507e-05	-1.86083	-1.20784	3.21567e-20	-1.84716	-1.20858	6.08537e-20	-1.8814	-1.20826
24114196	chr18:24114196:G:A	6.32979e-05	-0.975209	-0.650366	3.95337e-19	-0.00972888	-0.536895	1.8328e-19	-1.29434	-0.692768
24114262	chr18:24114262:G:A	6.68311e-05	-1.57126	-2.58223e-10	2.33964e-19	-1.07119	-2.58223e-10	2.19287e-19	-1.80775	-2.58223e-10
24114267	chr18:24114267:T:C	4.80648e-05	-1.05902	-0.841861	2.01585e-19	-0.348005	-0.872147	1.5765e-19	-1.31253	-0.825217
24114899	chr18:24114899:A:G	9.66496e-05	-2.1903e-10	-1.20233	2.0364e-19	-2.1903e-10	-1.21001	4.03551e-19	-2.1903e-10	-1.19782
24114943	chr18:24114943:C:T	5.05314e-05	-1.85083	-2.58223e-10	1.13894e-19	-1.79109	-2.58223e-10	2.02296e-19	-1.88839	-2.58223e-10
24114957	chr18:24114957:A:G	1.95006e-05	-1.88813	-0.914849	3.80803e-20	-1.87246	-1.01421	8.66274e-20	-1.87116	-0.865349
24115024	chr18:24115024:A:G	1.98609e-05	-1.89423	-0.890444	4.28269e-20	-1.79505	-0.974148	9.84812e-20	-1.75377	-0.854494
24115611	chr18:24115611:A:G	0.000100124	-2.1903e-10	-1.16702	2.0625e-19	-2.1903e-10	-1.19727	4.2201e-19	-2.1903e-10	-1.1531
24115811	chr18:24115811:G:T	0.000196149	-2.1903e-10	-0.494552	3.86723e-19	-2.1903e-10	-0.568654	8.24631e-19	-2.1903e-10	-0.483189
24115923	chr18:24115923:G:A	9.8303e-05	-2.1903e-10	-1.18537	2.13849e-19	-2.1903e-10	-1.16109	4.05759e-19	-2.1903e-10	-1.19237
24115984	chr18:24115984:GCTTAGAAAT:G	5.86002e-05	-0.656028	-1.04666	3.08062e-19	0.267991	-1.06405	1.3213e-19	-1.26333	-1.05101
24116175	chr18:24116175:T:C	5.57254e-05	-0.937949	-0.81504	9.2796e-20	-1.24857	-0.747391	4.24487e-19	-0.301114	-0.84613
24116236	chr18:24116236:T:C	6.28663e-05	-0.816205	-0.816211	1.028e-19	-1.14501	-0.748567	4.96044e-19	-0.144185	-0.847275
24116371	chr18:24116371:C:T	0.000179779	-2.1903e-10	-0.581697	3.97e-19	-2.1903e-10	-0.542425	7.32448e-19	-2.1903e-10	-0.601734
24116505	chr18:24116505:C:T	1.86122e-05	-1.80533	-1.04428	3.93622e-20	-1.71287	-1.14068	7.49764e-20	-1.89303	-0.987926
24117007	chr18:24117007:G:A	1.56561e-05	-1.83776	-1.18481	3.37195e-20	-1.82279	-1.1855	6.15646e-20	-1.89139	-1.18664
24117102	chr18:24117102:G:A	0.00054679	-2.1903e-10	0.530639	9.09947e-19	-2.1903e-10	0.287025	2.53609e-18	-2.1903e-10	0.640251
24117169	chr18:24117169:C:T	0.000128541	-2.1903e-10	-0.917176	2.51315e-19	-2.1903e-10	-0.999655	5.56901e-19	-2.1903e-10	-0.875739
24117335	chr18:24117335:T:C	2.90424e-05	-1.22184	-1.18283	5.75718e-20	-1.38686	-1.08647	2.45522e-19	-0.494543	-1.2002
24117495	chr18:24117495:A:C	2.78432e-05	-1.25232	-1.19451	1.11786e-19	-0.597075	-1.2127	7.77488e-20	-1.66405	-1.18059
24117631	chr18:24117631:A:G	0.00011323	-2.1903e-10	-1.044	2.44663e-19	-2.1903e-10	-1.02648	4.68057e-19	-2.1903e-10	-1.04954
24117651	chr18:24117651:G:A	4.86613e-05	-1.88854	-2.58223e-10	1.04366e-19	-1.87846	-2.58223e-10	2.01225e-19	-1.8937	-2.58223e-10
24117973	chr18:24117973:A:C	0.000121596	-2.1903e-10	-0.972721	2.5799e-19	-2.1903e-10	-0.973441	5.0332e-19	-2.1903e-10	-0.976899
24118072	chr18:24118072:G:T	1.64594e-05	-1.80555	-1.16697	3.65333e-20	-1.72187	-1.20626	6.46749e-20	-1.89269	-1.13606
24118576	chr18:24118576:C:T	4.53053e-05	-1.09885	-0.861154	6.10774e-20	-1.45165	-0.962566	4.6488e-19	-0.238913	-0.817434
24118952	chr18:24118952:G:T	1.51236e-05	-1.84442	-1.21275	3.11022e-20	-1.89017	-1.19892	6.48258e-20	-1.81661	-1.20982
24119027	chr18:24119027:T:C	0.000142809	-2.1903e-10	-0.81192	2.75553e-19	-2.1903e-10	-0.90758	6.22657e-19	-2.1903e-10	-0.764129
24119224	chr18:24119224:G:T	0.000101383	-2.1903e-10	-1.15452	2.11924e-19	-2.1903e-10	-1.17013	4.25956e-19	-2.1903e-10	-1.14379
24119544	chr18:24119544:C:T	1.45699e-05	-1.88495	-1.20952	3.22126e-20	-1.84677	-1.20723	6.19428e-20	-1.87341	-1.19851
24119629	chr18:24119629:G:GT	7.3591e-05	-0.397063	-1.07784	1.83475e-19	-0.375095	-0.939187	3.66759e-19	-0.175869	-1.11755
24119634	chr18:24119634:C:G	0.000170502	-2.1903e-10	-0.63468	2.98184e-19	-2.1903e-10	-0.828651	7.57793e-19	-2.1903e-10	-0.567716
24120230	chr18:24120230:G:T	2.51091e-05	-1.64334	-0.906856	3.84345e-20	-1.8947	-0.982707	2.72341e-19	-0.735583	-0.85549
24120855	chr18:24120855:CAT:C	4.8994e-05	-0.904895	-0.976833	2.37281e-19	-0.0541475	-1.00297	1.19377e-19	-1.43713	-0.978713
24121149	chr18:24121149:T:G	0.000102252	-2.1903e-10	-1.14599	2.09578e-19	-2.1903e-10	-1.18127	4.33458e-19	-2.1903e-10	-1.12633
24121226	chr18:24121226:A:G	0.000191879	-2.1903e-10	-0.516562	3.28793e-19	-2.1903e-10	-0.730932	8.58928e-19	-2.1903e-10	-0.442441
24121344	chr18:24121344:G:A	3.76437e-05	-1.20561	-0.93965	1.02952e-19	-1.28631	-0.605795	2.84181e-19	-0.516303	-1.03221
24121381	chr18:24121381:C:T	2.79244e-05	-1.50221	-0.941714	3.79335e-20	-1.87857	-1.01196	3.54056e-19	-0.434896	-0.893776
24121812	chr18:24121812:A:G	2.57037e-05	-1.42884	-1.09795	8.92645e-20	-0.996064	-1.03869	6.80695e-20	-1.84311	-1.13449
24122116	chr18:24122116:C:G	0.000127174	-2.1903e-10	-0.927867	2.6094e-19	-2.1903e-10	-0.962071	5.2657e-19	-2.1903e-10	-0.931742
24122898	chr18:24122898:T:G	3.85494e-05	-1.12384	-0.997647	1.72672e-19	-0.354463	-1.02051	1.0102e-19	-1.58358	-0.99923
24123032	chr18:24123032:A:G	4.95683e-05	-1.87007	-2.58223e-10	1.04821e-19	-1.87411	-2.58223e-10	2.02992e-19	-1.88496	-2.58223e-10
24123230	chr18:24123230:T:C	0.000179859	-2.1903e-10	-0.581255	3.81983e-19	-2.1903e-10	-0.580986	7.54664e-19	-2.1903e-10	-0.571854
24123333	chr18:24123333:G:A	4.04221e-05	-1.06193	-1.01211	1.86457e-19	-0.264226	-1.03393	1.03838e-19	-1.54178	-1.01351
24123368	chr18:24123368:T:C	0.000106736	-2.1903e-10	-1.10306	2.31221e-19	-2.1903e-10	-1.08299	4.41887e-19	-2.1903e-10	-1.10707
24123633	chr18:24123633:C:T	3.2601e-05	-1.24768	-1.04141	8.15743e-20	-1.35594	-0.768902	2.53992e-19	-0.549962	-1.11086
24123717	chr18:24123717:T:C	0.000521187	-2.1903e-10	0.482683	1.08025e-18	-2.1903e-10	0.458586	2.16787e-18	-2.1903e-10	0.483374
24123795	chr18:24123795:T:C	0.000137868	-2.1903e-10	-0.847131	2.67173e-19	-2.1903e-10	-0.938467	6.00171e-19	-2.1903e-10	-0.800911
24124296	chr18:24124296:T:A	0.000612592	-2.1903e-10	0.644273	1.19743e-18	-2.1903e-10	0.561573	2.46425e-18	-2.1903e-10	0.611517
24124528	chr18:24124528:G:A	0.000100577	-2.1903e-10	-1.16251	2.14965e-19	-2.1903e-10	-1.15589	4.15015e-19	-2.1903e-10	-1.16981
24124594	chr18:24124594:A:T	0.000170772	-2.1903e-10	-0.633094	3.37874e-19	-2.1903e-10	-0.703689	7.57317e-19	-2.1903e-10	-0.568345
24125652	chr18:24125652:C:T	3.37652e-05	-1.25005	-1.00395	1.41919e-19	-0.539547	-1.03156	9.33449e-20	-1.66045	-1.00138
24125660	chr18:24125660:G:A	3.66426e-05	-1.05271	-1.1195	8.64873e-20	-1.17286	-0.893506	3.14312e-19	-0.278278	-1.16946
24125681	chr18:24125681:T:C	3.8535e-05	-1.02194	-1.09992	9.21297e-20	-1.14447	-0.858693	3.32545e-19	-0.23574	-1.15561
24125712	chr18:24125712:T:C	0.000175881	-2.1903e-10	-0.603618	3.06099e-19	-2.1903e-10	-0.802454	7.83128e-19	-2.1903e-10	-0.53483
24126214	chr18:24126214:A:C	2.97856e-05	-1.20737	-1.17203	1.321e-19	-0.460281	-1.18252	8.0663e-20	-1.63595	-1.1719
24126702	chr18:24126702:C:T	5.6654e-05	-1.73646	-2.58223e-10	1.56538e-19	-1.47307	-2.58223e-10	2.01737e-19	-1.89116	-2.58223e-10
24126955	chr18:24126955:A:G	9.57577e-05	-2.1903e-10	-1.21161	2.05154e-19	-2.1903e-10	-1.2026	3.97594e-19	-2.1903e-10	-1.21269
24127299	chr18:24127299:A:C	9.56932e-05	-2.1903e-10	-1.21228	2.0485e-19	-2.1903e-10	-1.20408	3.97588e-19	-2.1903e-10	-1.21271
24127462	chr18:24127462:C:T	9.57849e-05	-2.1903e-10	-1.21132	2.04464e-19	-2.1903e-10	-1.20597	3.97659e-19	-2.1903e-10	-1.21253
24127601	chr18:24127601:C:T	0.000125012	-2.1903e-10	-0.945017	2.69125e-19	-2.1903e-10	-0.931188	5.09609e-19	-2.1903e-10	-0.964482
24127636	chr18:24127636:C:T	0.00011923	-0.992372	-2.58223e-10	2.74968e-19	-0.909706	-2.58223e-10	5.14251e-19	-0.955415	-2.58223e-10
24127651	chr18:24127651:G:A	0.000109884	-2.1903e-10	-1.074	2.2077e-19	-2.1903e-10	-1.12924	4.69977e-19	-2.1903e-10	-1.04544
24127786	chr18:24127786:G:A	0.000102846	-2.1903e-10	-1.14019	2.1639e-19	-2.1903e-10	-1.14928	4.31407e-19	-2.1903e-10	-1.13107
24128673	chr18:24128673:C:A	9.59333e-05	-2.1903e-10	-1.20977	2.06209e-19	-2.1903e-10	-1.19747	3.98265e-19	-2.1903e-10	-1.21101
24129035	chr18:24129035:G:A	1.90192e-05	-1.63999	-1.18799	3.126e-20	-1.88533	-1.1987	1.72438e-19	-0.859877	-1.18821
24129903	chr18:24129903:A:T	0.000413507	-2.1903e-10	0.251248	9.14071e-19	-2.1903e-10	0.291546	1.71784e-18	-2.1903e-10	0.250699
24130357	chr18:24130357:C:T	0.000414242	-2.1903e-10	0.253024	9.1363e-19	-2.1903e-10	0.291064	1.71721e-18	-2.1903e-10	0.25033
24130638	chr18:24130638:T:C	0.000171345	-2.1903e-10	-0.629749	3.09296e-19	-2.1903e-10	-0.792064	7.5412e-19	-2.1903e-10	-0.572575
24130823	chr18:24130823:C:T	2.5146e-05	-1.47131	-1.07742	8.51683e-20	-0.981945	-1.09979	7.48952e-20	-1.80506	-1.07698
24131450	chr18:24131450:T:C	0.000122928	-2.1903e-10	-0.961831	2.64234e-19	-2.1903e-10	-0.949527	5.16536e-19	-2.1903e-10	-0.950982
24131609	chr18:24131609:G:A	0.000106681	-2.1903e-10	-1.10358	2.23971e-19	-2.1903e-10	-1.11485	4.4836e-19	-2.1903e-10	-1.09253
24131836	chr18:24131836:G:A	0.000183706	-2.1903e-10	-0.560089	3.70925e-19	-2.1903e-10	-0.610363	7.96428e-19	-2.1903e-10	-0.517989
24132715	chr18:24132715:C:T	0.000190633	-2.1903e-10	-0.523077	3.73083e-19	-2.1903e-10	-0.60456	8.51186e-19	-2.1903e-10	-0.451495
24133172	chr18:24133172:G:T	2.82007e-05	-1.28132	-1.15276	8.92403e-20	-0.835346	-1.19968	9.26786e-20	-1.55076	-1.11823
24133349	chr18:24133349:T:C	0.000700652	-2.1903e-10	0.778586	1.15248e-18	-2.1903e-10	0.523306	3.29535e-18	-2.1903e-10	0.902143
24133492	chr18:24133492:T:C	2.19235e-05	-1.53351	-1.15236	7.41051e-20	-1.05386	-1.16702	6.73618e-20	-1.83601	-1.15203
24133732	chr18:24133732:A:C	3.08116e-05	-1.15759	-1.18795	1.11338e-19	-0.601164	-1.21263	9.60188e-20	-1.47102	-1.16257
24133745	chr18:24133745:G:C	1.55028e-05	-1.82221	-1.2102	3.65007e-20	-1.72403	-1.205	6.05965e-20	-1.8948	-1.19909
24133838	chr18:24133838:T:C	6.99827e-05	-1.52518	-2.58223e-10	1.7996e-19	-1.33363	-2.58223e-10	2.79757e-19	-1.56421	-2.58223e-10
24134631	chr18:24134631:G:A	5.77282e-05	-1.71768	-2.58223e-10	1.48978e-19	-1.52257	-2.58223e-10	2.62994e-19	-1.626	-2.58223e-10
24134769	chr18:24134769:CTAT:C	5.24049e-05	-1.81443	-2.58223e-10	1.36101e-19	-1.61297	-2.58223e-10	2.07602e-19	-1.8625	-2.58223e-10
24134861	chr18:24134861:A:G	1.73175e-05	-1.71064	-1.21107	3.83133e-20	-1.66978	-1.21079	6.02491e-20	-1.88869	-1.21094
24134970	chr18:24134970:C:T	3.72072e-05	-1.03392	-1.12301	8.85854e-20	-1.14755	-0.894849	3.25849e-19	-0.238865	-1.17283
24135198	chr18:24135198:C:T	3.67594e-05	-1.05312	-1.11591	6.26636e-20	-1.19374	-1.19484	3.60048e-19	-0.240646	-1.07124
24135676	chr18:24135676:A:G	1.97622e-05	-1.89429	-0.895363	4.07054e-20	-1.7657	-1.05431	8.91776e-20	-1.86259	-0.844907
24136019	chr18:24136019:G:A	3.08797e-05	-1.18536	-1.15796	7.50501e-20	-1.24905	-0.959159	2.52001e-19	-0.47305	-1.19564
24136428	chr18:24136428:C:T	0.000175708	-2.1903e-10	-0.604601	3.6837e-19	-2.1903e-10	-0.617275	7.5031e-19	-2.1903e-10	-0.57764
24136619	chr18:24136619:T:A	0.000135231	-2.1903e-10	-0.866439	2.47747e-19	-2.1903e-10	-1.01395	5.91626e-19	-2.1903e-10	-0.815252
24136683	chr18:24136683:G:T	9.56667e-05	-2.1903e-10	-1.21256	2.0316e-19	-2.1903e-10	-1.21237	3.99581e-19	-2.1903e-10	-1.20771
24136809	chr18:24136809:G:A	3.06344e-05	-1.21236	-1.13894	7.60973e-20	-1.27541	-0.918935	2.45771e-19	-0.509457	-1.18427
24136999	chr18:24136999:G:T	0.000433023	-2.1903e-10	0.297365	1.12126e-18	-2.1903e-10	0.495849	1.63891e-18	-2.1903e-10	0.203658
24137071	chr18:24137071:G:A	3.07902e-05	-1.18089	-1.16534	7.42263e-20	-1.24395	-0.975297	2.52979e-19	-0.465092	-1.19973
24137195	chr18:24137195:C:T	1.7782e-05	-1.69408	-1.20116	3.93994e-20	-1.64978	-1.20283	6.10882e-20	-1.88401	-1.2018
24137256	chr18:24137256:T:C	0.000106693	-2.1903e-10	-1.10347	2.16049e-19	-2.1903e-10	-1.15086	4.54593e-19	-2.1903e-10	-1.07872
24137491	chr18:24137491:A:T	0.000246176	-0.26738	-2.58223e-10	4.60371e-19	-0.39433	-2.58223e-10	6.11659e-19	-0.781951	-2.58223e-10
24137529	chr18:24137529:T:TATC	9.57872e-05	-2.1903e-10	-1.2113	2.03489e-19	-2.1903e-10	-1.21075	3.99742e-19	-2.1903e-10	-1.20731
24137666	chr18:24137666:T:C	1.59011e-05	-1.82078	-1.18626	3.788e-20	-1.67989	-1.21205	6.30761e-20	-1.89499	-1.15879
24137943	chr18:24137943:C:G	8.13529e-05	-1.37463	-2.58223e-10	2.46617e-19	-1.01853	-2.58223e-10	2.91737e-19	-1.52227	-2.58223e-10
24138344	chr18:24138344:A:T	3.93155e-05	-1.16415	-0.937656	1.71212e-19	-0.430982	-0.952479	1.02414e-19	-1.62325	-0.945853
24138539	chr18:24138539:GAAAC:G	9.57674e-05	-2.1903e-10	-1.2115	2.03073e-19	-2.1903e-10	-1.2128	3.9882e-19	-2.1903e-10	-1.20962
24138836	chr18:24138836:A:G	4.84886e-05	-1.8921	-2.58223e-10	1.02655e-19	-1.89499	-2.58223e-10	2.02834e-19	-1.88574	-2.58223e-10
24138841	chr18:24138841:T:A	2.56168e-05	-1.62326	-0.906921	5.57181e-20	-1.64056	-0.865492	8.48737e-20	-1.85076	-0.906199
24139036	chr18:24139036:A:T	0.000273419	-2.1903e-10	-0.162422	6.21611e-19	-2.1903e-10	-0.0940476	1.09277e-18	-2.1903e-10	-0.201659
24139363	chr18:24139363:C:T	3.33494e-05	-1.05924	-1.20715	7.64631e-20	-1.11358	-1.07598	2.84219e-19	-0.336491	-1.21189
24139478	chr18:24139478:C:T	3.6111e-05	-1.04122	-1.14561	6.45547e-20	-1.14989	-1.20896	3.38205e-19	-0.268474	-1.106
24139625	chr18:24139625:G:A	0.000770868	-2.1903e-10	0.874091	1.23904e-18	-2.1903e-10	0.595727	3.64156e-18	-2.1903e-10	1.00204
24139793	chr18:24139793:G:C	2.42159e-05	-1.89273	-0.693689	4.49764e-20	-1.8461	-0.874128	1.16032e-19	-1.8491	-0.595162
24140089	chr18:24140089:C:G	4.83478e-05	-1.89501	-2.58223e-10	1.09259e-19	-1.83264	-2.58223e-10	2.49343e-19	-1.6793	-2.58223e-10
24140472	chr18:24140472:T:C	1.78646e-05	-1.89424	-0.996369	3.87231e-20	-1.88541	-0.984519	7.52497e-20	-1.87092	-1.0064
24140510	chr18:24140510:T:TGTG	0.000104947	-2.1903e-10	-1.11997	2.35905e-19	-2.1903e-10	-1.06293	4.30179e-19	-2.1903e-10	-1.13392
24141307	chr18:24141307:A:G	0.0006591	-2.1903e-10	0.717449	1.06389e-18	-2.1903e-10	0.443323	3.09977e-18	-2.1903e-10	0.840959
24141382	chr18:24141382:T:C	0.000675452	-2.1903e-10	0.741956	1.58425e-18	-2.1903e-10	0.841506	2.95121e-18	-2.1903e-10	0.791844
24142338	chr18:24142338:C:T	0.00073859	-2.1903e-10	0.831317	1.73291e-18	-2.1903e-10	0.931195	3.23093e-18	-2.1903e-10	0.882399
24142389	chr18:24142389:CT:C	1.55654e-05	-1.8889	-1.13948	3.48165e-20	-1.80612	-1.17015	7.98295e-20	-1.68459	-1.13364
24142734	chr18:24142734:G:A	2.13685e-05	-1.5013	-1.21021	4.64179e-20	-1.59137	-1.09731	1.50735e-19	-0.972505	-1.2101
24143038	chr18:24143038:A:C	9.57389e-05	-2.1903e-10	-1.2118	2.03196e-19	-2.1903e-10	-1.21219	3.98313e-19	-2.1903e-10	-1.21089
24143039	chr18:24143039:A:C	4.78173e-05	-0.716075	-1.18996	2.33259e-19	0.0623491	-1.13656	1.15354e-19	-1.24833	-1.20179
24143105	chr18:24143105:T:A	0.000101345	-2.1903e-10	-1.1549	2.18043e-19	-2.1903e-10	-1.14167	4.20791e-19	-2.1903e-10	-1.15599
24143558	chr18:24143558:TA:T	0.000191217	0.186757	-0.706775	1.37856e-18	1.5371	-0.83467	3.69651e-19	-0.655872	-0.629694
24143637	chr18:24143637:ATCC:A	0.00011509	-2.1903e-10	-1.02771	2.37802e-19	-2.1903e-10	-1.05492	4.76947e-19	-2.1903e-10	-1.03072
24143812	chr18:24143812:C:T	0.000201837	-2.1903e-10	-0.465966	4.03646e-19	-2.1903e-10	-0.525825	8.78588e-19	-2.1903e-10	-0.41981
24143958	chr18:24143958:C:T	0.000103719	-2.1903e-10	-1.13174	2.23e-19	-2.1903e-10	-1.11919	4.30938e-19	-2.1903e-10	-1.13216
24144094	chr18:24144094:T:C	1.50117e-05	-1.86337	-1.20122	4.58813e-20	-1.49683	-1.20347	6.4233e-20	-1.83687	-1.19874
24144098	chr18:24144098:G:A	5.20277e-05	-0.677188	-1.14446	2.42541e-19	0.142681	-1.17787	1.26939e-19	-1.22689	-1.12754
24144281	chr18:24144281:A:G	1.83413e-05	-1.72825	-1.13601	7.76533e-20	-1.03387	-1.14024	6.90694e-20	-1.82812	-1.13489
24144380	chr18:24144380:G:A	0.00016211	-2.1903e-10	-0.68515	2.96919e-19	-2.1903e-10	-0.832902	7.06838e-19	-2.1903e-10	-0.637324
24144381	chr18:24144381:A:G	0.00016211	-2.1903e-10	-0.68515	2.96919e-19	-2.1903e-10	-0.832902	7.06838e-19	-2.1903e-10	-0.637324
24144520	chr18:24144520:T:G	0.00010787	-2.1903e-10	-1.0925	2.37293e-19	-2.1903e-10	-1.05707	4.42263e-19	-2.1903e-10	-1.10622
24145369	chr18:24145369:G:A	9.61938e-05	-2.1903e-10	-1.20706	2.03067e-19	-2.1903e-10	-1.21283	4.00589e-19	-2.1903e-10	-1.20519
24145926	chr18:24145926:T:A	0.000146184	-2.1903e-10	-0.788561	2.9018e-19	-2.1903e-10	-0.85586	6.42215e-19	-2.1903e-10	-0.733203
24146025	chr18:24146025:T:C	2.37865e-05	-1.82496	-0.77935	5.43267e-20	-1.7868	-0.744549	9.11047e-20	-1.88604	-0.800076
24146134	chr18:24146134:A:AT	2.30716e-05	-1.63943	-0.995397	3.77404e-20	-1.71633	-1.1793	1.65932e-19	-1.19202	-0.894529
24146561	chr18:24146561:CTA:C	9.5645e-05	-2.1903e-10	-1.21278	2.03246e-19	-2.1903e-10	-1.21194	3.97629e-19	-2.1903e-10	-1.21261
24146660	chr18:24146660:G:A	0.00038512	-2.1903e-10	0.180128	6.85556e-19	-2.1903e-10	0.0038686	1.69076e-18	-2.1903e-10	0.234809
24147084	chr18:24147084:G:A	0.000134992	-2.1903e-10	-0.868208	3.02765e-19	-2.1903e-10	-0.813404	5.52187e-19	-2.1903e-10	-0.884239
24147468	chr18:24147468:A:C	9.75855e-05	-2.1903e-10	-1.1927	2.11362e-19	-2.1903e-10	-1.17279	4.02869e-19	-2.1903e-10	-1.19952
24147487	chr18:24147487:A:T	4.68197e-05	-0.75918	-1.16794	2.3033e-19	0.0157896	-1.10264	1.1306e-19	-1.28588	-1.18432
24147932	chr18:24147932:T:G	0.000150854	-2.1903e-10	-0.757113	3.14583e-19	-2.1903e-10	-0.775113	6.35589e-19	-2.1903e-10	-0.743574
24148080	chr18:24148080:T:C	0.00052193	-2.1903e-10	0.484108	1.07663e-18	-2.1903e-10	0.455226	2.17066e-18	-2.1903e-10	0.48466
24148482	chr18:24148482:A:G	9.63758e-05	-2.1903e-10	-1.20517	2.09558e-19	-2.1903e-10	-1.18136	3.98921e-19	-2.1903e-10	-1.20936
24148684	chr18:24148684:C:T	9.58897e-05	-2.1903e-10	-1.21023	2.03193e-19	-2.1903e-10	-1.2122	3.99222e-19	-2.1903e-10	-1.20861
24148685	chr18:24148685:G:A	0.00014157	-2.1903e-10	-0.820631	3.22007e-19	-2.1903e-10	-0.75179	5.74937e-19	-2.1903e-10	-0.843865
24148788	chr18:24148788:G:A	0.000117134	-2.1903e-10	-1.01011	2.58745e-19	-2.1903e-10	-0.970518	4.78705e-19	-2.1903e-10	-1.02704
24149365	chr18:24149365:G:A	3.89861e-05	-1.65968	-0.450545	1.34331e-19	-1.73941	0.113349	2.18714e-19	-1.21138	-0.598984
24149586	chr18:24149586:G:T	9.6277e-05	-2.1903e-10	-1.2062	2.14455e-19	-2.1903e-10	-1.15826	3.97687e-19	-2.1903e-10	-1.21246
24149651	chr18:24149651:G:A	9.64525e-05	-2.1903e-10	-1.20438	2.05519e-19	-2.1903e-10	-1.20082	4.00194e-19	-2.1903e-10	-1.20618
24149670	chr18:24149670:G:A	3.63484e-05	-1.68219	-0.498084	1.23687e-19	-1.75797	0.0493567	2.01824e-19	-1.24986	-0.640872
24149787	chr18:24149787:A:G	4.43568e-05	-0.79433	-1.18683	2.15041e-19	-0.0223917	-1.13314	1.08492e-19	-1.31258	-1.19887
24149999	chr18:24149999:C:T	0.000122179	-2.1903e-10	-0.967938	2.5504e-19	-2.1903e-10	-0.98494	5.14232e-19	-2.1903e-10	-0.955451
24150143	chr18:24150143:G:A	9.83398e-05	-2.1903e-10	-1.185	2.063e-19	-2.1903e-10	-1.19703	4.11737e-19	-2.1903e-10	-1.17774
24150248	chr18:24150248:G:C	4.40703e-05	-0.81712	-1.17052	2.13249e-19	-0.0616886	-1.10221	1.08057e-19	-1.32791	-1.18756
24150617	chr18:24150617:A:G	4.8429e-05	-1.89333	-2.58223e-10	1.12072e-19	-1.80722	-2.58223e-10	2.41488e-19	-1.71131	-2.58223e-10
24150694	chr18:24150694:A:G	0.00020961	-2.1903e-10	-0.428176	4.18344e-19	-2.1903e-10	-0.490059	9.13771e-19	-2.1903e-10	-0.380546
24150804	chr18:24150804:G:A	1.49943e-05	-1.8944	-1.17135	3.55577e-20	-1.85262	-1.10258	6.47858e-20	-1.83342	-1.19362
24150873	chr18:24150873:G:A	0.000112516	-2.1903e-10	-1.05033	2.38692e-19	-2.1903e-10	-1.05119	4.70242e-19	-2.1903e-10	-1.04488
24150894	chr18:24150894:C:T	0.000224275	-2.1903e-10	-0.360553	4.31416e-19	-2.1903e-10	-0.459288	1.00577e-18	-2.1903e-10	-0.284622
24152060	chr18:24152060:T:C	0.000106339	-2.1903e-10	-1.1068	2.29916e-19	-2.1903e-10	-1.08865	4.41669e-19	-2.1903e-10	-1.10756
24152454	chr18:24152454:A:G	9.57099e-05	-2.1903e-10	-1.2121	2.03643e-19	-2.1903e-10	-1.21	3.97563e-19	-2.1903e-10	-1.21277
24152480	chr18:24152480:A:G	4.65244e-05	-0.76462	-1.16883	2.37249e-19	0.0461534	-1.10341	1.11396e-19	-1.2999	-1.18514
24152582	chr18:24152582:TC:T	0.000424495	-2.1903e-10	0.277473	8.64793e-19	-2.1903e-10	0.236128	1.77404e-18	-2.1903e-10	0.282891
24152589	chr18:24152589:A:G	9.67528e-05	-2.1903e-10	-1.20127	2.03287e-19	-2.1903e-10	-1.21174	4.03341e-19	-2.1903e-10	-1.19834
24152662	chr18:24152662:C:T	0.000145663	-2.1903e-10	-0.79213	3.38511e-19	-2.1903e-10	-0.701805	5.9159e-19	-2.1903e-10	-0.815312
24152905	chr18:24152905:C:T	6.82333e-05	-1.55049	-2.58223e-10	1.89708e-19	-1.28088	-2.58223e-10	2.56202e-19	-1.65216	-2.58223e-10
24153108	chr18:24153108:T:C	0.000115438	-2.1903e-10	-1.02469	2.27027e-19	-2.1903e-10	-1.10129	5.01369e-19	-2.1903e-10	-0.980784
24153221	chr18:24153221:G:A	0.000232681	-2.1903e-10	-0.323756	4.48281e-19	-2.1903e-10	-0.420943	1.04249e-18	-2.1903e-10	-0.248763
24153345	chr18:24153345:T:C	0.00010238	-2.1903e-10	-1.14473	2.28043e-19	-2.1903e-10	-1.09683	4.20637e-19	-2.1903e-10	-1.15635
24153437	chr18:24153437:T:A	0.000100243	-2.1903e-10	-1.16582	2.13501e-19	-2.1903e-10	-1.16272	4.1932e-19	-2.1903e-10	-1.15949
24153972	chr18:24153972:A:G	0.000103331	-2.1903e-10	-1.13549	2.30876e-19	-2.1903e-10	-1.08448	4.24211e-19	-2.1903e-10	-1.14789
24154215	chr18:24154215:T:C	0.000158704	-2.1903e-10	-0.706387	3.14966e-19	-2.1903e-10	-0.773898	7.05901e-19	-2.1903e-10	-0.63865
24154426	chr18:24154426:T:C	4.68642e-05	-0.757833	-1.16834	2.3967e-19	0.0555437	-1.10264	1.11776e-19	-1.2969	-1.18473
24154497	chr18:24154497:G:A	0.000550921	-2.1903e-10	0.538165	1.02653e-18	-2.1903e-10	0.407574	2.36164e-18	-2.1903e-10	0.568986
24154802	chr18:24154802:T:C	0.000168521	-2.1903e-10	-0.646364	3.07565e-19	-2.1903e-10	-0.797677	7.34798e-19	-2.1903e-10	-0.598531
24155014	chr18:24155014:T:G	4.78105e-05	-0.715066	-1.19111	2.41332e-19	0.101659	-1.14185	1.14125e-19	-1.25901	-1.20182
24155269	chr18:24155269:T:C	0.000166726	-2.1903e-10	-0.657077	3.50449e-19	-2.1903e-10	-0.667147	7.06251e-19	-2.1903e-10	-0.638156
24155299	chr18:24155299:T:C	0.00010276	-2.1903e-10	-1.14103	2.15702e-19	-2.1903e-10	-1.15247	4.27255e-19	-2.1903e-10	-1.14074
24155311	chr18:24155311:T:C	3.07996e-05	-1.55158	-0.794347	5.55692e-20	-1.75301	-0.755719	2.35577e-19	-0.938014	-0.798075
24155459	chr18:24155459:A:AT	9.94676e-05	-2.1903e-10	-1.17359	2.11772e-19	-2.1903e-10	-1.17085	4.11382e-19	-2.1903e-10	-1.1786
24155632	chr18:24155632:T:C	0.000122264	-2.1903e-10	-0.967247	2.58848e-19	-2.1903e-10	-0.970121	5.03909e-19	-2.1903e-10	-0.975731
24156522	chr18:24156522:CGAGT:TGAGT	0.000227935	-2.1903e-10	-0.344365	5.31624e-19	-2.1903e-10	-0.250426	8.78555e-19	-2.1903e-10	-0.419848
24156969	chr18:24156969:T:G	1.50046e-05	-1.86286	-1.20221	4.53353e-20	-1.50849	-1.20379	6.31122e-20	-1.85314	-1.20007
24157226	chr18:24157226:T:C	0.000103079	-2.1903e-10	-1.13793	2.30166e-19	-2.1903e-10	-1.08756	4.2329e-19	-2.1903e-10	-1.15007
24157654	chr18:24157654:G:C	0.000169282	-2.1903e-10	-0.641858	3.08169e-19	-2.1903e-10	-0.795714	7.38219e-19	-2.1903e-10	-0.593885
24158019	chr18:24158019:A:G	0.000184967	-2.1903e-10	-0.553247	4.26306e-19	-2.1903e-10	-0.471205	7.38693e-19	-2.1903e-10	-0.593244
24158253	chr18:24158253:A:C	0.000793872	-2.1903e-10	0.903496	1.49198e-18	-2.1903e-10	0.7815	3.64116e-18	-2.1903e-10	1.00193
24158501	chr18:24158501:A:G	2.94204e-05	-1.17908	-1.21266	1.2164e-19	-0.52365	-1.20164	7.99168e-20	-1.60744	-1.2097
24158679	chr18:24158679:G:A	0.000104841	-2.1903e-10	-1.12098	2.20757e-19	-2.1903e-10	-1.1293	4.39748e-19	-2.1903e-10	-1.11192
24158863	chr18:24158863:G:A	0.000111613	-2.1903e-10	-1.05839	2.21081e-19	-2.1903e-10	-1.12783	4.74961e-19	-2.1903e-10	-1.03489
24158958	chr18:24158958:C:T	0.00019189	-2.1903e-10	-0.516503	4.35517e-19	-2.1903e-10	-0.449828	7.75034e-19	-2.1903e-10	-0.545219
24159008	chr18:24159008:G:C	0.000808363	-2.1903e-10	0.921585	1.25902e-18	-2.1903e-10	0.611727	3.89737e-18	-2.1903e-10	1.06993
24159435	chr18:24159435:A:T	0.000100683	-2.1903e-10	-1.16145	2.17751e-19	-2.1903e-10	-1.14301	4.14797e-19	-2.1903e-10	-1.17034
24159569	chr18:24159569:G:A	0.000550601	-2.1903e-10	0.537583	1.10057e-18	-2.1903e-10	0.47722	2.24807e-18	-2.1903e-10	0.519703
24159761	chr18:24159761:T:C	2.40328e-05	-1.39459	-1.19942	4.02627e-20	-1.63044	-1.2005	1.57937e-19	-0.938309	-1.19762
24160039	chr18:24160039:A:G	0.000100611	-2.1903e-10	-1.16216	2.13325e-19	-2.1903e-10	-1.16354	4.19968e-19	-2.1903e-10	-1.15795
24160228	chr18:24160228:A:C	4.12627e-05	-1.28489	-0.768577	1.66131e-19	-0.712795	-0.700789	1.43647e-19	-1.42581	-0.804957
24160389	chr18:24160389:T:C	1.97432e-05	-1.57811	-1.21251	4.13288e-20	-1.66325	-1.14155	1.34546e-19	-1.09786	-1.19836
24160456	chr18:24160456:G:A	0.000121245	-2.1903e-10	-0.975615	2.34767e-19	-2.1903e-10	-1.06777	5.18698e-19	-2.1903e-10	-0.946804
24160528	chr18:24160528:A:C	4.91531e-05	-1.87849	-2.58223e-10	1.02818e-19	-1.8934	-2.58223e-10	2.03469e-19	-1.88261	-2.58223e-10
24161063	chr18:24161063:C:T	2.98447e-05	-1.76557	-0.61185	7.38966e-20	-1.74326	-0.480434	1.06955e-19	-1.89461	-0.631106
24161072	chr18:24161072:GGAAAACAGATTA:G	0.000193082	-2.1903e-10	-0.510313	4.43921e-19	-2.1903e-10	-0.430716	7.5297e-19	-2.1903e-10	-0.5741
24161188	chr18:24161188:T:G	4.94922e-05	-1.87161	-2.58223e-10	1.03916e-19	-1.88278	-2.58223e-10	2.01964e-19	-1.89004	-2.58223e-10
24161191	chr18:24161191:G:A	0.000101963	-2.1903e-10	-1.14882	2.2611e-19	-2.1903e-10	-1.10534	4.19979e-19	-2.1903e-10	-1.15792
24161465	chr18:24161465:C:T	0.000132067	-2.1903e-10	-0.890119	2.53056e-19	-2.1903e-10	-0.992753	5.71354e-19	-2.1903e-10	-0.850116
24161725	chr18:24161725:T:C	0.000140885	-2.1903e-10	-0.825482	3.27266e-19	-2.1903e-10	-0.735589	5.68369e-19	-2.1903e-10	-0.855355
24161881	chr18:24161881:A:G	0.000106436	-2.1903e-10	-1.10588	2.31497e-19	-2.1903e-10	-1.08179	4.29169e-19	-2.1903e-10	-1.13627
24162251	chr18:24162251:G:A	0.00015438	-2.1903e-10	-0.734006	3.41616e-19	-2.1903e-10	-0.692675	6.21505e-19	-2.1903e-10	-0.765982
24162358	chr18:24162358:T:C	4.88003e-05	-1.88569	-2.58223e-10	1.07924e-19	-1.84493	-2.58223e-10	2.12468e-19	-1.83933	-2.58223e-10
24162376	chr18:24162376:G:C	1.78588e-05	-1.70972	-1.18121	4.44003e-20	-1.55082	-1.18229	7.16946e-20	-1.74317	-1.18254
24163252	chr18:24163252:T:C	5.52703e-05	-1.76119	-2.58223e-10	1.02807e-19	-1.89351	-2.58223e-10	9.72409e-19	-0.318349	-2.58223e-10
24163401	chr18:24163401:C:G	0.000106385	-2.1903e-10	-1.10636	2.10392e-19	-2.1903e-10	-1.17739	4.60635e-19	-2.1903e-10	-1.06552
24163527	chr18:24163527:C:T	1.84879e-05	-1.65338	-1.20292	4.14278e-20	-1.73898	-1.06343	1.18507e-19	-1.21033	-1.21283
24163933	chr18:24163933:T:C	3.80596e-05	-1.30807	-0.826204	1.22245e-19	-0.772679	-0.947659	1.40253e-19	-1.49184	-0.762838
24164007	chr18:24164007:G:A	1.51769e-05	-1.88687	-1.16678	3.65102e-20	-1.7607	-1.16807	7.98781e-20	-1.64629	-1.17133
24164019	chr18:24164019:C:T	4.19797e-05	-0.842897	-1.19334	1.92658e-19	-0.122159	-1.14329	1.04751e-19	-1.34253	-1.20401
24164078	chr18:24164078:C:G	0.000104537	-2.1903e-10	-1.12389	2.26823e-19	-2.1903e-10	-1.10219	4.23011e-19	-2.1903e-10	-1.15073
24164213	chr18:24164213:G:A	0.000107984	-2.1903e-10	-1.09144	2.26937e-19	-2.1903e-10	-1.10169	4.50559e-19	-2.1903e-10	-1.08764
24164309	chr18:24164309:T:C	2.08565e-05	-1.6491	-1.08667	5.25241e-20	-1.73691	-0.828184	1.26167e-19	-1.21415	-1.14638
24164359	chr18:24164359:A:T	0.000115042	-2.1903e-10	-1.02813	2.46641e-19	-2.1903e-10	-1.01843	4.75625e-19	-2.1903e-10	-1.0335
24164514	chr18:24164514:T:C	0.000106588	-2.1903e-10	-1.10445	2.20295e-19	-2.1903e-10	-1.1314	4.49515e-19	-2.1903e-10	-1.08996
24164580	chr18:24164580:C:G	0.00013994	-2.1903e-10	-0.83221	2.69762e-19	-2.1903e-10	-0.928824	6.03992e-19	-2.1903e-10	-0.794566
24164755	chr18:24164755:C:A	5.32901e-05	-0.585395	-1.21228	2.54811e-19	0.203092	-1.18893	1.25569e-19	-1.15303	-1.21224
24164795	chr18:24164795:A:G	0.000104442	-2.1903e-10	-1.1248	2.26586e-19	-2.1903e-10	-1.10324	4.22703e-19	-2.1903e-10	-1.15146
24164826	chr18:24164826:T:A	0.000111719	-2.1903e-10	-1.05744	2.41162e-19	-2.1903e-10	-1.0409	4.63501e-19	-2.1903e-10	-1.05932
24165061	chr18:24165061:G:A	0.00011313	-2.1903e-10	-1.04489	2.47927e-19	-2.1903e-10	-1.01323	4.65444e-19	-2.1903e-10	-1.05514
24165747	chr18:24165747:G:C	9.58526e-05	-2.1903e-10	-1.21061	2.0362e-19	-2.1903e-10	-1.21011	3.98035e-19	-2.1903e-10	-1.21159
24166050	chr18:24166050:T:C	6.36588e-05	-1.67773	0.0578371	2.83712e-19	-0.880435	0.00203383	2.26717e-19	-1.8534	0.0789764
24166429	chr18:24166429:G:C	2.56013e-05	-1.50468	-1.0261	6.27925e-20	-1.36158	-1.02495	7.63364e-20	-1.83584	-1.02714
24166856	chr18:24166856:T:C	9.86067e-05	-2.1903e-10	-1.18229	2.08456e-19	-2.1903e-10	-1.18664	4.10072e-19	-2.1903e-10	-1.18179
24167638	chr18:24167638:C:G	4.23472e-05	-0.823967	-1.20356	1.59753e-19	-0.262741	-1.18999	1.44884e-19	-1.01319	-1.209
24167814	chr18:24167814:C:G	9.61679e-05	-2.1903e-10	-1.20733	2.03136e-19	-2.1903e-10	-1.21249	4.01787e-19	-2.1903e-10	-1.2022
24167922	chr18:24167922:T:G	0.000357446	-2.1903e-10	0.105557	5.81941e-19	-2.1903e-10	-0.159992	1.62801e-18	-2.1903e-10	0.196985
24168001	chr18:24168001:G:A	0.000350605	-2.1903e-10	0.0862351	7.03075e-19	-2.1903e-10	0.0291016	1.46767e-18	-2.1903e-10	0.0933069
24168320	chr18:24168320:A:C	1.85647e-05	-1.76712	-1.08504	4.25275e-20	-1.74094	-1.03527	6.63158e-20	-1.8938	-1.10989
24168332	chr18:24168332:G:T	1.91255e-05	-1.62033	-1.20207	4.27385e-20	-1.71088	-1.06038	1.25061e-19	-1.15649	-1.21284
24168817	chr18:24168817:C:T	0.000103733	-2.1903e-10	-1.1316	2.24832e-19	-2.1903e-10	-1.11101	4.20463e-19	-2.1903e-10	-1.15677
24168884	chr18:24168884:A:G	9.78502e-05	-2.1903e-10	-1.18999	2.04354e-19	-2.1903e-10	-1.20651	4.0833e-19	-2.1903e-10	-1.18605
24168921	chr18:24168921:C:T	5.04267e-05	-0.652993	-1.19991	2.27163e-19	0.111938	-1.21263	1.22277e-19	-1.20507	-1.18677
24168938	chr18:24168938:T:C	3.14628e-05	-1.82751	-0.497115	5.9651e-20	-1.87203	-0.565821	1.78696e-19	-1.52566	-0.486783
24169328	chr18:24169328:A:G	1.9555e-05	-1.77449	-1.02571	7.3264e-20	-1.11403	-1.11827	7.57226e-20	-1.88975	-0.981298
24169335	chr18:24169335:A:G	2.51528e-05	-1.34315	-1.20531	5.43197e-20	-1.35885	-1.17262	1.353e-19	-1.11413	-1.17651
24169468	chr18:24169468:T:C	0.000237086	-2.1903e-10	-0.305004	3.9044e-19	-2.1903e-10	-0.559087	1.06974e-18	-2.1903e-10	-0.222951
24169595	chr18:24169595:C:T	9.99346e-05	-2.1903e-10	-1.16891	2.08022e-19	-2.1903e-10	-1.18872	4.18793e-19	-2.1903e-10	-1.16075
24169651	chr18:24169651:G:A	6.94533e-05	-1.89489	0.362118	9.73232e-20	-1.81027	-0.138053	4.01393e-19	-1.75996	0.556774
24170024	chr18:24170024:G:A	9.76139e-05	-2.1903e-10	-1.19241	2.09148e-19	-2.1903e-10	-1.18332	4.07933e-19	-2.1903e-10	-1.18702
24170127	chr18:24170127:A:G	9.72803e-05	-2.1903e-10	-1.19583	2.03065e-19	-2.1903e-10	-1.21284	4.10718e-19	-2.1903e-10	-1.18022
24170245	chr18:24170245:C:A	0.000408663	-2.1903e-10	0.239464	8.94612e-19	-2.1903e-10	0.270028	1.66839e-18	-2.1903e-10	0.221487
24170934	chr18:24170934:CACTGT:C	1.71238e-05	-1.73306	-1.1999	3.42034e-20	-1.80605	-1.18799	1.08577e-19	-1.34326	-1.16741
24171422	chr18:24171422:T:C	0.000450164	-2.1903e-10	0.336186	8.98151e-19	-2.1903e-10	0.273977	2.00384e-18	-2.1903e-10	0.404693
24172402	chr18:24172402:A:G	4.95131e-05	-0.660513	-1.21068	7.03158e-20	-1.07668	-1.19668	3.94572e-19	-0.00748991	-1.21283
24172451	chr18:24172451:G:A	4.85914e-05	-1.88998	-2.58223e-10	1.04144e-19	-1.88059	-2.58223e-10	2.01214e-19	-1.89376	-2.58223e-10
24172787	chr18:24172787:A:G	0.000585448	-2.1903e-10	0.59895	1.30885e-18	-2.1903e-10	0.650541	2.40403e-18	-2.1903e-10	0.586777
24172947	chr18:24172947:G:A	0.000342036	-2.1903e-10	0.0614905	6.76237e-19	-2.1903e-10	-0.00981899	1.47265e-18	-2.1903e-10	0.0966895
24173019	chr18:24173019:T:C	3.20915e-05	-1.45574	-0.849093	1.63326e-19	-0.525857	-0.904758	8.69532e-20	-1.88306	-0.849697
24173488	chr18:24173488:T:C	0.000675651	-2.1903e-10	0.742251	1.06674e-18	-2.1903e-10	0.445997	3.23394e-18	-2.1903e-10	0.88333
24173566	chr18:24173566:C:T	2.52373e-05	-1.44132	-1.10378	1.29838e-19	-0.501769	-1.15831	7.40606e-20	-1.81796	-1.07529
24173918	chr18:24173918:C:A	3.64107e-05	-1.20119	-0.977378	1.23114e-19	-0.734321	-0.978933	1.05517e-19	-1.57164	-0.967617
24174067	chr18:24174067:G:A	3.70252e-05	-1.25421	-0.907615	1.19501e-19	-0.816422	-0.926614	1.09391e-19	-1.60674	-0.896456
24174152	chr18:24174152:T:C	2.6761e-05	-1.43248	-1.05399	1.37116e-19	-0.493962	-1.11157	7.79803e-20	-1.81567	-1.026
24174178	chr18:24174178:C:T	0.00048485	-2.1903e-10	0.410414	1.07421e-18	-2.1903e-10	0.452975	1.99579e-18	-2.1903e-10	0.400672
24174509	chr18:24174509:T:C	0.000115044	-2.1903e-10	-1.02811	2.3327e-19	-2.1903e-10	-1.07417	4.90414e-19	-2.1903e-10	-1.00288
24174857	chr18:24174857:C:T	0.000569043	-2.1903e-10	0.57053	8.90478e-19	-2.1903e-10	0.265396	2.58357e-18	-2.1903e-10	0.658803
24174912	chr18:24174912:A:C	9.86664e-05	-2.1903e-10	-1.18168	2.14938e-19	-2.1903e-10	-1.15601	4.09637e-19	-2.1903e-10	-1.18285
24175305	chr18:24175305:C:G	4.39022e-05	-1.03859	-0.952868	1.52723e-19	-0.532088	-0.96565	1.20988e-19	-1.4505	-0.951929
24175421	chr18:24175421:C:T	5.76153e-05	-1.71964	-2.58223e-10	1.4106e-19	-1.57718	-2.58223e-10	2.01016e-19	-1.89474	-2.58223e-10
24175714	chr18:24175714:C:T	0.000103172	-2.1903e-10	-1.13703	2.18375e-19	-2.1903e-10	-1.14015	4.3214e-19	-2.1903e-10	-1.12938
24175720	chr18:24175720:C:T	0.000579841	-2.1903e-10	0.589328	1.27097e-18	-2.1903e-10	0.621177	2.3799e-18	-2.1903e-10	0.576689
24175815	chr18:24175815:G:A	0.000195864	-2.1903e-10	-0.496006	3.86923e-19	-2.1903e-10	-0.568136	8.34317e-19	-2.1903e-10	-0.471512
24176374	chr18:24176374:C:G	0.00015784	-2.1903e-10	-0.711845	3.59375e-19	-2.1903e-10	-0.641996	6.33909e-19	-2.1903e-10	-0.74622
24176468	chr18:24176468:A:G	0.000112983	-2.1903e-10	-1.04619	2.50944e-19	-2.1903e-10	-1.00113	4.64081e-19	-2.1903e-10	-1.05807
24176531	chr18:24176531:T:C	9.57075e-05	-2.1903e-10	-1.21213	2.03278e-19	-2.1903e-10	-1.21179	3.97971e-19	-2.1903e-10	-1.21175
24177009	chr18:24177009:C:A	0.000825296	-2.1903e-10	0.942315	1.24679e-18	-2.1903e-10	0.601968	3.79246e-18	-2.1903e-10	1.04264
24177741	chr18:24177741:A:G	0.000421606	-2.1903e-10	0.270645	6.75721e-19	-2.1903e-10	-0.0105817	1.99017e-18	-2.1903e-10	0.397849
24177866	chr18:24177866:T:A	0.000350205	0.0850913	-2.58223e-10	1.94816e-18	1.04828	-2.58223e-10	3.17381e-19	-1.43802	-2.58223e-10
24177907	chr18:24177907:GTTTC:G	4.88747e-05	-1.88417	-2.58223e-10	1.02901e-19	-1.8926	-2.58223e-10	2.32615e-19	-1.74874	-2.58223e-10
24178224	chr18:24178224:A:G	4.93868e-05	-1.87374	-2.58223e-10	1.12207e-19	-1.80602	-2.58223e-10	2.20372e-19	-1.80281	-2.58223e-10
24178445	chr18:24178445:C:A	0.000372564	-2.1903e-10	0.146984	7.31067e-19	-2.1903e-10	0.0681436	1.6383e-18	-2.1903e-10	0.203289
24178712	chr18:24178712:C:T	6.17616e-05	-1.65014	-2.58223e-10	1.05989e-19	-1.86303	-2.58223e-10	1.29806e-18	-0.0294963	-2.58223e-10
24178717	chr18:24178717:A:T	0.000109016	-2.1903e-10	-1.08194	2.31228e-19	-2.1903e-10	-1.08296	4.55008e-19	-2.1903e-10	-1.07781
24179226	chr18:24179226:G:C	1.45274e-05	-1.88763	-1.20976	3.31119e-20	-1.85214	-1.17433	6.07864e-20	-1.87796	-1.21279
24179471	chr18:24179471:C:T	0.000376264	-2.1903e-10	0.156865	6.12937e-19	-2.1903e-10	-0.108099	1.68684e-18	-2.1903e-10	0.232487
24179567	chr18:24179567:T:C	0.00013563	-2.1903e-10	-0.863499	3.03156e-19	-2.1903e-10	-0.812115	5.4824e-19	-2.1903e-10	-0.891413
24179629	chr18:24179629:T:C	1.69593e-05	-1.72978	-1.21283	3.7443e-20	-1.78278	-1.12076	8.40169e-20	-1.56536	-1.20175
24180106	chr18:24180106:A:C	0.000202739	-2.1903e-10	-0.461508	3.53238e-19	-2.1903e-10	-0.659221	9.11511e-19	-2.1903e-10	-0.383022
24180764	chr18:24180764:C:T	0.000147869	-2.1903e-10	-0.777098	3.36827e-19	-2.1903e-10	-0.706792	6.04434e-19	-2.1903e-10	-0.793833
24180820	chr18:24180820:T:G	1.89144e-05	-1.64429	-1.18921	4.48365e-20	-1.70845	-1.01489	9.37057e-20	-1.44739	-1.21058
24180929	chr18:24180929:A:T	0.000314422	-2.1903e-10	-0.0226903	5.258e-19	-2.1903e-10	-0.26144	1.40914e-18	-2.1903e-10	0.0526059
24181357	chr18:24181357:C:T	5.79032e-05	-1.71465	-2.58223e-10	1.10893e-19	-1.8178	-2.58223e-10	2.34885e-19	-1.73903	-2.58223e-10
24181407	chr18:24181407:A:G	0.000732102	-2.1903e-10	0.822494	1.59834e-18	-2.1903e-10	0.850362	3.04079e-18	-2.1903e-10	0.821747
24181520	chr18:24181520:G:T	0.000130237	-2.1903e-10	-0.904072	2.51534e-19	-2.1903e-10	-0.998784	5.50474e-19	-2.1903e-10	-0.887347
24181530	chr18:24181530:C:T	0.000131687	-1.52076	0.627763	4.1597e-19	-1.2825	0.786756	5.12754e-19	-1.53675	0.578417
24181570	chr18:24181570:C:A	0.000138325	-2.1903e-10	-0.843818	3.03394e-19	-2.1903e-10	-0.811329	5.66902e-19	-2.1903e-10	-0.857939
24181820	chr18:24181820:T:C	2.35571e-05	-1.86259	-0.751414	4.60536e-20	-1.86144	-0.835114	9.81084e-20	-1.89474	-0.717311
24182462	chr18:24182462:G:A	4.83491e-05	-1.89498	-2.58223e-10	1.03266e-19	-1.88905	-2.58223e-10	2.01342e-19	-1.89312	-2.58223e-10
24182512	chr18:24182512:C:G	6.48806e-05	-1.56581	-0.0350705	1.98201e-19	-1.35466	0.117584	2.52425e-19	-1.59135	-0.075665
24182712	chr18:24182712:T:C	0.000586745	-2.1903e-10	0.601164	1.31972e-18	-2.1903e-10	0.658814	2.42654e-18	-2.1903e-10	0.596097
24182819	chr18:24182819:T:G	0.000116787	-2.1903e-10	-1.01308	2.43384e-19	-2.1903e-10	-1.03172	4.93472e-19	-2.1903e-10	-0.99666
24183091	chr18:24183091:G:A	0.000130931	-2.1903e-10	-0.898756	2.75476e-19	-2.1903e-10	-0.907862	5.44074e-19	-2.1903e-10	-0.89904
24183311	chr18:24183311:C:T	1.86381e-05	-1.65974	-1.18848	8.12033e-20	-0.920799	-1.20861	6.25743e-20	-1.8849	-1.17687
24183624	chr18:24183624:CG:C	1.83018e-05	-1.80318	-1.06325	4.16912e-20	-1.77308	-1.02299	6.80862e-20	-1.8914	-1.08596
24183782	chr18:24183782:C:T	0.000729011	-2.1903e-10	0.818262	1.12113e-18	-2.1903e-10	0.495732	3.36283e-18	-2.1903e-10	0.922411
24184214	chr18:24184214:T:A	0.000829435	-2.1903e-10	0.947318	1.17029e-18	-2.1903e-10	0.538641	4.12015e-18	-2.1903e-10	1.12552
24184248	chr18:24184248:C:CA	1.74409e-05	-1.76503	-1.14958	3.32974e-20	-1.80812	-1.21276	9.11027e-20	-1.5943	-1.09183
24184481	chr18:24184481:C:A	0.000366253	-2.1903e-10	0.1299	6.00585e-19	-2.1903e-10	-0.128459	1.652e-18	-2.1903e-10	0.211615
24184579	chr18:24184579:C:T	0.000122943	-2.1903e-10	-0.961705	2.55483e-19	-2.1903e-10	-0.983204	5.20668e-19	-2.1903e-10	-0.943013
24184975	chr18:24184975:A:G	0.00030599	-2.1903e-10	-0.0498745	6.02497e-19	-2.1903e-10	-0.125279	1.33906e-18	-2.1903e-10	0.0015939
24185254	chr18:24185254:A:T	1.77766e-05	-1.85619	-1.03935	3.97172e-20	-1.89106	-0.953514	7.92678e-20	-1.77448	-1.05082
24185455	chr18:24185455:G:C	2.251e-05	-1.60653	-1.05294	7.58091e-20	-1.06666	-1.13149	7.8599e-20	-1.82792	-1.00585
24185545	chr18:24185545:T:C	9.60253e-05	-2.1903e-10	-1.20881	2.03342e-19	-2.1903e-10	-1.21147	4.00971e-19	-2.1903e-10	-1.20424
24185562	chr18:24185562:G:A	2.13209e-05	-1.81809	-0.895652	4.93452e-20	-1.80454	-0.822979	7.91727e-20	-1.89129	-0.935202
24185684	chr18:24185684:C:T	0.00012212	-2.1903e-10	-0.968419	2.54634e-19	-2.1903e-10	-0.986534	5.18217e-19	-2.1903e-10	-0.947732
24185744	chr18:24185744:C:A	0.000203888	-0.570574	0.114721	5.43077e-19	-0.384307	0.155195	8.6167e-19	-0.558972	0.119718
24185895	chr18:24185895:T:C	0.000107539	-2.1903e-10	-1.09557	2.39084e-19	-2.1903e-10	-1.04955	4.36514e-19	-2.1903e-10	-1.11931
24185983	chr18:24185983:G:T	9.56943e-05	-2.1903e-10	-1.21227	2.036e-19	-2.1903e-10	-1.2102	3.97546e-19	-2.1903e-10	-1.21282
24186147	chr18:24186147:G:A	1.53778e-05	-1.82955	-1.21095	4.88839e-20	-1.4588	-1.17811	5.98212e-20	-1.8945	-1.21227
24186198	chr18:24186198:G:A	0.000117034	-2.1903e-10	-1.01096	2.43957e-19	-2.1903e-10	-1.02937	4.95079e-19	-2.1903e-10	-0.993408
24186493	chr18:24186493:T:C	9.70689e-05	-2.1903e-10	-1.19801	2.03806e-19	-2.1903e-10	-1.20919	4.03664e-19	-2.1903e-10	-1.19754
24186819	chr18:24186819:G:A	0.000492731	-2.1903e-10	0.426536	7.23713e-19	-2.1903e-10	0.0580327	2.35875e-18	-2.1903e-10	0.567762
24186860	chr18:24186860:C:T	5.58371e-05	-1.50107	-0.24992	1.64756e-19	-1.26175	-0.160148	1.91022e-19	-1.70597	-0.239766
24187279	chr18:24187279:T:C	9.6191e-05	-2.1903e-10	-1.20709	2.07886e-19	-2.1903e-10	-1.18937	3.98962e-19	-2.1903e-10	-1.20926
24187471	chr18:24187471:C:T	9.96605e-05	-2.1903e-10	-1.17166	2.19331e-19	-2.1903e-10	-1.13578	4.11793e-19	-2.1903e-10	-1.17761
24187812	chr18:24187812:C:G	0.000293226	-1.73127	1.63879	7.3219e-19	-1.78858	1.85826	2.25334e-18	-1.07919	1.60123
24187868	chr18:24187868:C:T	6.01271e-05	-1.67697	-2.58223e-10	1.22579e-19	-1.7176	-2.58223e-10	2.95281e-19	-1.5102	-2.58223e-10
24188416	chr18:24188416:G:A	1.86464e-05	-1.87407	-0.973705	4.22423e-20	-1.89496	-0.887983	8.09358e-20	-1.81543	-0.989043
24188494	chr18:24188494:C:A	0.000141634	-1.642	0.821816	3.52771e-19	-1.7055	1.04496	1.13412e-18	-0.917882	0.753364
24188497	chr18:24188497:G:C	1.50024e-05	-1.87509	-1.19013	4.77594e-20	-1.45012	-1.21007	6.68024e-20	-1.83957	-1.15682
24188571	chr18:24188571:C:T	0.000111854	-2.1903e-10	-1.05623	2.3554e-19	-2.1903e-10	-1.06448	4.67773e-19	-2.1903e-10	-1.05014
24188642	chr18:24188642:C:T	0.000188852	-1.70024	1.16778	4.77744e-19	-1.75422	1.39694	1.43786e-18	-1.02479	1.09758
24188783	chr18:24188783:G:C	0.000100357	-2.1903e-10	-1.16469	2.12947e-19	-2.1903e-10	-1.16532	4.18212e-19	-2.1903e-10	-1.16214
24189119	chr18:24189119:A:G	3.69199e-05	-1.79264	-0.372038	8.17749e-20	-1.84336	-0.27903	2.34236e-19	-1.30286	-0.438934
24189406	chr18:24189406:C:T	1.84934e-05	-1.81337	-1.04264	4.17451e-20	-1.71579	-1.07899	7.19876e-20	-1.88753	-1.0341
24189450	chr18:24189450:C:T	1.53025e-05	-1.83372	-1.21168	3.29148e-20	-1.88132	-1.15112	8.2515e-20	-1.59202	-1.19312
24189545	chr18:24189545:A:G	7.37205e-05	-1.6686	0.195457	2.86213e-19	-0.986536	0.116911	2.43969e-19	-1.88273	0.18164
24189984	chr18:24189984:A:G	1.90221e-05	-1.75372	-1.0741	4.75805e-20	-1.60595	-1.05799	7.028e-20	-1.875	-1.07064
24190038	chr18:24190038:C:T	0.000305988	-0.0498812	-2.58223e-10	6.84058e-19	0.00168009	-2.58223e-10	1.34305e-18	0.00457269	-2.58223e-10
24190095	chr18:24190095:A:G	1.78957e-05	-1.80518	-1.08369	4.35323e-20	-1.6833	-1.06956	6.84989e-20	-1.89105	-1.08026
24190717	chr18:24190717:T:C	9.64475e-05	-2.1903e-10	-1.20443	2.05279e-19	-2.1903e-10	-1.20199	4.00603e-19	-2.1903e-10	-1.20516
24190911	chr18:24190911:AG:A	0.000101792	-2.1903e-10	-1.15049	2.23538e-19	-2.1903e-10	-1.11678	4.15737e-19	-2.1903e-10	-1.16807
24191308	chr18:24191308:C:A	3.31181e-05	-1.88859	-0.384756	8.86619e-20	-1.71605	-0.325485	1.47839e-19	-1.82802	-0.373978
24191368	chr18:24191368:A:G	0.000573775	-2.1903e-10	0.578811	8.8212e-19	-2.1903e-10	0.255967	2.71859e-18	-2.1903e-10	0.709744
24191518	chr18:24191518:A:C	1.66694e-05	-1.74711	-1.21274	3.2313e-20	-1.85462	-1.19627	8.74344e-20	-1.51676	-1.21048
24192226	chr18:24192226:C:T	0.000104658	-2.1903e-10	-1.12273	2.31973e-19	-2.1903e-10	-1.07974	4.32907e-19	-2.1903e-10	-1.1276
24192490	chr18:24192490:A:G	4.92649e-05	-1.87621	-2.58223e-10	1.02794e-19	-1.89364	-2.58223e-10	2.4065e-19	-1.71478	-2.58223e-10
24192640	chr18:24192640:G:A	0.000166215	-2.1903e-10	-0.660142	3.02649e-19	-2.1903e-10	-0.813788	7.27144e-19	-2.1903e-10	-0.609002
24192756	chr18:24192756:G:C	9.25851e-05	-1.2453	-2.58223e-10	1.58033e-19	-1.46356	-2.58223e-10	3.71993e-19	-1.27925	-2.58223e-10
24193086	chr18:24193086:T:C	9.62077e-05	-2.1903e-10	-1.20692	2.03596e-19	-2.1903e-10	-1.21022	4.01918e-19	-2.1903e-10	-1.20188
24193091	chr18:24193091:G:A	9.56687e-05	-2.1903e-10	-1.21253	2.03147e-19	-2.1903e-10	-1.21243	3.9759e-19	-2.1903e-10	-1.2127
24193133	chr18:24193133:C:T	1.68487e-05	-1.895	-1.05415	3.81936e-20	-1.81536	-1.06834	8.17418e-20	-1.75267	-1.04189
24193688	chr18:24193688:T:C	2.0772e-05	-1.77556	-0.964262	4.04669e-20	-1.891	-0.934875	1.21813e-19	-1.41426	-0.981377
24193771	chr18:24193771:G:C	9.76182e-05	-2.1903e-10	-1.19236	2.07525e-19	-2.1903e-10	-1.19111	4.0506e-19	-2.1903e-10	-1.19409
24193897	chr18:24193897:A:C	9.56869e-05	-2.1903e-10	-1.21234	2.03965e-19	-2.1903e-10	-1.20841	3.97718e-19	-2.1903e-10	-1.21238
24193922	chr18:24193922:C:T	4.97516e-05	-1.86638	-2.58223e-10	1.14022e-19	-1.78997	-2.58223e-10	2.19025e-19	-1.80894	-2.58223e-10
24193982	chr18:24193982:A:T	4.95229e-05	-1.87099	-2.58223e-10	1.13146e-19	-1.79769	-2.58223e-10	2.17079e-19	-1.81786	-2.58223e-10
24194080	chr18:24194080:A:G	5.26455e-05	-1.80984	-2.58223e-10	1.21314e-19	-1.72798	-2.58223e-10	2.08223e-19	-1.85952	-2.58223e-10
24194155	chr18:24194155:A:G	3.16647e-05	-1.52265	-0.795579	6.44188e-20	-1.53417	-0.826787	1.19323e-19	-1.62224	-0.794053
24194209	chr18:24194209:C:T	9.81122e-05	-2.1903e-10	-1.18731	2.08649e-19	-2.1903e-10	-1.18571	4.07021e-19	-2.1903e-10	-1.18926
24194676	chr18:24194676:C:T	0.000115236	-2.1903e-10	-1.02645	2.48482e-19	-2.1903e-10	-1.01099	4.79475e-19	-2.1903e-10	-1.02543
24194711	chr18:24194711:A:C	0.000129438	-2.1903e-10	-0.910221	2.82684e-19	-2.1903e-10	-0.882032	5.36796e-19	-2.1903e-10	-0.912509
24195239	chr18:24195239:T:C	0.000121403	-2.1903e-10	-0.974307	2.69202e-19	-2.1903e-10	-0.9309	4.94699e-19	-2.1903e-10	-0.994177
24195370	chr18:24195370:C:T	9.78877e-05	-2.1903e-10	-1.18961	2.12307e-19	-2.1903e-10	-1.16833	4.02496e-19	-2.1903e-10	-1.20044
24195798	chr18:24195798:T:C	9.567e-05	-2.1903e-10	-1.21252	2.04386e-19	-2.1903e-10	-1.20635	3.97571e-19	-2.1903e-10	-1.21275
24195901	chr18:24195901:CTGTT:C	6.59109e-05	-1.58512	-2.58223e-10	1.73508e-19	-1.37014	-2.58223e-10	2.5623e-19	-1.65205	-2.58223e-10
24196075	chr18:24196075:T:C	0.00169669	-2.1903e-10	1.66301	4.41757e-18	-2.1903e-10	1.86698	6.36839e-18	-2.1903e-10	1.56098
24197073	chr18:24197073:T:C	4.33507e-05	-0.791571	-1.21253	8.22007e-20	-0.915148	-1.20205	3.91331e-19	-0.0159865	-1.21259
24197290	chr18:24197290:T:C	3.14967e-05	-1.84404	-0.479506	5.55503e-20	-1.84953	-0.659539	1.60135e-19	-1.70041	-0.421698
24197596	chr18:24197596:A:G	0.000125859	-2.1903e-10	-0.938266	2.63138e-19	-2.1903e-10	-0.953683	5.34696e-19	-2.1903e-10	-0.916428
24198372	chr18:24198372:C:T	0.000133215	-2.1903e-10	-0.88146	2.79286e-19	-2.1903e-10	-0.894124	5.65574e-19	-2.1903e-10	-0.860285
24198664	chr18:24198664:C:T	5.54071e-05	-1.70553	-0.0531915	9.60973e-20	-1.87324	-0.0877635	3.70925e-19	-1.24691	-0.0352175
24199004	chr18:24199004:C:T	4.85357e-05	-1.89113	-2.58223e-10	1.12261e-19	-1.80554	-2.58223e-10	2.033e-19	-1.88344	-2.58223e-10
24199011	chr18:24199011:C:T	4.06538e-05	-1.84049	-0.227847	7.22596e-20	-1.8204	-0.425695	2.02373e-19	-1.72045	-0.167569
24199397	chr18:24199397:A:C	0.0001208	-2.1903e-10	-0.979286	2.61797e-19	-2.1903e-10	-0.958792	5.00785e-19	-2.1903e-10	-0.98195
24199550	chr18:24199550:C:T	0.000115487	-2.1903e-10	-1.02427	2.44076e-19	-2.1903e-10	-1.02888	4.87311e-19	-2.1903e-10	-1.00922
24200176	chr18:24200176:TA:T	9.59159e-05	-2.1903e-10	-1.20995	2.03073e-19	-2.1903e-10	-1.21279	3.99986e-19	-2.1903e-10	-1.2067
24200178	chr18:24200178:C:G	9.57517e-05	-2.1903e-10	-1.21167	2.03202e-19	-2.1903e-10	-1.21216	3.98917e-19	-2.1903e-10	-1.20937
24200494	chr18:24200494:G:A	0.000115848	-1.79305	0.771909	3.25323e-19	-1.83493	1.09339	3.92357e-19	-1.88951	0.663556
24200524	chr18:24200524:T:C	0.000226889	-2.1903e-10	-0.348965	5.02402e-19	-2.1903e-10	-0.306962	8.66492e-19	-2.1903e-10	-0.433673
24200556	chr18:24200556:C:T	0.000123973	-2.1903e-10	-0.953362	2.73549e-19	-2.1903e-10	-0.914883	5.25967e-19	-2.1903e-10	-0.932888
24200604	chr18:24200604:G:A	5.44715e-05	-1.77575	-2.58223e-10	1.04115e-19	-1.88086	-2.58223e-10	2.47915e-19	-1.68504	-2.58223e-10
24200800	chr18:24200800:C:T	2.01224e-05	-1.8823	-0.889294	4.03996e-20	-1.89419	-0.933352	8.48501e-20	-1.88798	-0.869263
24201163	chr18:24201163:A:G	0.000180165	-2.1903e-10	-0.579555	4.19496e-19	-2.1903e-10	-0.487308	7.29514e-19	-2.1903e-10	-0.605748
24201339	chr18:24201339:A:G	0.000187744	-2.1903e-10	-0.538347	4.12495e-19	-2.1903e-10	-0.504139	7.7352e-19	-2.1903e-10	-0.547175
24201543	chr18:24201543:A:G	0.000132291	-2.1903e-10	-0.88842	2.72177e-19	-2.1903e-10	-0.919909	5.63532e-19	-2.1903e-10	-0.863902
24201829	chr18:24201829:G:C	2.49092e-05	-1.61564	-0.942553	4.10729e-20	-1.84347	-0.967544	1.6905e-19	-1.12129	-0.946638
24202661	chr18:24202661:T:C	0.000108072	-2.1903e-10	-1.09063	2.21789e-19	-2.1903e-10	-1.12464	4.57882e-19	-2.1903e-10	-1.07151
24202748	chr18:24202748:C:T	0.000119662	-2.1903e-10	-0.988755	2.4727e-19	-2.1903e-10	-1.01588	5.10155e-19	-2.1903e-10	-0.963411
24203038	chr18:24203038:C:T	0.000113119	-1.36185	0.316868	3.02522e-19	-1.42237	0.608165	3.36722e-19	-1.6062	0.227328
24203519	chr18:24203519:T:A	0.000117957	-2.1903e-10	-1.0031	2.45771e-19	-2.1903e-10	-1.02196	4.99524e-19	-2.1903e-10	-0.98447
24203712	chr18:24203712:A:G	5.20665e-05	-1.8209	-2.58223e-10	1.04724e-19	-1.87503	-2.58223e-10	2.03155e-19	-1.88416	-2.58223e-10
24203841	chr18:24203841:G:A	9.5699e-05	-2.1903e-10	-1.21222	2.03368e-19	-2.1903e-10	-1.21134	3.97722e-19	-2.1903e-10	-1.21237
24203845	chr18:24203845:AT:A	9.70258e-05	-2.1903e-10	-1.19845	2.03233e-19	-2.1903e-10	-1.21201	4.04706e-19	-2.1903e-10	-1.19496
24204066	chr18:24204066:C:T	0.000210919	-2.1903e-10	-0.421954	3.80514e-19	-2.1903e-10	-0.584839	9.41002e-19	-2.1903e-10	-0.351181
24204213	chr18:24204213:G:A	0.000577261	-2.1903e-10	0.584869	1.04934e-18	-2.1903e-10	0.429557	2.58302e-18	-2.1903e-10	0.658588
24204270	chr18:24204270:G:T	0.000187105	-2.1903e-10	-0.541756	4.2295e-19	-2.1903e-10	-0.479108	7.54348e-19	-2.1903e-10	-0.572272
24204371	chr18:24204371:G:A	0.000156974	-2.1903e-10	-0.717343	3.48823e-19	-2.1903e-10	-0.671796	6.4919e-19	-2.1903e-10	-0.722401
24204487	chr18:24204487:A:G	1.8236e-05	-1.66125	-1.20878	5.67552e-20	-1.30023	-1.18739	7.23735e-20	-1.72297	-1.19332
24204679	chr18:24204679:T:C	0.000115543	-2.1903e-10	-1.02378	2.51339e-19	-2.1903e-10	-0.999561	4.6914e-19	-2.1903e-10	-1.04722
24204849	chr18:24204849:G:A	1.58607e-05	-1.79701	-1.21257	3.65459e-20	-1.71724	-1.21056	6.17131e-20	-1.86574	-1.20989
24205592	chr18:24205592:A:C	0.000384495	-2.1903e-10	0.178504	8.88169e-19	-2.1903e-10	0.2628	1.5066e-18	-2.1903e-10	0.119484
24205780	chr18:24205780:C:T	4.93271e-05	-1.89061	0.0156569	8.06022e-20	-1.80787	-0.328962	2.35751e-19	-1.89498	0.159634
24205782	chr18:24205782:T:C	0.000222126	-2.1903e-10	-0.370181	4.37096e-19	-2.1903e-10	-0.44621	9.62738e-19	-2.1903e-10	-0.328345
24205979	chr18:24205979:C:G	0.000149969	-2.1903e-10	-0.762997	3.06296e-19	-2.1903e-10	-0.801811	6.35715e-19	-2.1903e-10	-0.743376
24206162	chr18:24206162:A:C	0.000131896	-2.1903e-10	-0.891412	2.65098e-19	-2.1903e-10	-0.946261	5.42748e-19	-2.1903e-10	-0.901481
24206657	chr18:24206657:A:T	6.06979e-05	-1.66752	-2.58223e-10	1.1806e-19	-1.75517	-2.58223e-10	2.29594e-19	-1.76181	-2.58223e-10
24206690	chr18:24206690:T:C	0.000116926	-2.1903e-10	-1.01189	2.32374e-19	-2.1903e-10	-1.07801	4.96335e-19	-2.1903e-10	-0.990876
24207404	chr18:24207404:T:C	0.000243501	-2.1903e-10	-0.278306	4.76196e-19	-2.1903e-10	-0.360532	1.05878e-18	-2.1903e-10	-0.233256
24207454	chr18:24207454:A:G	0.000121793	-2.1903e-10	-0.971102	2.5985e-19	-2.1903e-10	-0.966257	4.98096e-19	-2.1903e-10	-0.987333
24207573	chr18:24207573:A:G	4.83793e-05	-1.89435	-2.58223e-10	1.03301e-19	-1.88871	-2.58223e-10	2.02721e-19	-1.88629	-2.58223e-10
24207891	chr18:24207891:G:A	0.000219533	-2.1903e-10	-0.381926	4.08513e-19	-2.1903e-10	-0.513838	9.59731e-19	-2.1903e-10	-0.331473
24207998	chr18:24207998:G:A	3.92643e-05	-1.77141	-0.331707	8.4211e-20	-1.79563	-0.297403	2.0089e-19	-1.55586	-0.339513
24208210	chr18:24208210:TAAAATTATGTTAGAG:T	0.000114294	-2.1903e-10	-1.03465	2.28083e-19	-2.1903e-10	-1.09665	4.84563e-19	-2.1903e-10	-1.01488
24208332	chr18:24208332:G:A	3.10728e-05	-1.82052	-0.516575	6.58575e-20	-1.66119	-0.677681	1.3525e-19	-1.83799	-0.453008
24209233	chr18:24209233:A:G	9.71156e-05	-2.1903e-10	-1.19752	2.04368e-19	-2.1903e-10	-1.20644	4.03782e-19	-2.1903e-10	-1.19725
24209376	chr18:24209376:T:C	5.31635e-05	-1.80005	-2.58223e-10	1.05076e-19	-1.87168	-2.58223e-10	2.3785e-19	-1.72649	-2.58223e-10
24209429	chr18:24209429:G:A	4.50143e-05	-1.17197	-0.794472	1.46758e-19	-0.817324	-0.72025	1.56521e-19	-1.33814	-0.806791
24209549	chr18:24209549:T:G	2.07307e-05	-1.54123	-1.20058	3.91718e-20	-1.64908	-1.20933	1.06025e-19	-1.34118	-1.19327
24209643	chr18:24209643:G:A	0.000100479	-2.1903e-10	-1.16348	2.07222e-19	-2.1903e-10	-1.19257	4.25785e-19	-2.1903e-10	-1.14419
24210132	chr18:24210132:C:T	3.06517e-05	-1.17363	-1.17711	6.73728e-20	-1.11456	-1.20156	2.0324e-19	-0.722222	-1.16151
24210262	chr18:24210262:T:C	0.000123837	-2.1903e-10	-0.954464	2.5169e-19	-2.1903e-10	-0.998164	5.10445e-19	-2.1903e-10	-0.962843
24211010	chr18:24211010:C:G	0.000123207	-2.1903e-10	-0.959562	2.34882e-19	-2.1903e-10	-1.06728	5.34615e-19	-2.1903e-10	-0.91658
24211393	chr18:24211393:T:C	0.000282035	-2.1903e-10	-0.131395	5.49645e-19	-2.1903e-10	-0.217089	1.2262e-18	-2.1903e-10	-0.0864532
24211555	chr18:24211555:CCCA:C	9.98718e-05	-2.1903e-10	-1.16954	2.07754e-19	-2.1903e-10	-1.19001	4.21633e-19	-2.1903e-10	-1.15399
24211705	chr18:24211705:T:C	6.21266e-05	-1.68998	0.0457284	1.30318e-19	-1.52376	-0.132622	2.30737e-19	-1.84461	0.0877661
24212060	chr18:24212060:T:A	0.000278911	-2.1903e-10	-0.142533	5.41086e-19	-2.1903e-10	-0.232783	1.21779e-18	-2.1903e-10	-0.0933344
24212108	chr18:24212108:G:A	4.08892e-05	-1.41446	-0.648099	7.64255e-20	-1.40012	-0.789929	2.59103e-19	-1.0675	-0.573403
24212212	chr18:24212212:C:T	0.000157557	-2.1903e-10	-0.713642	3.0477e-19	-2.1903e-10	-0.806805	6.88691e-19	-2.1903e-10	-0.663334
24212218	chr18:24212218:C:T	7.13074e-05	-1.50643	-2.58223e-10	1.71148e-19	-1.38383	-2.58223e-10	2.86151e-19	-1.54161	-2.58223e-10
24212343	chr18:24212343:A:C	5.00869e-05	-1.85967	-2.58223e-10	1.14203e-19	-1.78839	-2.58223e-10	2.06907e-19	-1.86586	-2.58223e-10
24212686	chr18:24212686:G:A	3.72491e-05	-1.72367	-0.432129	8.30408e-20	-1.50197	-0.605057	1.58774e-19	-1.75646	-0.374181
24212747	chr18:24212747:T:C	0.000101873	-2.1903e-10	-1.1497	2.20497e-19	-2.1903e-10	-1.13048	4.27743e-19	-2.1903e-10	-1.1396
24213092	chr18:24213092:G:A	4.8359e-05	-1.89477	-2.58223e-10	1.03419e-19	-1.88757	-2.58223e-10	2.0314e-19	-1.88423	-2.58223e-10
24213184	chr18:24213184:C:A	9.98276e-05	-2.1903e-10	-1.16998	2.18499e-19	-2.1903e-10	-1.13958	4.09094e-19	-2.1903e-10	-1.18418
24213281	chr18:24213281:G:A	0.000329283	-2.1903e-10	0.0234928	5.97335e-19	-2.1903e-10	-0.133884	1.43933e-18	-2.1903e-10	0.0738043
24213779	chr18:24213779:A:G	2.85766e-05	-1.5693	-0.851543	7.47919e-20	-1.16883	-1.04282	1.17421e-19	-1.65986	-0.772501
24213903	chr18:24213903:T:G	2.42354e-05	-1.54325	-1.04236	5.23211e-20	-1.50711	-1.06185	1.45106e-19	-1.18781	-1.03285
24214491	chr18:24214491:T:C	0.000302535	-2.1903e-10	-0.0612308	5.89991e-19	-2.1903e-10	-0.146255	1.32869e-18	-2.1903e-10	-0.00617697
24214890	chr18:24214890:C:T	0.000122617	-0.964363	-2.58223e-10	3.8036e-19	-0.585243	-2.58223e-10	5.39685e-19	-0.907141	-2.58223e-10
24215138	chr18:24215138:T:C	0.000159285	-0.868159	0.165429	1.85309e-19	-1.50864	0.204303	1.03523e-18	-0.387045	0.1313
24215148	chr18:24215148:T:C	2.202e-05	-1.5802	-1.10128	4.82745e-20	-1.4624	-1.18705	1.25563e-19	-1.31459	-1.05072
24215485	chr18:24215485:C:G	0.000154181	-2.1903e-10	-0.735297	3.14828e-19	-2.1903e-10	-0.774336	6.59725e-19	-2.1903e-10	-0.706303
24215927	chr18:24215927:T:C	4.93996e-05	-1.87348	-2.58223e-10	1.03298e-19	-1.88874	-2.58223e-10	2.01067e-19	-1.89449	-2.58223e-10
24216150	chr18:24216150:T:A	9.78366e-05	-2.1903e-10	-1.19013	2.09351e-19	-2.1903e-10	-1.18235	4.06877e-19	-2.1903e-10	-1.18961
24216277	chr18:24216277:G:A	2.90982e-05	-1.31964	-1.08311	4.93601e-20	-1.66145	-0.965772	2.75242e-19	-0.450711	-1.12976
24216534	chr18:24216534:T:C	9.57139e-05	-2.1903e-10	-1.21206	2.03065e-19	-2.1903e-10	-1.21284	3.98491e-19	-2.1903e-10	-1.21044
24217151	chr18:24217151:C:T	0.000144375	-2.1903e-10	-0.801009	3.15386e-19	-2.1903e-10	-0.772565	5.8365e-19	-2.1903e-10	-0.828824
24217219	chr18:24217219:T:C	7.49046e-05	-1.04816	-0.409047	9.72318e-20	-1.64312	-0.306147	4.65374e-19	-0.588386	-0.466897
24217315	chr18:24217315:T:C	2.12351e-05	-1.51915	-1.19862	5.02126e-20	-1.39982	-1.21027	1.21111e-19	-1.22426	-1.17716
24217318	chr18:24217318:T:A	9.77287e-05	-2.1903e-10	-1.19123	2.06189e-19	-2.1903e-10	-1.19757	4.08974e-19	-2.1903e-10	-1.18447
24217382	chr18:24217382:C:T	0.000117014	-2.1903e-10	-1.01113	2.44449e-19	-2.1903e-10	-1.02735	4.91767e-19	-2.1903e-10	-1.00012
24218183	chr18:24218183:T:C	0.00011358	-2.1903e-10	-1.04092	2.62151e-19	-2.1903e-10	-0.95744	4.58903e-19	-2.1903e-10	-1.06929
24218347	chr18:24218347:A:G	9.5828e-05	-2.1903e-10	-1.21087	2.03563e-19	-2.1903e-10	-1.21039	3.98184e-19	-2.1903e-10	-1.21121
24218461	chr18:24218461:T:G	9.91378e-05	-2.1903e-10	-1.17692	2.11263e-19	-2.1903e-10	-1.17326	4.11362e-19	-2.1903e-10	-1.17865
24218886	chr18:24218886:G:A	0.000169699	-0.825124	0.185725	2.07111e-19	-1.44246	0.24935	1.23798e-18	-0.20885	0.131964
24218998	chr18:24218998:T:C	1.81208e-05	-1.87481	-1.00156	3.41655e-20	-1.8948	-1.10035	9.72452e-20	-1.68033	-0.940561
24219017	chr18:24219017:G:A	0.000102302	-2.1903e-10	-1.1455	2.17102e-19	-2.1903e-10	-1.14599	4.25549e-19	-2.1903e-10	-1.14475
24219306	chr18:24219306:A:G	0.000106504	-2.1903e-10	-1.10525	2.21516e-19	-2.1903e-10	-1.12587	4.51581e-19	-2.1903e-10	-1.08537
24219409	chr18:24219409:T:C	0.000105272	-2.1903e-10	-1.11688	2.23971e-19	-2.1903e-10	-1.11484	4.35281e-19	-2.1903e-10	-1.12214
24219960	chr18:24219960:C:T	9.56409e-05	-2.1903e-10	-1.21283	2.03403e-19	-2.1903e-10	-1.21117	3.97605e-19	-2.1903e-10	-1.21267
24220225	chr18:24220225:C:T	0.000134487	-2.1903e-10	-0.871961	2.78353e-19	-2.1903e-10	-0.897471	5.64668e-19	-2.1903e-10	-0.861889
24220335	chr18:24220335:A:G	2.96836e-05	-1.40102	-0.981814	5.76098e-20	-1.35001	-1.12266	9.37321e-20	-1.7322	-0.925481
24220645	chr18:24220645:A:G	0.00012218	-2.1903e-10	-0.967931	2.5241e-19	-2.1903e-10	-0.995309	5.162e-19	-2.1903e-10	-0.951632
24220811	chr18:24220811:T:C	9.88278e-05	-2.1903e-10	-1.18005	2.11575e-19	-2.1903e-10	-1.17178	4.06156e-19	-2.1903e-10	-1.19139
24220921	chr18:24220921:C:T	0.00014699	-2.1903e-10	-0.783064	2.8306e-19	-2.1903e-10	-0.880703	6.27036e-19	-2.1903e-10	-0.757122
24221051	chr18:24221051:T:C	0.000100858	-2.1903e-10	-1.15971	2.08434e-19	-2.1903e-10	-1.18674	4.22686e-19	-2.1903e-10	-1.1515
24221085	chr18:24221085:G:A	5.33838e-05	-1.79592	-2.58223e-10	1.19067e-19	-1.74668	-2.58223e-10	2.51494e-19	-1.67071	-2.58223e-10
24221180	chr18:24221180:T:C	0.000362115	-2.1903e-10	0.118537	7.82697e-19	-2.1903e-10	0.136384	1.50306e-18	-2.1903e-10	0.117134
24221296	chr18:24221296:T:C	9.69018e-05	-2.1903e-10	-1.19973	2.04631e-19	-2.1903e-10	-1.20515	4.0368e-19	-2.1903e-10	-1.1975
24221540	chr18:24221540:A:C	9.8987e-05	-2.1903e-10	-1.17844	2.04339e-19	-2.1903e-10	-1.20658	4.17884e-19	-2.1903e-10	-1.16292
24221549	chr18:24221549:A:G	0.000109595	-1.07663	-2.58223e-10	2.03884e-19	-1.20881	-2.58223e-10	6.45494e-19	-0.728109	-2.58223e-10
24221576	chr18:24221576:C:T	2.32131e-05	-1.41964	-1.20906	4.53272e-20	-1.50702	-1.20543	1.23769e-19	-1.16872	-1.21099
24222168	chr18:24222168:G:GATTTGCTAATGTATGTATTGATC	0.000118502	-2.1903e-10	-0.998494	2.26755e-19	-2.1903e-10	-1.10249	5.12521e-19	-2.1903e-10	-0.958784
24222496	chr18:24222496:T:C	0.000136188	-2.1903e-10	-0.859392	2.585e-19	-2.1903e-10	-0.971467	5.89439e-19	-2.1903e-10	-0.818954
24222506	chr18:24222506:G:A	0.000111525	-2.1903e-10	-1.05918	2.35745e-19	-2.1903e-10	-1.06361	4.64908e-19	-2.1903e-10	-1.05629
24222908	chr18:24222908:A:C	0.000154254	-2.1903e-10	-0.734828	2.89957e-19	-2.1903e-10	-0.85663	6.72292e-19	-2.1903e-10	-0.687433
24223420	chr18:24223420:T:C	2.50814e-05	-1.34051	-1.21078	4.8094e-20	-1.441	-1.2122	1.37163e-19	-1.06769	-1.20927
24223617	chr18:24223617:A:G	4.0565e-05	-1.79029	-0.28023	5.99479e-20	-1.89143	-0.54146	4.21883e-19	-1.01677	-0.136627
24223672	chr18:24223672:A:G	0.000239931	-2.1903e-10	-0.293076	4.41026e-19	-2.1903e-10	-0.437258	1.06177e-18	-2.1903e-10	-0.23043
24224099	chr18:24224099:AGTTG:A	0.000110757	-2.1903e-10	-1.06609	2.28722e-19	-2.1903e-10	-1.09385	4.67713e-19	-2.1903e-10	-1.05027
24224220	chr18:24224220:G:A	5.00922e-05	-0.863017	-0.996544	5.44371e-20	-1.40294	-1.12638	3.86535e-19	-0.293355	-0.947548
24224869	chr18:24224869:C:T	0.000109734	-2.1903e-10	-1.07537	2.18291e-19	-2.1903e-10	-1.14054	4.67555e-19	-2.1903e-10	-1.05061
24224999	chr18:24224999:A:G	2.37992e-05	-1.48228	-1.1215	4.62459e-20	-1.57466	-1.11773	1.26478e-19	-1.24492	-1.11314
24225207	chr18:24225207:G:A	0.000171807	-2.1903e-10	-0.627052	3.66251e-19	-2.1903e-10	-0.623042	6.96688e-19	-2.1903e-10	-0.651789
24225434	chr18:24225434:C:T	4.95568e-05	-0.956945	-0.913363	5.55057e-20	-1.44268	-1.06719	3.72537e-19	-0.4165	-0.861289
24225691	chr18:24225691:G:C	9.91296e-05	-2.1903e-10	-1.177	2.12669e-19	-2.1903e-10	-1.16663	4.07008e-19	-2.1903e-10	-1.18929
24226156	chr18:24226156:C:T	0.000105323	-2.1903e-10	-1.1164	2.09743e-19	-2.1903e-10	-1.18048	4.49267e-19	-2.1903e-10	-1.09051
24226736	chr18:24226736:T:C	3.86215e-05	-1.8894	-0.230214	7.45589e-20	-1.89197	-0.322804	1.7175e-19	-1.87431	-0.177775
24226921	chr18:24226921:C:T	2.67074e-05	-1.35743	-1.13105	5.08786e-20	-1.47076	-1.12616	1.47521e-19	-1.07963	-1.12453
24226989	chr18:24226989:T:A	0.000101522	-2.1903e-10	-1.15315	2.07235e-19	-2.1903e-10	-1.19251	4.29355e-19	-2.1903e-10	-1.13584
24227129	chr18:24227129:G:A	0.000304993	-2.1903e-10	-0.0531382	6.59348e-19	-2.1903e-10	-0.0351102	1.22236e-18	-2.1903e-10	-0.089589
24227140	chr18:24227140:A:G	9.61098e-05	-2.1903e-10	-1.20793	2.0527e-19	-2.1903e-10	-1.20203	3.98937e-19	-2.1903e-10	-1.20932
24227586	chr18:24227586:T:C	0.000106986	-2.1903e-10	-1.10073	2.35155e-19	-2.1903e-10	-1.06612	4.43428e-19	-2.1903e-10	-1.10359
24227885	chr18:24227885:A:C	0.000147395	-2.1903e-10	-0.780308	3.05396e-19	-2.1903e-10	-0.804754	6.25917e-19	-2.1903e-10	-0.758907
24228257	chr18:24228257:C:T	9.56408e-05	-2.1903e-10	-1.21283	2.04303e-19	-2.1903e-10	-1.20676	3.97663e-19	-2.1903e-10	-1.21252
24228363	chr18:24228363:A:G	0.00010818	-2.1903e-10	-1.08963	2.20949e-19	-2.1903e-10	-1.12843	4.59625e-19	-2.1903e-10	-1.06772
24228557	chr18:24228557:C:T	9.90889e-05	-2.1903e-10	-1.17741	2.0717e-19	-2.1903e-10	-1.19282	4.16557e-19	-2.1903e-10	-1.1661
24228639	chr18:24228639:G:A	2.03448e-05	-1.56142	-1.19918	4.07437e-20	-1.62473	-1.19433	1.04494e-19	-1.34672	-1.20228
24228929	chr18:24228929:G:A	0.000103484	-2.1903e-10	-1.134	2.21103e-19	-2.1903e-10	-1.12773	4.30609e-19	-2.1903e-10	-1.13293
24229322	chr18:24229322:G:A	9.90229e-05	-2.1903e-10	-1.17807	2.24533e-19	-2.1903e-10	-1.11234	4.05731e-19	-2.1903e-10	-1.19244
24229473	chr18:24229473:A:G	1.58163e-05	-1.84376	-1.16862	4.09931e-20	-1.61418	-1.19878	7.0337e-20	-1.77822	-1.16661
24229541	chr18:24229541:C:T	9.56405e-05	-2.1903e-10	-1.21283	2.06928e-19	-2.1903e-10	-1.19399	3.98176e-19	-2.1903e-10	-1.21123
24229591	chr18:24229591:C:A	9.59667e-05	-2.1903e-10	-1.20942	2.10685e-19	-2.1903e-10	-1.176	3.97653e-19	-2.1903e-10	-1.21255
24229853	chr18:24229853:T:C	0.000100657	-2.1903e-10	-1.16171	2.3077e-19	-2.1903e-10	-1.08494	4.11116e-19	-2.1903e-10	-1.17925
24230409	chr18:24230409:T:C	1.64133e-05	-1.84369	-1.13165	4.18635e-20	-1.6157	-1.17625	7.30391e-20	-1.77827	-1.12886
24231193	chr18:24231193:T:C	0.000160837	-2.1903e-10	-0.693034	3.08813e-19	-2.1903e-10	-0.793625	6.95137e-19	-2.1903e-10	-0.654017
24231242	chr18:24231242:A:G	0.00012388	-2.1903e-10	-0.954114	2.51906e-19	-2.1903e-10	-0.997306	5.11456e-19	-2.1903e-10	-0.960865
24231298	chr18:24231298:G:A	0.000108102	-2.1903e-10	-1.09036	2.37936e-19	-2.1903e-10	-1.05436	4.47308e-19	-2.1903e-10	-1.09488
24231353	chr18:24231353:C:T	1.61871e-05	-1.84995	-1.13926	3.74122e-20	-1.8416	-1.06277	1.4782e-19	-1.03855	-1.16358
24231491	chr18:24231491:T:C	0.000101143	-0.816092	-0.340803	1.11584e-19	-1.3553	-0.456282	6.43634e-19	-0.41418	-0.316817
24231706	chr18:24231706:C:G	2.68629e-05	-1.73689	-0.745787	6.20868e-20	-1.82798	-0.569847	1.27552e-19	-1.53499	-0.814607
24231785	chr18:24231785:C:T	3.39653e-05	-1.54673	-0.70136	6.21628e-20	-1.68558	-0.711021	1.59678e-19	-1.43652	-0.688442
24231831	chr18:24231831:A:G	4.79959e-05	-0.856462	-1.04585	6.2574e-20	-1.30467	-1.08534	3.0223e-19	-0.459693	-1.02724
24231906	chr18:24231906:G:C	9.99435e-05	-2.1903e-10	-1.16882	2.10501e-19	-2.1903e-10	-1.17687	4.15504e-19	-2.1903e-10	-1.16863
24232570	chr18:24232570:G:A	9.56657e-05	-2.1903e-10	-1.21257	2.03278e-19	-2.1903e-10	-1.21179	3.97541e-19	-2.1903e-10	-1.21283
24233323	chr18:24233323:T:C	2.07053e-05	-1.53634	-1.20669	6.38267e-20	-1.15914	-1.21105	6.08534e-20	-1.88277	-1.20689
24233480	chr18:24233480:T:C	1.51945e-05	-1.84155	-1.21094	4.08487e-20	-1.60367	-1.21282	6.49502e-20	-1.81332	-1.21119
24233787	chr18:24233787:TA:T	0.000111819	-2.1903e-10	-1.05655	2.36618e-19	-2.1903e-10	-1.05991	4.59669e-19	-2.1903e-10	-1.06762
24234073	chr18:24234073:T:C	9.76937e-05	-2.1903e-10	-1.19159	2.06724e-19	-2.1903e-10	-1.19498	4.09665e-19	-2.1903e-10	-1.18279
24234150	chr18:24234150:G:A	0.000104503	-1.12421	-2.58223e-10	2.03185e-19	-1.21225	-2.58223e-10	5.22115e-19	-0.940239	-2.58223e-10
24234511	chr18:24234511:T:C	0.00066029	0.719253	-2.58223e-10	7.95209e-19	0.152243	-2.58223e-10	4.83256e-18	1.28501	-2.58223e-10
24234698	chr18:24234698:T:A	8.62252e-05	-1.31646	-2.58223e-10	1.78735e-19	-1.34046	-2.58223e-10	3.39254e-19	-1.37138	-2.58223e-10
24234920	chr18:24234920:A:T	2.8344e-05	-1.49978	-0.929228	3.92714e-20	-1.85899	-0.996874	4.83829e-19	-0.136022	-0.880372
24235233	chr18:24235233:G:A	0.00010986	-2.1903e-10	-1.07422	2.23336e-19	-2.1903e-10	-1.11769	4.59857e-19	-2.1903e-10	-1.06721
24235272	chr18:24235272:A:G	4.29599e-05	-1.63474	-0.37842	8.91531e-20	-1.37407	-0.661935	1.51939e-19	-1.89293	-0.281714
24235542	chr18:24235542:C:T	0.000277276	-2.1903e-10	-0.148413	5.48818e-19	-2.1903e-10	-0.218595	1.1514e-18	-2.1903e-10	-0.149393
24235550	chr18:24235550:T:C	0.000159406	-2.1903e-10	-0.70197	3.07212e-19	-2.1903e-10	-0.798825	6.79809e-19	-2.1903e-10	-0.676314
24235811	chr18:24235811:A:G	9.56704e-05	-2.1903e-10	-1.21252	2.04475e-19	-2.1903e-10	-1.20592	3.98439e-19	-2.1903e-10	-1.21057
24235881	chr18:24235881:T:C	7.73956e-05	-1.4245	-2.58223e-10	1.71374e-19	-1.38251	-2.58223e-10	3.03039e-19	-1.48427	-2.58223e-10
24236067	chr18:24236067:T:C	0.000172073	-2.1903e-10	-0.625508	3.68395e-19	-2.1903e-10	-0.617207	7.05503e-19	-2.1903e-10	-0.639215
24236385	chr18:24236385:A:G	1.64197e-05	-1.80633	-1.16862	3.14507e-20	-1.88985	-1.18809	1.4253e-19	-1.06863	-1.16994
24236678	chr18:24236678:T:C	0.000180889	-2.1903e-10	-0.575543	3.87307e-19	-2.1903e-10	-0.567145	7.41277e-19	-2.1903e-10	-0.589751
24236997	chr18:24236997:C:T	0.000113543	-2.1903e-10	-1.04124	2.28986e-19	-2.1903e-10	-1.0927	4.85502e-19	-2.1903e-10	-1.01294
24237419	chr18:24237419:C:T	3.62295e-05	-1.36156	-0.821989	6.58259e-20	-1.41392	-0.925428	2.03345e-19	-1.11224	-0.770981
24237458	chr18:24237458:T:C	2.73754e-05	-1.51052	-0.953265	3.83602e-20	-1.86201	-1.01733	4.61936e-19	-0.155007	-0.907693
24237771	chr18:24237771:G:A	3.02048e-05	-1.47811	-0.887317	4.02794e-20	-1.85056	-0.979958	5.35449e-19	-0.0844428	-0.830577
24237852	chr18:24237852:T:C	0.00010131	-2.1903e-10	-1.15524	2.20413e-19	-2.1903e-10	-1.13086	4.20154e-19	-2.1903e-10	-1.1575
24238143	chr18:24238143:T:C	0.000101357	-2.1903e-10	-1.15478	2.20537e-19	-2.1903e-10	-1.1303	4.2034e-19	-2.1903e-10	-1.15706
24238399	chr18:24238399:A:G	5.97515e-05	-1.68323	-2.58223e-10	1.34109e-19	-1.62771	-2.58223e-10	2.28092e-19	-1.76838	-2.58223e-10
24238425	chr18:24238425:G:T	9.60345e-05	-2.1903e-10	-1.20872	2.06401e-19	-2.1903e-10	-1.19654	3.98064e-19	-2.1903e-10	-1.21151
24238702	chr18:24238702:G:A	2.87423e-05	-1.50006	-0.914994	3.91165e-20	-1.8565	-1.00331	4.90414e-19	-0.142338	-0.860539
24239056	chr18:24239056:ACAC:A	0.000112212	-2.1903e-10	-1.05303	2.32151e-19	-2.1903e-10	-1.07898	4.68269e-19	-2.1903e-10	-1.04908
24239571	chr18:24239571:T:C	0.000108152	-1.08989	-2.58223e-10	2.10712e-19	-1.17587	-2.58223e-10	5.35179e-19	-0.915525	-2.58223e-10
24239851	chr18:24239851:A:G	4.01207e-05	-1.50209	-0.579447	6.85792e-20	-1.56422	-0.734153	2.25753e-19	-1.2731	-0.505579
24240415	chr18:24240415:C:G	1.99797e-05	-1.84504	-0.933672	3.99819e-20	-1.87134	-0.966593	1.58911e-19	-1.19091	-0.938868
24240772	chr18:24240772:T:A	2.76402e-05	-1.80297	-0.651182	5.2217e-20	-1.888	-0.682955	2.43506e-19	-1.03976	-0.663221
24241017	chr18:24241017:C:A	8.06769e-05	-1.37092	-0.0120555	1.19023e-19	-1.50288	-0.244161	5.02998e-19	-1.06537	0.0878274
24241458	chr18:24241458:C:G	0.00010997	-1.24666	0.173441	1.51692e-19	-1.44568	-0.0588338	7.10868e-19	-0.889799	0.258159
24241608	chr18:24241608:T:C	0.000134965	-2.1903e-10	-0.868413	2.7887e-19	-2.1903e-10	-0.895617	5.71898e-19	-2.1903e-10	-0.849166
24241684	chr18:24241684:T:C	9.56405e-05	-2.1903e-10	-1.21283	2.03356e-19	-2.1903e-10	-1.21141	3.97678e-19	-2.1903e-10	-1.21248
24241796	chr18:24241796:A:G	9.65816e-05	-2.1903e-10	-1.20304	2.08524e-19	-2.1903e-10	-1.18631	3.99529e-19	-2.1903e-10	-1.20784
24242232	chr18:24242232:T:C	2.20039e-05	-1.52083	-1.16138	5.01974e-20	-1.45666	-1.15374	1.06279e-19	-1.36728	-1.16478
24242344	chr18:24242344:AAAAAG:A	0.000190319	-2.1903e-10	-0.524723	3.90288e-19	-2.1903e-10	-0.559476	8.14336e-19	-2.1903e-10	-0.495753
24242418	chr18:24242418:T:C	5.62403e-05	-1.17357	-0.570224	8.34801e-20	-1.35859	-0.743165	3.68874e-19	-0.795714	-0.491956
24242557	chr18:24242557:C:A	9.6449e-05	-2.1903e-10	-1.20441	2.03087e-19	-2.1903e-10	-1.21273	4.03368e-19	-2.1903e-10	-1.19828
24243152	chr18:24243152:T:A	1.7451e-05	-1.84003	-1.074	3.53359e-20	-1.87411	-1.08735	1.40788e-19	-1.17073	-1.08014
24243185	chr18:24243185:C:T	0.000107633	-2.1903e-10	-1.0947	2.26796e-19	-2.1903e-10	-1.10231	4.43788e-19	-2.1903e-10	-1.10278
24243602	chr18:24243602:C:T	7.75032e-05	-1.27491	-0.1482	1.13668e-19	-1.42466	-0.368424	4.90913e-19	-0.948031	-0.0538285
24243697	chr18:24243697:A:G	0.000160287	-2.1903e-10	-0.696461	3.56264e-19	-2.1903e-10	-0.650691	6.5782e-19	-2.1903e-10	-0.709194
24243798	chr18:24243798:G:A	0.000158751	-2.1903e-10	-0.706089	3.44475e-19	-2.1903e-10	-0.684341	6.64846e-19	-2.1903e-10	-0.698571
24243814	chr18:24243814:C:A	2.36291e-05	-1.85633	-0.754615	4.40851e-20	-1.8736	-0.866638	1.86284e-19	-1.28509	-0.685765
24243818	chr18:24243818:T:C	3.58777e-05	-1.44641	-0.746904	6.22316e-20	-1.51597	-0.879534	2.03137e-19	-1.20168	-0.682566
24244972	chr18:24244972:T:C	0.000102823	-2.1903e-10	-1.14042	2.22036e-19	-2.1903e-10	-1.12352	4.24809e-19	-2.1903e-10	-1.14649
24245049	chr18:24245049:C:T	0.000264953	-2.1903e-10	-0.193876	4.94669e-19	-2.1903e-10	-0.322473	1.14616e-18	-2.1903e-10	-0.153957
24245282	chr18:24245282:G:A	2.19312e-05	-1.6017	-1.08382	3.52002e-20	-1.82844	-1.13687	1.21002e-19	-1.349	-1.05332
24246072	chr18:24246072:C:T	9.62203e-05	-2.1903e-10	-1.20679	2.04379e-19	-2.1903e-10	-1.20639	3.99466e-19	-2.1903e-10	-1.208
24246716	chr18:24246716:G:A	2.12226e-05	-1.88394	-0.834424	4.26614e-20	-1.7652	-1.00787	1.08146e-19	-1.74223	-0.772412
24247732	chr18:24247732:A:G	2.54213e-05	-1.68111	-0.856726	5.22655e-20	-1.70802	-0.862006	1.2215e-19	-1.52815	-0.864726
24247841	chr18:24247841:A:G	2.23231e-05	-1.55896	-1.10885	3.5313e-20	-1.80757	-1.15455	1.23597e-19	-1.29909	-1.08201
24248097	chr18:24248097:T:C	0.000116002	-2.1903e-10	-1.01981	2.53726e-19	-2.1903e-10	-0.990105	4.70493e-19	-2.1903e-10	-1.04434
24248135	chr18:24248135:T:A	2.05289e-05	-1.54252	-1.20907	3.41586e-20	-1.80221	-1.19314	1.11412e-19	-1.27271	-1.21218
24248296	chr18:24248296:A:G	2.44946e-05	-1.52845	-1.04652	4.6683e-20	-1.61829	-1.06469	1.26909e-19	-1.30899	-1.04566
24248493	chr18:24248493:C:T	0.000171456	-2.1903e-10	-0.629098	3.28405e-19	-2.1903e-10	-0.732113	7.32293e-19	-2.1903e-10	-0.601946
24248871	chr18:24248871:C:T	2.02487e-05	-1.57628	-1.18905	3.25766e-20	-1.87478	-1.16798	2.92345e-19	-0.321275	-1.19892
24249000	chr18:24249000:C:T	0.000194169	-2.1903e-10	-0.504696	3.67826e-19	-2.1903e-10	-0.618752	8.3626e-19	-2.1903e-10	-0.469187
24249492	chr18:24249492:C:T	5.10729e-05	-1.84017	-2.58223e-10	1.12513e-19	-1.80329	-2.58223e-10	2.13192e-19	-1.83593	-2.58223e-10
24249511	chr18:24249511:G:A	0.000711442	-2.1903e-10	0.793867	1.65143e-18	-2.1903e-10	0.883036	2.85974e-18	-2.1903e-10	0.760359
24249659	chr18:24249659:G:A	4.59323e-05	-1.37319	-0.573071	7.04709e-20	-1.5347	-0.736466	3.10933e-19	-0.956872	-0.501678
24249784	chr18:24249784:G:A	1.98737e-05	-1.6425	-1.14153	3.86601e-20	-1.71919	-1.15236	9.96848e-20	-1.45621	-1.1399
24249806	chr18:24249806:T:C	1.98658e-05	-1.65259	-1.13183	3.87317e-20	-1.72646	-1.14325	9.93834e-20	-1.46896	-1.13018
24250035	chr18:24250035:A:G	9.56443e-05	-2.1903e-10	-1.21279	2.03523e-19	-2.1903e-10	-1.21058	3.9804e-19	-2.1903e-10	-1.21157
24250158	chr18:24250158:G:T	0.000102347	-2.1903e-10	-1.14506	2.1736e-19	-2.1903e-10	-1.14481	4.21879e-19	-2.1903e-10	-1.15341
24250215	chr18:24250215:C:T	0.000120643	-2.1903e-10	-0.980589	2.67689e-19	-2.1903e-10	-0.936537	4.99193e-19	-2.1903e-10	-0.985133
24250412	chr18:24250412:G:A	0.000344606	-2.1903e-10	0.0689743	7.90118e-19	-2.1903e-10	0.145821	1.41253e-18	-2.1903e-10	0.0550122
24250524	chr18:24250524:C:T	0.000248019	-2.1903e-10	-0.259919	4.64342e-19	-2.1903e-10	-0.385741	1.07174e-18	-2.1903e-10	-0.221086
24250632	chr18:24250632:G:A	1.94094e-05	-1.59957	-1.2081	3.08533e-20	-1.88432	-1.2128	2.80741e-19	-0.359873	-1.20082
24251255	chr18:24251255:T:C	5.27952e-05	-1.895	0.0879927	8.73825e-20	-1.83124	-0.224826	3.21572e-19	-1.60438	0.179478
24251389	chr18:24251389:C:G	2.17778e-05	-1.64468	-1.04786	3.65124e-20	-1.88041	-1.0483	2.70842e-19	-0.535058	-1.06153
24251573	chr18:24251573:A:G	0.00013646	-2.1903e-10	-0.857396	2.68525e-19	-2.1903e-10	-0.933419	5.76131e-19	-2.1903e-10	-0.841792
24251791	chr18:24251791:T:C	9.57471e-05	-2.1903e-10	-1.21172	2.03109e-19	-2.1903e-10	-1.21262	3.98275e-19	-2.1903e-10	-1.21098
24251968	chr18:24251968:G:A	9.56502e-05	-2.1903e-10	-1.21273	2.03076e-19	-2.1903e-10	-1.21278	3.97886e-19	-2.1903e-10	-1.21196
24252115	chr18:24252115:C:T	0.000118583	-0.99781	-2.58223e-10	1.77162e-19	-1.3493	-2.58223e-10	6.82868e-19	-0.671824	-2.58223e-10
24252398	chr18:24252398:A:G	1.90274e-05	-1.61749	-1.21005	4.09366e-20	-1.6018	-1.21254	9.3139e-20	-1.45628	-1.20775
24252448	chr18:24252448:C:G	2.15133e-05	-1.54572	-1.15903	3.24361e-20	-1.86544	-1.18165	3.2243e-19	-0.274569	-1.14767
24252546	chr18:24252546:CA:C	2.94402e-05	-1.24713	-1.14393	4.23859e-20	-1.58321	-1.19634	2.05859e-19	-0.757102	-1.11383
24252688	chr18:24252688:A:G	1.80325e-05	-1.70797	-1.17329	3.91832e-20	-1.70108	-1.15704	8.57498e-20	-1.56641	-1.18028
24252917	chr18:24252917:A:G	5.81171e-05	-1.71097	-2.58223e-10	1.21338e-19	-1.72778	-2.58223e-10	2.38757e-19	-1.72268	-2.58223e-10
24253017	chr18:24253017:A:C	1.84291e-05	-1.64721	-1.21228	3.96844e-20	-1.63268	-1.21272	8.93419e-20	-1.49465	-1.21101
24253392	chr18:24253392:T:C	4.07627e-05	-1.8919	-0.173762	6.72188e-20	-1.8563	-0.462109	2.59447e-19	-1.55023	-0.0893423
24253547	chr18:24253547:G:A	0.000176462	-2.1903e-10	-0.60032	3.79493e-19	-2.1903e-10	-0.587527	7.11894e-19	-2.1903e-10	-0.630197
24253560	chr18:24253560:A:G	0.000146896	-2.1903e-10	-0.783698	2.86652e-19	-2.1903e-10	-0.868092	6.20424e-19	-2.1903e-10	-0.767724
24253622	chr18:24253622:G:A	2.23768e-05	-1.62195	-1.04345	3.42538e-20	-1.86338	-1.12918	1.28122e-19	-1.33934	-1.0058
24253736	chr18:24253736:G:A	0.000147082	-2.1903e-10	-0.782437	2.86969e-19	-2.1903e-10	-0.866988	6.21225e-19	-2.1903e-10	-0.766433
24254317	chr18:24254317:T:G	3.52254e-05	-1.72722	-0.484443	7.21444e-20	-1.50732	-0.740371	1.35761e-19	-1.89203	-0.3952
24254715	chr18:24254715:C:G	0.00116293	-2.1903e-10	1.28527	2.27728e-18	-2.1903e-10	1.20437	5.09829e-18	-2.1903e-10	1.33853
24254763	chr18:24254763:C:T	2.14361e-05	-1.54494	-1.16341	4.5929e-20	-1.52059	-1.17868	1.07442e-19	-1.36724	-1.15394
24255237	chr18:24255237:G:C	4.12512e-05	-1.89031	-0.163439	6.76237e-20	-1.8614	-0.451008	2.66142e-19	-1.53592	-0.0781812
24255447	chr18:24255447:C:T	0.000208213	-2.1903e-10	-0.434863	3.91351e-19	-2.1903e-10	-0.556756	8.97768e-19	-2.1903e-10	-0.398215
24255540	chr18:24255540:C:T	1.77337e-05	-1.80557	-1.09239	3.3195e-20	-1.88877	-1.1352	1.70339e-19	-0.994236	-1.0661
24255567	chr18:24255567:G:A	2.43649e-05	-1.61767	-0.962615	6.03368e-20	-1.33698	-1.08944	8.07748e-20	-1.89056	-0.915901
24256299	chr18:24256299:T:C	0.000205625	-2.1903e-10	-0.447374	3.8591e-19	-2.1903e-10	-0.570758	8.85205e-19	-2.1903e-10	-0.412307
24256582	chr18:24256582:A:G	4.86479e-05	-1.88882	-2.58223e-10	1.06553e-19	-1.85772	-2.58223e-10	2.44074e-19	-1.70065	-2.58223e-10
24256617	chr18:24256617:C:T	1.45238e-05	-1.88958	-1.20806	3.39869e-20	-1.79499	-1.2054	9.1129e-20	-1.47852	-1.20733
24256747	chr18:24256747:A:T	1.57018e-05	-1.89234	-1.12732	3.59903e-20	-1.79037	-1.15274	9.54934e-20	-1.51338	-1.12569
24257478	chr18:24257478:T:G	1.99637e-05	-1.57654	-1.20297	3.92143e-20	-1.65171	-1.20561	1.01408e-19	-1.3756	-1.20337
24257541	chr18:24257541:A:G	2.30753e-05	-1.6708	-0.963865	3.77481e-20	-1.89236	-1.00307	3.05623e-19	-0.531622	-0.944152
24257782	chr18:24257782:G:GA	8.56573e-05	-1.32307	-2.58223e-10	1.7786e-19	-1.34536	-2.58223e-10	3.3691e-19	-1.37831	-2.58223e-10
24257902	chr18:24257902:T:C	2.4082e-05	-1.89214	-0.699826	4.57768e-20	-1.80231	-0.900276	1.2898e-19	-1.7032	-0.63527
24258031	chr18:24258031:T:C	4.8518e-05	-1.89149	-2.58223e-10	1.09692e-19	-1.82868	-2.58223e-10	2.01209e-19	-1.89378	-2.58223e-10
24258435	chr18:24258435:A:C	9.94929e-05	-2.1903e-10	-1.17334	2.11933e-19	-2.1903e-10	-1.17009	4.10232e-19	-2.1903e-10	-1.1814
24258722	chr18:24258722:C:T	9.67454e-05	-2.1903e-10	-1.20134	2.04763e-19	-2.1903e-10	-1.20451	4.04798e-19	-2.1903e-10	-1.19474
24258802	chr18:24258802:A:G	9.93146e-05	-2.1903e-10	-1.17513	2.17507e-19	-2.1903e-10	-1.14413	4.08008e-19	-2.1903e-10	-1.18684
24259007	chr18:24259007:G:A	6.96518e-05	-1.52992	-2.58223e-10	1.3521e-19	-1.61954	-2.58223e-10	2.66526e-19	-1.61266	-2.58223e-10
24259115	chr18:24259115:T:A	9.57815e-05	-2.1903e-10	-1.21136	2.03302e-19	-2.1903e-10	-1.21167	3.97821e-19	-2.1903e-10	-1.21212
24259188	chr18:24259188:A:T	2.96235e-05	-1.23331	-1.15155	6.00147e-20	-1.25909	-1.17268	1.81201e-19	-0.854482	-1.14404
24259366	chr18:24259366:C:T	0.000123223	-2.1903e-10	-0.959431	2.69126e-19	-2.1903e-10	-0.931182	5.05535e-19	-2.1903e-10	-0.972509
24259636	chr18:24259636:T:C	2.60508e-05	-1.89354	-0.619837	4.82852e-20	-1.81046	-0.838774	1.42911e-19	-1.68546	-0.550447
24259959	chr18:24259959:C:T	0.000155135	-2.1903e-10	-0.729132	3.0162e-19	-2.1903e-10	-0.817194	6.57074e-19	-2.1903e-10	-0.710329
24260691	chr18:24260691:G:A	0.000188493	-2.1903e-10	-0.534366	4.06513e-19	-2.1903e-10	-0.518746	7.76036e-19	-2.1903e-10	-0.543927
24260863	chr18:24260863:G:C	0.000107935	-2.1903e-10	-1.0919	2.30642e-19	-2.1903e-10	-1.08549	4.42413e-19	-2.1903e-10	-1.10588
24261229	chr18:24261229:T:C	0.000300067	-2.1903e-10	-0.0694213	5.44335e-19	-2.1903e-10	-0.226797	1.29636e-18	-2.1903e-10	-0.0308136
24261572	chr18:24261572:C:G	0.000178379	-2.1903e-10	-0.589518	3.84977e-19	-2.1903e-10	-0.573178	7.35342e-19	-2.1903e-10	-0.59779
24261685	chr18:24261685:G:C	0.000178717	-2.1903e-10	-0.58762	3.85698e-19	-2.1903e-10	-0.571307	7.36724e-19	-2.1903e-10	-0.595912
24261690	chr18:24261690:G:A	0.000188445	-2.1903e-10	-0.534617	4.0913e-19	-2.1903e-10	-0.51233	7.62107e-19	-2.1903e-10	-0.562039
24261730	chr18:24261730:G:A	9.82118e-05	-2.1903e-10	-1.1863	2.10845e-19	-2.1903e-10	-1.17524	4.05927e-19	-2.1903e-10	-1.19195
24262114	chr18:24262114:C:T	2.20299e-05	-1.57277	-1.10826	3.63205e-20	-1.7946	-1.13938	1.17063e-19	-1.34168	-1.09373
24262174	chr18:24262174:A:G	0.000134314	-2.1903e-10	-0.873245	2.89595e-19	-2.1903e-10	-0.857878	5.58424e-19	-2.1903e-10	-0.873008
24262810	chr18:24262810:C:T	1.97359e-05	-1.76527	-1.02572	4.00198e-20	-1.78918	-1.04781	9.22819e-20	-1.64603	-1.02725
24262886	chr18:24262886:T:C	0.000255879	-2.1903e-10	-0.22872	4.71338e-19	-2.1903e-10	-0.370786	1.1088e-18	-2.1903e-10	-0.187091
24262980	chr18:24262980:G:A	0.000104846	-1.12093	-2.58223e-10	1.78728e-19	-1.3405	-2.58223e-10	5.22895e-19	-0.938745	-2.58223e-10
24263392	chr18:24263392:G:A	3.93043e-05	-1.51473	-0.587359	5.62524e-20	-1.78627	-0.710248	2.31943e-19	-1.2325	-0.519134
24263470	chr18:24263470:T:C	9.5745e-05	-2.1903e-10	-1.21174	2.03132e-19	-2.1903e-10	-1.21251	3.98957e-19	-2.1903e-10	-1.20927
24263758	chr18:24263758:C:T	9.58445e-05	-2.1903e-10	-1.2107	2.03269e-19	-2.1903e-10	-1.21183	3.99644e-19	-2.1903e-10	-1.20755
24263785	chr18:24263785:G:A	0.000116504	-2.1903e-10	-1.0155	2.35208e-19	-2.1903e-10	-1.06589	4.97584e-19	-2.1903e-10	-0.988362
24263802	chr18:24263802:A:AT	0.000103559	-2.1903e-10	-1.13328	2.12886e-19	-2.1903e-10	-1.16561	4.35008e-19	-2.1903e-10	-1.12276
24263879	chr18:24263879:C:T	0.000291813	-2.1903e-10	-0.0973125	5.41322e-19	-2.1903e-10	-0.232347	1.25385e-18	-2.1903e-10	-0.0641544
24263908	chr18:24263908:A:G	2.9631e-05	-1.68332	-0.701287	5.50534e-20	-1.57279	-0.94527	1.09263e-19	-1.89117	-0.613199
24264208	chr18:24264208:CAGAA:C	0.000159683	-2.1903e-10	-0.700235	3.08901e-19	-2.1903e-10	-0.79334	6.78716e-19	-2.1903e-10	-0.677923
24264700	chr18:24264700:T:C	0.000362076	-2.1903e-10	0.118427	8.22455e-19	-2.1903e-10	0.185932	1.52071e-18	-2.1903e-10	0.128804
24265034	chr18:24265034:C:T	0.000337381	-2.1903e-10	0.0477868	6.14582e-19	-2.1903e-10	-0.105419	1.45817e-18	-2.1903e-10	0.0868135
24265044	chr18:24265044:C:T	0.000264816	-2.1903e-10	-0.19439	6.06299e-19	-2.1903e-10	-0.118988	1.09902e-18	-2.1903e-10	-0.195948
24265260	chr18:24265260:A:G	0.000318293	-2.1903e-10	-0.0104532	5.78846e-19	-2.1903e-10	-0.165325	1.3852e-18	-2.1903e-10	0.0354713
24265471	chr18:24265471:C:T	2.50679e-05	-1.60157	-0.950266	3.90943e-20	-1.83405	-1.02633	1.39458e-19	-1.3544	-0.905963
24265682	chr18:24265682:C:T	0.000281956	-1.54565	1.41397	2.67575e-19	-1.85324	0.916281	1.9473e-18	-1.20944	1.58551
24265686	chr18:24265686:C:T	2.48439e-05	-1.58347	-0.977349	4.38063e-20	-1.76103	-0.985555	1.18e-19	-1.463	-0.964445
24266335	chr18:24266335:A:G	0.000328127	-2.1903e-10	0.0199751	5.96678e-19	-2.1903e-10	-0.134983	1.42899e-18	-2.1903e-10	0.0665974
24266572	chr18:24266572:C:G	0.000103084	-2.1903e-10	-1.13788	2.12308e-19	-2.1903e-10	-1.16832	4.37727e-19	-2.1903e-10	-1.11653
24266789	chr18:24266789:T:C	1.99615e-05	-1.82692	-0.952698	3.93317e-20	-1.74282	-1.11151	8.41011e-20	-1.87669	-0.889415
24266892	chr18:24266892:TAATA:T	0.000104869	-2.1903e-10	-1.12072	2.15342e-19	-2.1903e-10	-1.15413	4.37933e-19	-2.1903e-10	-1.11606
24266976	chr18:24266976:A:G	2.1697e-05	-1.6512	-1.04505	4.92148e-20	-1.59769	-1.03248	1.04091e-19	-1.49347	-1.0594
24267504	chr18:24267504:T:C	3.54641e-05	-1.65415	-0.550752	5.00301e-20	-1.8757	-0.738035	2.07854e-19	-1.38298	-0.478311
24267534	chr18:24267534:T:C	0.000370052	-2.1903e-10	0.140217	8.37924e-19	-2.1903e-10	0.204566	1.54094e-18	-2.1903e-10	0.14202
24267652	chr18:24267652:T:TA	0.000102992	-2.1903e-10	-1.13877	2.24462e-19	-2.1903e-10	-1.11266	4.27356e-19	-2.1903e-10	-1.14051
24267860	chr18:24267860:A:T	0.000572052	-2.1903e-10	0.575803	1.05845e-18	-2.1903e-10	0.438195	2.47781e-18	-2.1903e-10	0.617005
24268166	chr18:24268166:A:G	0.000315439	-2.1903e-10	-0.0194602	7.08089e-19	-2.1903e-10	0.0362075	1.30853e-18	-2.1903e-10	-0.0214674
24268311	chr18:24268311:G:C	0.000102728	-2.1903e-10	-1.14134	2.23779e-19	-2.1903e-10	-1.1157	4.25462e-19	-2.1903e-10	-1.14495
24268465	chr18:24268465:C:T	9.68426e-05	-2.1903e-10	-1.20034	2.06952e-19	-2.1903e-10	-1.19388	4.01544e-19	-2.1903e-10	-1.20281
24268739	chr18:24268739:A:C	0.000100648	-2.1903e-10	-1.16179	2.12299e-19	-2.1903e-10	-1.16837	4.23826e-19	-2.1903e-10	-1.1488
24268785	chr18:24268785:C:T	1.82282e-05	-1.81803	-1.05243	4.29775e-20	-1.79747	-0.96821	9.1559e-20	-1.60524	-1.0759
24269051	chr18:24269051:A:T	0.000133002	-2.1903e-10	-0.883065	2.63343e-19	-2.1903e-10	-0.952905	5.6617e-19	-2.1903e-10	-0.859231
24269056	chr18:24269056:T:G	0.000247692	-1.16585	0.904611	5.29047e-19	-1.1113	0.856019	7.61225e-19	-1.44755	0.884352
24269060	chr18:24269060:G:A	1.58623e-05	-1.81302	-1.19646	3.17929e-20	-1.89443	-1.17269	7.84201e-20	-1.63183	-1.20421
24270178	chr18:24270178:A:G	0.000164738	-2.1903e-10	-0.66907	3.63142e-19	-2.1903e-10	-0.631567	6.78584e-19	-2.1903e-10	-0.678118
24270322	chr18:24270322:C:T	1.47068e-05	-1.87444	-1.21068	3.18411e-20	-1.85804	-1.20756	9.67906e-20	-1.42221	-1.20337
24270357	chr18:24270357:G:A	1.49999e-05	-1.86903	-1.19635	3.85835e-20	-1.71014	-1.1634	6.69928e-20	-1.7892	-1.20434
24270653	chr18:24270653:G:C	1.44185e-05	-1.89327	-1.21164	3.14204e-20	-1.8729	-1.20601	7.17888e-20	-1.71224	-1.21216
24270822	chr18:24270822:C:T	9.5935e-05	-2.1903e-10	-1.20975	2.0307e-19	-2.1903e-10	-1.21281	3.99884e-19	-2.1903e-10	-1.20695
24271101	chr18:24271101:C:T	0.000140469	-2.1903e-10	-0.828442	2.78336e-19	-2.1903e-10	-0.897534	5.9295e-19	-2.1903e-10	-0.813016
24271140	chr18:24271140:C:T	0.0001337	-2.1903e-10	-0.877829	2.63878e-19	-2.1903e-10	-0.950873	5.63822e-19	-2.1903e-10	-0.863388
24271259	chr18:24271259:A:G	9.61509e-05	-2.1903e-10	-1.20751	2.03149e-19	-2.1903e-10	-1.21242	4.01274e-19	-2.1903e-10	-1.20348
24271316	chr18:24271316:T:C	1.44382e-05	-1.89089	-1.21267	3.53336e-20	-1.75521	-1.20632	7.41953e-20	-1.68148	-1.20994
24271375	chr18:24271375:G:C	0.000204146	-2.1903e-10	-0.454589	4.47694e-19	-2.1903e-10	-0.422252	8.38002e-19	-2.1903e-10	-0.467106
24271723	chr18:24271723:C:A	2.26907e-05	-1.46192	-1.18955	3.16981e-20	-1.85743	-1.21267	1.41711e-19	-1.07114	-1.1732
24272349	chr18:24272349:C:T	2.57834e-05	-1.31511	-1.20858	4.58464e-20	-1.51627	-1.18479	1.67192e-19	-0.867241	-1.21174
24272623	chr18:24272623:G:A	1.53292e-05	-1.83083	-1.21283	3.09236e-20	-1.88636	-1.20848	1.27363e-19	-1.13895	-1.21213
24272697	chr18:24272697:G:A	3.90108e-05	-1.56454	-0.545046	7.88441e-20	-1.3575	-0.801386	1.3361e-19	-1.86423	-0.438976
24273062	chr18:24273062:A:C	1.50029e-05	-1.85282	-1.21236	3.13368e-20	-1.87281	-1.20876	1.18319e-19	-1.21552	-1.20922
24273490	chr18:24273490:C:T	1.85546e-05	-1.65928	-1.19343	3.95039e-20	-1.66601	-1.18396	9.4728e-20	-1.44933	-1.19779
24273621	chr18:24273621:A:G	5.89085e-05	-1.69744	-2.58223e-10	1.0503e-19	-1.87211	-2.58223e-10	3.98301e-19	-1.21092	-2.58223e-10
24273921	chr18:24273921:T:C	0.000117075	-2.1903e-10	-1.01061	2.43295e-19	-2.1903e-10	-1.03209	4.97057e-19	-2.1903e-10	-0.989422
24274193	chr18:24274193:C:T	0.0001544	-2.1903e-10	-0.73388	3.22744e-19	-2.1903e-10	-0.749502	6.44092e-19	-2.1903e-10	-0.730284
24274725	chr18:24274725:C:T	1.64651e-05	-1.8158	-1.15639	3.13994e-20	-1.89011	-1.18946	1.4382e-19	-1.09017	-1.13939
24274978	chr18:24274978:G:A	2.22954e-05	-1.69304	-0.976001	4.3094e-20	-1.83805	-0.924926	1.06778e-19	-1.52416	-1.00322
24275459	chr18:24275459:G:A	9.5684e-05	-2.1903e-10	-1.21238	2.08183e-19	-2.1903e-10	-1.18794	3.97762e-19	-2.1903e-10	-1.21227
24276465	chr18:24276465:CAG:C	0.000100727	-2.1903e-10	-1.16101	2.17145e-19	-2.1903e-10	-1.1458	4.18902e-19	-2.1903e-10	-1.16049
24276567	chr18:24276567:T:C	2.94435e-05	-1.66903	-0.721929	3.82677e-20	-1.88182	-0.999932	4.28573e-19	-0.562326	-0.575338
24277107	chr18:24277107:G:A	3.12321e-05	-1.71451	-0.617465	6.31249e-20	-1.85231	-0.528941	1.45369e-19	-1.55218	-0.666674
24277228	chr18:24277228:C:A	0.000176333	-2.1903e-10	-0.601054	3.54052e-19	-2.1903e-10	-0.656917	7.6201e-19	-2.1903e-10	-0.562166
24277416	chr18:24277416:C:T	0.000108032	-2.1903e-10	-1.091	2.26869e-19	-2.1903e-10	-1.10199	4.50407e-19	-2.1903e-10	-1.08798
24277470	chr18:24277470:G:A	0.000121625	-2.1903e-10	-0.97248	2.5188e-19	-2.1903e-10	-0.997411	5.18111e-19	-2.1903e-10	-0.947936
24277641	chr18:24277641:T:C	1.44862e-05	-1.88784	-1.21239	3.09387e-20	-1.88252	-1.21184	6.18135e-20	-1.86329	-1.21071
24277656	chr18:24277656:C:A	3.57368e-05	-1.01199	-1.18525	3.86781e-20	-1.65883	-1.21226	2.60028e-19	-0.470353	-1.16698
24277778	chr18:24277778:A:T	5.84642e-05	-1.70501	-2.58223e-10	1.41719e-19	-1.57252	-2.58223e-10	2.76225e-19	-1.57691	-2.58223e-10
24278719	chr18:24278719:C:G	2.39499e-05	-1.4364	-1.16106	4.89128e-20	-1.44655	-1.18977	1.36307e-19	-1.13752	-1.14569
24278824	chr18:24278824:A:G	2.31206e-05	-1.43014	-1.20256	4.80328e-20	-1.44252	-1.21196	1.31034e-19	-1.12819	-1.19448
24278890	chr18:24278890:G:A	0.000110024	-2.1903e-10	-1.07273	2.30859e-19	-2.1903e-10	-1.08456	4.58811e-19	-2.1903e-10	-1.06949
24279138	chr18:24279138:G:A	9.57019e-05	-2.1903e-10	-1.21219	2.03918e-19	-2.1903e-10	-1.20864	3.97565e-19	-2.1903e-10	-1.21277
24279636	chr18:24279636:C:CAT	0.000301133	-2.1903e-10	-0.0658739	6.05303e-19	-2.1903e-10	-0.120633	1.3023e-18	-2.1903e-10	-0.026237
24280453	chr18:24280453:A:C	2.16943e-05	-1.74578	-0.950596	5.48697e-20	-1.5078	-1.0136	7.95844e-20	-1.89058	-0.930729
24280507	chr18:24280507:T:C	1.56213e-05	-1.81285	-1.21194	3.06827e-20	-1.891	-1.21166	1.37266e-19	-1.06675	-1.20945
24281141	chr18:24281141:A:G	0.000237671	-2.1903e-10	-0.30254	4.9083e-19	-2.1903e-10	-0.330263	1.00685e-18	-2.1903e-10	-0.283539
24281325	chr18:24281325:C:T	0.000100761	-2.1903e-10	-1.16068	2.17233e-19	-2.1903e-10	-1.14539	4.19025e-19	-2.1903e-10	-1.1602
24281380	chr18:24281380:G:A	1.85147e-05	-1.65906	-1.1958	3.97552e-20	-1.67186	-1.17176	9.65055e-20	-1.4258	-1.20273
24281723	chr18:24281723:C:T	3.15567e-05	-1.35876	-0.962884	5.46802e-20	-1.61304	-0.911825	1.66127e-19	-1.09455	-0.990828
24281888	chr18:24281888:T:C	2.84014e-05	-1.32844	-1.09855	5.66795e-20	-1.34328	-1.14567	1.67093e-19	-1.00374	-1.07583
24281999	chr18:24281999:C:T	0.000223972	-2.1903e-10	-0.361903	4.64072e-19	-2.1903e-10	-0.386323	9.48514e-19	-2.1903e-10	-0.343229
24282085	chr18:24282085:C:A	9.6354e-05	-2.1903e-10	-1.2054	2.03823e-19	-2.1903e-10	-1.20911	4.04923e-19	-2.1903e-10	-1.19443
24282964	chr18:24282964:C:T	0.000125431	-2.1903e-10	-0.941673	2.55982e-19	-2.1903e-10	-0.981256	5.30018e-19	-2.1903e-10	-0.925214
24283731	chr18:24283731:A:C	0.000194494	-2.1903e-10	-0.503024	4.01701e-19	-2.1903e-10	-0.530654	8.20447e-19	-2.1903e-10	-0.488276
24284222	chr18:24284222:A:AT	1.87878e-05	-1.88625	-0.953974	3.82436e-20	-1.86752	-1.01486	1.01501e-19	-1.64574	-0.932315
24284438	chr18:24284438:G:A	9.7735e-05	-2.1903e-10	-1.19117	2.06344e-19	-2.1903e-10	-1.19682	4.06503e-19	-2.1903e-10	-1.19053
24284773	chr18:24284773:C:CTGAA	0.000143111	-2.1903e-10	-0.809803	2.89202e-19	-2.1903e-10	-0.859237	6.11296e-19	-2.1903e-10	-0.782545
24284817	chr18:24284817:C:T	0.000110366	-1.36176	0.292145	2.14742e-19	-1.31887	0.161951	4.31405e-19	-1.45458	0.3235
24284912	chr18:24284912:C:T	0.000137642	-2.1903e-10	-0.848771	2.78714e-19	-2.1903e-10	-0.896175	5.8701e-19	-2.1903e-10	-0.823084
24285004	chr18:24285004:G:A	0.000206304	-2.1903e-10	-0.444073	4.14149e-19	-2.1903e-10	-0.500136	8.92026e-19	-2.1903e-10	-0.404631
24285291	chr18:24285291:C:A	0.000204944	-2.1903e-10	-0.450688	4.11851e-19	-2.1903e-10	-0.505701	8.85372e-19	-2.1903e-10	-0.412118
24285830	chr18:24285830:G:T	0.000109219	-2.1903e-10	-1.08007	2.37539e-19	-2.1903e-10	-1.05603	4.48044e-19	-2.1903e-10	-1.09323
24286055	chr18:24286055:G:A	2.51102e-05	-1.44923	-1.10092	5.2329e-20	-1.49661	-1.0722	1.4064e-19	-1.14619	-1.10573
24286215	chr18:24286215:A:G	2.3282e-05	-1.44144	-1.18431	6.7986e-20	-1.19234	-1.11472	7.49295e-20	-1.68235	-1.19923
24286450	chr18:24286450:A:G	0.000115377	-2.1903e-10	-1.02522	2.5113e-19	-2.1903e-10	-1.00039	4.72245e-19	-2.1903e-10	-1.04063
24286868	chr18:24286868:G:A	9.57137e-05	-2.1903e-10	-1.21206	2.04161e-19	-2.1903e-10	-1.20745	3.976e-19	-2.1903e-10	-1.21268
24287172	chr18:24287172:T:C	0.000101471	-2.1903e-10	-1.15366	2.18879e-19	-2.1903e-10	-1.13784	4.2188e-19	-2.1903e-10	-1.15341
24287269	chr18:24287269:G:A	9.57592e-05	-2.1903e-10	-1.21159	2.04092e-19	-2.1903e-10	-1.20779	3.97681e-19	-2.1903e-10	-1.21248
24287306	chr18:24287306:G:A	2.4262e-05	-1.44594	-1.13857	4.28099e-20	-1.65787	-1.11172	1.25644e-19	-1.21237	-1.15231
24288293	chr18:24288293:T:G	1.96064e-05	-1.59473	-1.20284	3.3614e-20	-1.84299	-1.16843	2.5829e-19	-0.433701	-1.21034
24288630	chr18:24288630:T:G	0.000122413	-2.1903e-10	-0.966029	2.6956e-19	-2.1903e-10	-0.929569	5.03299e-19	-2.1903e-10	-0.976941
24289545	chr18:24289545:G:A	0.000305082	-2.1903e-10	-0.0528457	6.13309e-19	-2.1903e-10	-0.107493	1.30169e-18	-2.1903e-10	-0.0267061
24289689	chr18:24289689:G:A	9.77203e-05	-2.1903e-10	-1.19132	2.06572e-19	-2.1903e-10	-1.19572	4.06548e-19	-2.1903e-10	-1.19042
24289960	chr18:24289960:C:G	9.73348e-05	-2.1903e-10	-1.19527	2.05857e-19	-2.1903e-10	-1.19918	4.04934e-19	-2.1903e-10	-1.1944
24290300	chr18:24290300:C:T	0.000111274	-2.1903e-10	-1.06143	2.43719e-19	-2.1903e-10	-1.03034	4.56118e-19	-2.1903e-10	-1.07538
24290494	chr18:24290494:G:A	2.85217e-05	-1.29136	-1.1314	5.72006e-20	-1.30393	-1.17587	1.67176e-19	-0.971265	-1.10781
24290614	chr18:24290614:C:T	7.39354e-05	-1.47023	-2.58223e-10	1.33591e-19	-1.63158	-2.58223e-10	3.34569e-19	-1.38528	-2.58223e-10
24290730	chr18:24290730:C:T	0.00010205	-2.1903e-10	-1.14797	2.14493e-19	-2.1903e-10	-1.15808	4.23037e-19	-2.1903e-10	-1.15067
24290823	chr18:24290823:C:A	1.84448e-05	-1.89122	-0.967427	3.64305e-20	-1.83467	-1.09628	8.84266e-20	-1.81287	-0.903082
24291457	chr18:24291457:T:A	1.96935e-05	-1.63708	-1.15605	3.73964e-20	-1.76247	-1.14232	9.58846e-20	-1.46897	-1.16601
24291837	chr18:24291837:G:A	2.19177e-05	-1.62038	-1.06575	6.033e-20	-1.47044	-0.956094	7.50401e-20	-1.7853	-1.09481
24292479	chr18:24292479:G:C	0.0002746	-2.1903e-10	-0.158112	5.61923e-19	-2.1903e-10	-0.194998	1.17659e-18	-2.1903e-10	-0.127747
24294283	chr18:24294283:G:A	2.37511e-05	-1.88632	-0.719479	6.75162e-20	-1.72102	-0.59298	1.0995e-19	-1.74289	-0.755204
24294514	chr18:24294514:G:A	0.000255663	-2.1903e-10	-0.229565	5.26859e-19	-2.1903e-10	-0.259429	1.08201e-18	-2.1903e-10	-0.211553
24294571	chr18:24294571:C:T	9.64742e-05	-2.1903e-10	-1.20415	2.14611e-19	-2.1903e-10	-1.15753	3.98463e-19	-2.1903e-10	-1.21051
24295001	chr18:24295001:T:C	0.000104433	-1.12488	-2.58223e-10	2.55401e-19	-0.983527	-2.58223e-10	4.70236e-19	-1.04489	-2.58223e-10
24295188	chr18:24295188:T:C	8.61456e-05	-1.31739	-2.58223e-10	1.65946e-19	-1.4147	-2.58223e-10	4.18763e-19	-1.16082	-2.58223e-10
24295751	chr18:24295751:G:A	3.06131e-05	-1.8946	-0.457398	8.08158e-20	-1.80249	-0.331703	1.59189e-19	-1.63673	-0.491302
24296244	chr18:24296244:A:G	1.79326e-05	-1.68272	-1.20408	3.09798e-20	-1.88029	-1.21273	1.77264e-19	-0.823898	-1.19659
24296326	chr18:24296326:G:A	9.76646e-05	-2.1903e-10	-1.19189	2.18154e-19	-2.1903e-10	-1.14116	4.02012e-19	-2.1903e-10	-1.20164
24296515	chr18:24296515:T:C	0.000163876	-2.1903e-10	-0.674314	3.36233e-19	-2.1903e-10	-0.708558	7.05763e-19	-2.1903e-10	-0.638847
24296516	chr18:24296516:C:T	0.000166327	-2.1903e-10	-0.659468	3.41116e-19	-2.1903e-10	-0.694139	7.16666e-19	-2.1903e-10	-0.623516
24296684	chr18:24296684:G:C	2.25935e-05	-1.84697	-0.808795	5.22626e-20	-1.68498	-0.885097	9.66201e-20	-1.84334	-0.784004
24297047	chr18:24297047:T:C	2.33034e-05	-1.85882	-0.766012	5.29566e-20	-1.71053	-0.846358	1.02492e-19	-1.8288	-0.739537
24297272	chr18:24297272:T:G	0.000189025	-2.1903e-10	-0.531549	3.88567e-19	-2.1903e-10	-0.563896	8.03795e-19	-2.1903e-10	-0.508782
24297507	chr18:24297507:C:T	4.98422e-05	-1.86456	-2.58223e-10	1.1171e-19	-1.81045	-2.58223e-10	2.153e-19	-1.8261	-2.58223e-10
24297735	chr18:24297735:C:T	0.000105547	-2.1903e-10	-1.11427	2.31891e-19	-2.1903e-10	-1.0801	4.31757e-19	-2.1903e-10	-1.13026
24297836	chr18:24297836:C:T	5.60291e-05	-1.31275	-0.434805	9.87984e-20	-1.59015	-0.343135	2.90468e-19	-1.04254	-0.484097
24298386	chr18:24298386:A:G	2.95005e-05	-1.56854	-0.820481	6.29683e-20	-1.58841	-0.795324	1.46179e-19	-1.39203	-0.821258
24298580	chr18:24298580:C:T	0.00019804	-2.1903e-10	-0.484955	4.0634e-19	-2.1903e-10	-0.519173	8.42915e-19	-2.1903e-10	-0.46126
24298625	chr18:24298625:A:G	3.90018e-05	-1.77399	-0.335826	6.37998e-20	-1.8579	-0.51271	2.24992e-19	-1.50117	-0.280892
24299372	chr18:24299372:G:A	4.25969e-05	-0.865523	-1.15612	4.096e-20	-1.60805	-1.20572	3.12176e-19	-0.325356	-1.1292
24299420	chr18:24299420:C:T	2.8276e-05	-1.55979	-0.871626	6.02698e-20	-1.5796	-0.847928	1.40344e-19	-1.38181	-0.872219
24299789	chr18:24299789:A:G	2.44755e-05	-1.5594	-1.01635	4.55232e-20	-1.71136	-0.99678	1.20434e-19	-1.37388	-1.03315
24299894	chr18:24299894:C:T	0.000215784	-2.1903e-10	-0.399146	4.46965e-19	-2.1903e-10	-0.423881	9.12476e-19	-2.1903e-10	-0.381964
24301126	chr18:24301126:C:T	1.8332e-05	-1.89414	-0.970633	3.50613e-20	-1.88901	-1.08026	8.56391e-20	-1.82133	-0.926659
24301354	chr18:24301354:T:C	0.000105505	-2.1903e-10	-1.11467	2.25271e-19	-2.1903e-10	-1.10906	4.36318e-19	-2.1903e-10	-1.11976
24301395	chr18:24301395:G:A	2.69566e-05	-1.28708	-1.19212	7.94492e-20	-1.02431	-1.12694	8.45637e-20	-1.5566	-1.20402
24301604	chr18:24301604:C:T	0.000100138	-2.1903e-10	-1.16687	2.1485e-19	-2.1903e-10	-1.15642	4.14005e-19	-2.1903e-10	-1.17225
24301824	chr18:24301824:A:T	0.000113135	-2.1903e-10	-1.04484	2.28522e-19	-2.1903e-10	-1.09473	4.77533e-19	-2.1903e-10	-1.02949
24302077	chr18:24302077:A:T	2.35891e-05	-1.44106	-1.17158	6.52949e-20	-1.24718	-1.10026	7.71681e-20	-1.66588	-1.18626
24302102	chr18:24302102:G:A	0.000397023	-2.1903e-10	0.210568	8.13011e-19	-2.1903e-10	0.174383	1.70851e-18	-2.1903e-10	0.245249
24302116	chr18:24302116:C:T	0.00010356	-2.1903e-10	-1.13328	2.14051e-19	-2.1903e-10	-1.16015	4.381e-19	-2.1903e-10	-1.11568
24302787	chr18:24302787:C:T	0.000104846	-2.1903e-10	-1.12093	2.16241e-19	-2.1903e-10	-1.14997	4.44082e-19	-2.1903e-10	-1.10212
24302908	chr18:24302908:G:T	0.000186284	-2.1903e-10	-0.546153	4.11868e-19	-2.1903e-10	-0.505659	7.50603e-19	-2.1903e-10	-0.577249
24303059	chr18:24303059:G:A	2.22403e-05	-1.50005	-1.17148	6.07196e-20	-1.31919	-1.10091	7.40961e-20	-1.70656	-1.18621
24303209	chr18:24303209:A:G	1.87135e-05	-1.78946	-1.05472	3.32515e-20	-1.89419	-1.12807	1.63048e-19	-1.08209	-1.02199
24303398	chr18:24303398:A:G	2.23874e-05	-1.69691	-0.968018	3.81525e-20	-1.86201	-1.02276	1.51738e-19	-1.22769	-0.948276
24303577	chr18:24303577:A:G	0.000119236	-2.1903e-10	-0.992324	2.63368e-19	-2.1903e-10	-0.952808	4.87776e-19	-2.1903e-10	-1.00827
24303588	chr18:24303588:G:A	1.66715e-05	-1.8926	-1.06713	3.34437e-20	-1.86733	-1.14917	7.57011e-20	-1.84045	-1.03089
24304033	chr18:24304033:G:T	0.00011583	-2.1903e-10	-1.0213	2.53726e-19	-2.1903e-10	-0.990109	4.80089e-19	-2.1903e-10	-1.02415
24304059	chr18:24304059:C:T	9.7078e-05	-2.1903e-10	-1.19791	2.07317e-19	-2.1903e-10	-1.19211	4.02397e-19	-2.1903e-10	-1.20069
24304710	chr18:24304710:A:C	9.87773e-05	-2.1903e-10	-1.18056	2.11571e-19	-2.1903e-10	-1.1718	4.08708e-19	-2.1903e-10	-1.18512
24304884	chr18:24304884:C:T	2.2265e-05	-1.77565	-0.894757	3.52903e-20	-1.8921	-1.07066	1.92468e-19	-1.1385	-0.799694
24304996	chr18:24304996:G:T	9.61195e-05	-2.1903e-10	-1.20783	2.06315e-19	-2.1903e-10	-1.19696	3.984e-19	-2.1903e-10	-1.21067
24305557	chr18:24305557:T:C	1.8724e-05	-1.63079	-1.21283	3.98686e-20	-1.63313	-1.20765	9.60652e-20	-1.42095	-1.21215
24305977	chr18:24305977:T:G	5.32043e-05	-1.79929	-2.58223e-10	1.07422e-19	-1.8496	-2.58223e-10	2.31849e-19	-1.75204	-2.58223e-10
24306619	chr18:24306619:T:G	0.000103644	-2.1903e-10	-1.13246	2.27054e-19	-2.1903e-10	-1.10117	4.29293e-19	-2.1903e-10	-1.13599
24306910	chr18:24306910:G:A	1.92207e-05	-1.6047	-1.21274	4.09879e-20	-1.60765	-1.20543	9.9486e-20	-1.38547	-1.21264
24307059	chr18:24307059:C:A	9.84611e-05	-2.1903e-10	-1.18376	2.08875e-19	-2.1903e-10	-1.18462	4.11189e-19	-2.1903e-10	-1.17907
24307362	chr18:24307362:G:A	9.88322e-05	-2.1903e-10	-1.18	2.09652e-19	-2.1903e-10	-1.18091	4.12849e-19	-2.1903e-10	-1.17505
24307369	chr18:24307369:A:G	9.69764e-05	-2.1903e-10	-1.19896	2.05571e-19	-2.1903e-10	-1.20057	4.01659e-19	-2.1903e-10	-1.20252
24307406	chr18:24307406:G:A	0.000216284	-2.1903e-10	-0.396836	4.44994e-19	-2.1903e-10	-0.428302	9.22826e-19	-2.1903e-10	-0.370686
24307623	chr18:24307623:T:C	1.57197e-05	-1.85031	-1.16819	3.07183e-20	-1.89429	-1.20721	8.53833e-20	-1.61161	-1.13936
24307951	chr18:24307951:T:G	1.54476e-05	-1.89338	-1.14259	3.15028e-20	-1.88977	-1.18651	7.26816e-20	-1.79074	-1.1213
24307952	chr18:24307952:T:G	1.52787e-05	-1.89306	-1.1539	3.12771e-20	-1.8902	-1.19328	7.19151e-20	-1.78834	-1.1343
24308033	chr18:24308033:G:A	0.000288703	-2.1903e-10	-0.108029	5.69305e-19	-2.1903e-10	-0.181946	1.23962e-18	-2.1903e-10	-0.0755692
24308062	chr18:24308062:A:G	1.98232e-05	-1.61883	-1.16775	4.12845e-20	-1.60807	-1.1978	1.0283e-19	-1.41383	-1.15122
24308590	chr18:24308590:C:T	0.000195797	-2.1903e-10	-0.496346	4.43842e-19	-2.1903e-10	-0.430894	7.85418e-19	-2.1903e-10	-0.53191
24308692	chr18:24308692:G:A	0.000373822	-2.1903e-10	0.150355	7.26357e-19	-2.1903e-10	0.06168	1.61014e-18	-2.1903e-10	0.185952
24309289	chr18:24309289:T:C	1.70081e-05	-1.72706	-1.21268	3.10266e-20	-1.89122	-1.2003	1.59266e-19	-0.915531	-1.21202
24309517	chr18:24309517:A:G	2.02152e-05	-1.55614	-1.21085	5.22903e-20	-1.38701	-1.18254	6.92142e-20	-1.7481	-1.21282
24309939	chr18:24309939:C:G	8.14528e-05	-1.3734	-2.58223e-10	1.57064e-19	-1.46971	-2.58223e-10	3.94469e-19	-1.22059	-2.58223e-10
24309946	chr18:24309946:C:G	1.95242e-05	-1.61555	-1.18622	4.05345e-20	-1.61892	-1.20529	1.01551e-19	-1.39979	-1.17777
24309996	chr18:24309996:A:G	2.12583e-05	-1.59961	-1.11707	3.64158e-20	-1.84468	-1.08668	2.24229e-19	-0.659817	-1.12564
24310480	chr18:24310480:T:TA	1.46259e-05	-1.87793	-1.2127	3.08517e-20	-1.8931	-1.20406	7.03822e-20	-1.73151	-1.21268
24310491	chr18:24310491:A:G	0.000102538	-2.1903e-10	-1.1432	2.20492e-19	-2.1903e-10	-1.1305	4.21934e-19	-2.1903e-10	-1.15328
24310629	chr18:24310629:A:G	0.000103741	-2.1903e-10	-1.13153	2.14866e-19	-2.1903e-10	-1.15635	4.37007e-19	-2.1903e-10	-1.11818
24310730	chr18:24310730:GAT:G	2.81623e-05	-1.71018	-0.725265	4.70517e-20	-1.86557	-0.80955	1.9027e-19	-1.25316	-0.696516
24311137	chr18:24311137:C:CA	1.56592e-05	-1.80998	-1.21239	3.05307e-20	-1.89483	-1.2128	9.36376e-20	-1.44645	-1.21224
24311189	chr18:24311189:T:C	9.75591e-05	-2.1903e-10	-1.19297	2.08673e-19	-2.1903e-10	-1.18559	4.04086e-19	-2.1903e-10	-1.1965
24311484	chr18:24311484:C:T	9.74854e-05	-2.1903e-10	-1.19372	2.05721e-19	-2.1903e-10	-1.19984	4.06166e-19	-2.1903e-10	-1.19136
24311685	chr18:24311685:G:A	3.05015e-05	-1.41214	-0.94351	6.64913e-20	-1.43818	-0.891109	1.67568e-19	-1.12144	-0.9553
24311702	chr18:24311702:A:G	1.48016e-05	-1.88231	-1.19638	3.05791e-20	-1.89474	-1.2113	7.13734e-20	-1.74183	-1.18837
24311739	chr18:24311739:G:C	1.77453e-05	-1.69177	-1.20554	3.09172e-20	-1.8823	-1.21275	1.73329e-19	-0.843611	-1.19932
24311787	chr18:24311787:A:G	1.47298e-05	-1.87885	-1.2047	3.05534e-20	-1.89405	-1.21284	7.14216e-20	-1.73071	-1.19881
24312011	chr18:24312011:A:G	1.49489e-05	-1.86568	-1.2031	3.06839e-20	-1.88982	-1.2128	7.44717e-20	-1.69087	-1.19683
24312109	chr18:24312109:GA:G	9.66402e-05	-2.1903e-10	-1.20243	2.04105e-19	-2.1903e-10	-1.20773	4.02053e-19	-2.1903e-10	-1.20154
24312821	chr18:24312821:T:C	0.00010546	-2.1903e-10	-1.1151	2.17789e-19	-2.1903e-10	-1.14284	4.44857e-19	-2.1903e-10	-1.10037
24312917	chr18:24312917:T:C	1.46348e-05	-1.87858	-1.21144	3.21105e-20	-1.85809	-1.19909	6.08714e-20	-1.87678	-1.21258
24312984	chr18:24312984:C:T	9.90721e-05	-2.1903e-10	-1.17758	2.06551e-19	-2.1903e-10	-1.19581	4.12267e-19	-2.1903e-10	-1.17646
24313839	chr18:24313839:T:C	2.02322e-05	-1.60274	-1.16341	3.47148e-20	-1.83495	-1.14425	2.03078e-19	-0.715451	-1.16909
24313913	chr18:24313913:G:A	0.000107632	-2.1903e-10	-1.09471	2.3184e-19	-2.1903e-10	-1.08031	4.43696e-19	-2.1903e-10	-1.10299
24314022	chr18:24314022:C:T	9.62094e-05	-2.1903e-10	-1.2069	2.03756e-19	-2.1903e-10	-1.20944	4.01359e-19	-2.1903e-10	-1.20327
24314387	chr18:24314387:A:G	2.04498e-05	-1.54324	-1.21221	4.42289e-20	-1.52965	-1.20734	1.06218e-19	-1.31996	-1.21268
24314445	chr18:24314445:C:T	2.50437e-05	-1.47201	-1.08079	5.19784e-20	-1.50023	-1.0753	1.37408e-19	-1.20295	-1.07222
24314474	chr18:24314474:C:T	1.82468e-05	-1.67183	-1.19761	3.23673e-20	-1.86279	-1.18642	1.71121e-19	-0.854285	-1.20147
24314536	chr18:24314536:T:C	1.69946e-05	-1.76079	-1.17974	3.28101e-20	-1.89271	-1.14291	1.42927e-19	-1.04466	-1.19113
24314553	chr18:24314553:T:C	0.000100181	-2.1903e-10	-1.16645	2.08865e-19	-2.1903e-10	-1.18467	4.20833e-19	-2.1903e-10	-1.15589
24314803	chr18:24314803:TA:T	0.000102908	-2.1903e-10	-1.13959	2.16227e-19	-2.1903e-10	-1.15003	4.33739e-19	-2.1903e-10	-1.12568
24314979	chr18:24314979:G:A	9.59467e-05	-2.1903e-10	-1.20963	2.0307e-19	-2.1903e-10	-1.21281	4.00197e-19	-2.1903e-10	-1.20617
24315078	chr18:24315078:T:C	1.68329e-05	-1.89409	-1.056	3.95533e-20	-1.82896	-1.01976	8.67333e-20	-1.67468	-1.0606
24315267	chr18:24315267:C:T	0.000110516	-2.1903e-10	-1.06826	2.28615e-19	-2.1903e-10	-1.09432	4.66945e-19	-2.1903e-10	-1.05191
24315968	chr18:24315968:C:T	9.73186e-05	-2.1903e-10	-1.19544	2.03069e-19	-2.1903e-10	-1.21281	4.09808e-19	-2.1903e-10	-1.18244
24316139	chr18:24316139:A:G	1.99923e-05	-1.66139	-1.11669	3.57309e-20	-1.85877	-1.09157	1.88407e-19	-0.832906	-1.12662
24316234	chr18:24316234:C:A	9.69379e-05	-2.1903e-10	-1.19936	2.03153e-19	-2.1903e-10	-1.2124	4.07623e-19	-2.1903e-10	-1.18778
24316817	chr18:24316817:T:C	0.000222019	-2.1903e-10	-0.370665	4.86741e-19	-2.1903e-10	-0.338631	9.10896e-19	-2.1903e-10	-0.383697
24316928	chr18:24316928:A:C	0.000125742	-2.1903e-10	-0.939192	2.50345e-19	-2.1903e-10	-1.00352	5.30067e-19	-2.1903e-10	-0.925123
24317272	chr18:24317272:G:A	0.000105755	-2.1903e-10	-1.11231	2.10149e-19	-2.1903e-10	-1.17854	4.51506e-19	-2.1903e-10	-1.08554
24317864	chr18:24317864:T:C	2.40543e-05	-1.50628	-1.08683	4.98449e-20	-1.53632	-1.08112	1.3091e-19	-1.24534	-1.07828
24318212	chr18:24318212:A:G	2.43905e-05	-1.44397	-1.13526	5.05215e-20	-1.4752	-1.12876	1.34371e-19	-1.16754	-1.12999
24318317	chr18:24318317:G:A	9.56703e-05	-2.1903e-10	-1.21252	2.03821e-19	-2.1903e-10	-1.20912	3.97539e-19	-2.1903e-10	-1.21283
24318342	chr18:24318342:A:G	2.41567e-05	-1.44988	-1.13898	5.00037e-20	-1.48154	-1.13273	1.32877e-19	-1.17485	-1.13385
24318405	chr18:24318405:C:G	0.000102009	-2.1903e-10	-1.14837	2.11774e-19	-2.1903e-10	-1.17084	4.29656e-19	-2.1903e-10	-1.13514
24318592	chr18:24318592:T:C	2.34674e-05	-1.46168	-1.15613	4.85794e-20	-1.4924	-1.15077	1.28421e-19	-1.1912	-1.15161
24319211	chr18:24319211:C:G	9.64457e-05	-2.1903e-10	-1.20445	2.06004e-19	-2.1903e-10	-1.19847	3.99411e-19	-2.1903e-10	-1.20813
24319578	chr18:24319578:C:T	9.57328e-05	-2.1903e-10	-1.21187	2.03121e-19	-2.1903e-10	-1.21256	3.98633e-19	-2.1903e-10	-1.21009
24319618	chr18:24319618:T:C	2.57975e-05	-1.35726	-1.16589	5.17367e-20	-1.41964	-1.16055	1.50186e-19	-1.0245	-1.16176
24320201	chr18:24320201:A:T	0.000119072	-2.1903e-10	-0.993697	2.27356e-19	-2.1903e-10	-1.09985	5.15295e-19	-2.1903e-10	-0.953386
24320279	chr18:24320279:T:C	0.000103564	-2.1903e-10	-1.13324	2.26854e-19	-2.1903e-10	-1.10206	4.29055e-19	-2.1903e-10	-1.13654
24320451	chr18:24320451:G:C	0.000107766	-2.1903e-10	-1.09346	2.25436e-19	-2.1903e-10	-1.10832	4.55114e-19	-2.1903e-10	-1.07758
24320484	chr18:24320484:C:G	1.93545e-05	-1.59894	-1.21157	3.79069e-20	-1.6784	-1.21282	1.05858e-19	-1.32692	-1.20911
24320496	chr18:24320496:T:C	1.54408e-05	-1.89443	-1.14198	3.74125e-20	-1.79817	-1.10619	7.12096e-20	-1.78334	-1.14916
24320663	chr18:24320663:A:G	0.000102941	-2.1903e-10	-1.13927	2.14111e-19	-2.1903e-10	-1.15987	4.32431e-19	-2.1903e-10	-1.1287
24321163	chr18:24321163:T:C	2.45546e-05	-1.40041	-1.17211	4.93352e-20	-1.46054	-1.16719	1.41464e-19	-1.07808	-1.16799
24321339	chr18:24321339:T:C	0.000101026	-2.1903e-10	-1.15804	2.21885e-19	-2.1903e-10	-1.1242	4.1515e-19	-2.1903e-10	-1.16949
24321388	chr18:24321388:T:C	0.000100988	-2.1903e-10	-1.15843	2.10766e-19	-2.1903e-10	-1.17561	4.23747e-19	-2.1903e-10	-1.14899
24321597	chr18:24321597:A:G	0.00010604	-2.1903e-10	-1.10961	2.22125e-19	-2.1903e-10	-1.12312	4.47408e-19	-2.1903e-10	-1.09465
24321664	chr18:24321664:T:C	2.36289e-05	-1.42097	-1.18998	4.75683e-20	-1.47827	-1.18592	1.34758e-19	-1.10805	-1.1866
24321861	chr18:24321861:A:C	5.69518e-05	-0.825294	-0.905927	9.86591e-20	-1.0816	-0.85309	2.93159e-19	-0.584484	-0.932927
24321889	chr18:24321889:C:T	5.26523e-05	-1.80972	-2.58223e-10	1.0984e-19	-1.82734	-2.58223e-10	2.4783e-19	-1.68538	-2.58223e-10
24321951	chr18:24321951:T:C	2.17302e-05	-1.49239	-1.20233	3.44214e-20	-1.79555	-1.19213	2.38833e-19	-0.516695	-1.20567
24322078	chr18:24322078:C:A	9.70411e-05	-2.1903e-10	-1.19829	2.07401e-19	-2.1903e-10	-1.19171	4.03174e-19	-2.1903e-10	-1.19876
24322195	chr18:24322195:T:C	2.16962e-05	-1.51909	-1.1772	4.407e-20	-1.56871	-1.17187	1.19765e-19	-1.23948	-1.17311
24322411	chr18:24322411:G:A	0.000100438	-2.1903e-10	-1.16388	2.15301e-19	-2.1903e-10	-1.15432	4.15172e-19	-2.1903e-10	-1.16943
24322561	chr18:24322561:T:G	0.000105082	-2.1903e-10	-1.11868	2.20276e-19	-2.1903e-10	-1.13148	4.43059e-19	-2.1903e-10	-1.10442
24322577	chr18:24322577:T:G	2.60152e-05	-1.30685	-1.20789	6.73377e-20	-1.10613	-1.21051	8.34989e-20	-1.572	-1.20129
24322738	chr18:24322738:A:G	0.000118005	-2.1903e-10	-1.0027	2.44536e-19	-2.1903e-10	-1.027	4.95544e-19	-2.1903e-10	-0.99247
24322967	chr18:24322967:A:G	0.000105111	-2.1903e-10	-1.11841	2.33283e-19	-2.1903e-10	-1.07411	4.30295e-19	-2.1903e-10	-1.13366
24323221	chr18:24323221:G:A	0.000104939	-2.1903e-10	-1.12004	2.32871e-19	-2.1903e-10	-1.07588	4.29753e-19	-2.1903e-10	-1.13491
24323378	chr18:24323378:T:C	2.04426e-05	-1.56068	-1.19512	4.19877e-20	-1.59718	-1.19181	1.08125e-19	-1.32233	-1.19251
24324847	chr18:24324847:A:G	3.13582e-05	-1.17751	-1.15044	6.12928e-20	-1.26192	-1.14878	1.9038e-19	-0.806559	-1.14254
24324957	chr18:24324957:G:A	0.00010219	-2.1903e-10	-1.14659	2.10617e-19	-2.1903e-10	-1.17632	4.25178e-19	-2.1903e-10	-1.14562
24325040	chr18:24325040:T:G	5.83614e-05	-1.27276	-0.434016	1.21128e-19	-1.30113	-0.428386	4.3057e-19	-0.71902	-0.413997
24325387	chr18:24325387:A:G	1.80158e-05	-1.83507	-1.04711	3.52467e-20	-1.86898	-1.09501	9.58681e-20	-1.60717	-1.02799
24325592	chr18:24325592:C:T	6.2776e-05	-0.520826	-1.11303	9.01051e-20	-0.897018	-1.12837	5.46118e-19	0.204649	-1.09994
24325636	chr18:24325636:A:G	0.00026345	-2.1903e-10	-0.199562	5.24482e-19	-2.1903e-10	-0.263951	1.1271e-18	-2.1903e-10	-0.170725
24325761	chr18:24325761:G:A	0.000100369	-1.16458	-2.58223e-10	2.35432e-19	-1.06494	-2.58223e-10	4.40352e-19	-1.11055	-2.58223e-10
24325783	chr18:24325783:T:A	9.57574e-05	-2.1903e-10	-1.21161	2.03947e-19	-2.1903e-10	-1.2085	3.97791e-19	-2.1903e-10	-1.2122
24325890	chr18:24325890:T:A	0.000125974	-2.1903e-10	-0.937348	2.48144e-19	-2.1903e-10	-1.01235	5.39535e-19	-2.1903e-10	-0.907418
24326073	chr18:24326073:A:T	0.000119859	-2.1903e-10	-0.987106	2.40289e-19	-2.1903e-10	-1.04452	5.00992e-19	-2.1903e-10	-0.981536
24326177	chr18:24326177:A:T	0.000110682	-2.1903e-10	-1.06676	2.24762e-19	-2.1903e-10	-1.11132	4.63401e-19	-2.1903e-10	-1.05953
24326180	chr18:24326180:A:G	9.63894e-05	-2.1903e-10	-1.20503	2.04455e-19	-2.1903e-10	-1.20602	4.00906e-19	-2.1903e-10	-1.2044
24326252	chr18:24326252:A:G	2.91921e-05	-1.23275	-1.16678	1.1005e-19	-0.731262	-1.09417	8.66153e-20	-1.54608	-1.19057
24326496	chr18:24326496:T:C	1.57569e-05	-1.88226	-1.13389	3.74476e-20	-1.74742	-1.15599	7.47362e-20	-1.76197	-1.12219
24326559	chr18:24326559:C:A	0.000143564	-2.1903e-10	-0.806647	2.84477e-19	-2.1903e-10	-0.875711	6.02917e-19	-2.1903e-10	-0.796347
24326636	chr18:24326636:T:A	1.48245e-05	-1.86827	-1.20887	3.24258e-20	-1.83542	-1.21198	6.03802e-20	-1.88924	-1.20823
24326639	chr18:24326639:G:T	0.000151387	-2.1903e-10	-0.753586	2.98506e-19	-2.1903e-10	-0.827572	6.35887e-19	-2.1903e-10	-0.743105
24326783	chr18:24326783:C:CT	0.000143564	-2.1903e-10	-0.806647	2.84477e-19	-2.1903e-10	-0.875711	6.02917e-19	-2.1903e-10	-0.796347
24326809	chr18:24326809:T:C	0.000143564	-2.1903e-10	-0.806647	2.84477e-19	-2.1903e-10	-0.875711	6.02917e-19	-2.1903e-10	-0.796347
24326821	chr18:24326821:A:G	0.000143564	-2.1903e-10	-0.806647	2.84477e-19	-2.1903e-10	-0.875711	6.02917e-19	-2.1903e-10	-0.796347
24326993	chr18:24326993:T:G	0.000133115	-2.1903e-10	-0.88221	3.03431e-19	-2.1903e-10	-0.811206	5.35579e-19	-2.1903e-10	-0.914778
24327079	chr18:24327079:T:C	2.14258e-05	-1.88913	-0.819702	4.60097e-20	-1.8633	-0.834209	1.20271e-19	-1.59089	-0.817493
24327259	chr18:24327259:C:T	9.58623e-05	-2.1903e-10	-1.21051	2.03108e-19	-2.1903e-10	-1.21262	3.99128e-19	-2.1903e-10	-1.20884
24327357	chr18:24327357:C:T	9.64884e-05	-2.1903e-10	-1.204	2.04519e-19	-2.1903e-10	-1.2057	4.02029e-19	-2.1903e-10	-1.2016
24327387	chr18:24327387:C:T	0.000132728	-2.1903e-10	-0.885128	3.03188e-19	-2.1903e-10	-0.812009	5.33905e-19	-2.1903e-10	-0.917909
24327468	chr18:24327468:A:G	0.000224816	-2.1903e-10	-0.358145	4.27719e-19	-2.1903e-10	-0.467895	9.53302e-19	-2.1903e-10	-0.338194
24327570	chr18:24327570:C:T	2.00246e-05	-1.88248	-0.89398	4.96918e-20	-1.78907	-0.83145	9.10708e-20	-1.77656	-0.909933
24327659	chr18:24327659:T:G	0.000107173	-2.1903e-10	-1.09898	2.32456e-19	-2.1903e-10	-1.07766	4.45147e-19	-2.1903e-10	-1.09972
24327718	chr18:24327718:T:A	1.502e-05	-1.85675	-1.20729	3.71065e-20	-1.70263	-1.20993	6.41349e-20	-1.8329	-1.20424
24328203	chr18:24328203:C:T	0.00010391	-2.1903e-10	-1.1299	2.11359e-19	-2.1903e-10	-1.1728	4.38436e-19	-2.1903e-10	-1.11491
24328376	chr18:24328376:A:T	0.000118845	0.217102	-1.21271	3.47854e-19	0.529073	-1.20365	7.10533e-19	0.578533	-1.21064
24328669	chr18:24328669:A:G	1.46956e-05	-1.88668	-1.1992	3.45321e-20	-1.78638	-1.19809	6.92381e-20	-1.76143	-1.19914
24328848	chr18:24328848:C:T	0.00012138	-2.1903e-10	-0.974501	2.56416e-19	-2.1903e-10	-0.979563	5.10094e-19	-2.1903e-10	-0.963531
24328851	chr18:24328851:T:A	0.000100731	-2.1903e-10	-1.16097	2.08612e-19	-2.1903e-10	-1.18589	4.21647e-19	-2.1903e-10	-1.15396
24329237	chr18:24329237:C:A	1.4872e-05	-1.88746	-1.18649	3.15639e-20	-1.89484	-1.17951	6.87093e-20	-1.78067	-1.18757
24329690	chr18:24329690:T:C	0.000792822	-2.1903e-10	0.902173	1.43364e-18	-2.1903e-10	0.741611	3.45266e-18	-2.1903e-10	0.948774
24329720	chr18:24329720:C:T	9.99195e-05	-2.1903e-10	-1.16906	2.0931e-19	-2.1903e-10	-1.18254	4.18391e-19	-2.1903e-10	-1.16171
24329812	chr18:24329812:A:C	0.000119021	-2.1903e-10	-0.994127	2.39142e-19	-2.1903e-10	-1.04931	4.99731e-19	-2.1903e-10	-0.984056
24329893	chr18:24329893:T:C	9.9182e-05	-2.1903e-10	-1.17647	2.08012e-19	-2.1903e-10	-1.18877	4.14904e-19	-2.1903e-10	-1.17008
24329997	chr18:24329997:T:C	9.91035e-05	-2.1903e-10	-1.17726	2.07879e-19	-2.1903e-10	-1.1894	4.14546e-19	-2.1903e-10	-1.17094
24330159	chr18:24330159:C:T	9.94479e-05	-2.1903e-10	-1.17379	2.06812e-19	-2.1903e-10	-1.19455	4.15723e-19	-2.1903e-10	-1.16811
24330745	chr18:24330745:T:A	0.000120504	-2.1903e-10	-0.981739	2.41596e-19	-2.1903e-10	-1.0391	5.06084e-19	-2.1903e-10	-0.971422
24330856	chr18:24330856:A:G	2.60501e-05	-1.73498	-0.778427	8.36241e-20	-1.5528	-0.547231	8.55117e-20	-1.88959	-0.859885
24331034	chr18:24331034:C:T	0.000106104	-2.1903e-10	-1.10901	2.22342e-19	-2.1903e-10	-1.12214	4.45329e-19	-2.1903e-10	-1.09931
24331045	chr18:24331045:G:A	9.75472e-05	-2.1903e-10	-1.19309	2.05299e-19	-2.1903e-10	-1.20189	4.07375e-19	-2.1903e-10	-1.18839
24331524	chr18:24331524:G:A	4.97234e-05	-1.86695	-2.58223e-10	1.03378e-19	-1.88797	-2.58223e-10	2.12296e-19	-1.84015	-2.58223e-10
24331551	chr18:24331551:C:T	9.59869e-05	-2.1903e-10	-1.20921	2.04926e-19	-2.1903e-10	-1.20371	3.98322e-19	-2.1903e-10	-1.21087
24331692	chr18:24331692:G:A	0.000125985	-2.1903e-10	-0.937261	2.77282e-19	-2.1903e-10	-0.901328	5.19244e-19	-2.1903e-10	-0.945752
24331695	chr18:24331695:G:A	1.54489e-05	-1.8899	-1.14599	3.18872e-20	-1.89487	-1.16929	7.04297e-20	-1.80651	-1.13701
24332106	chr18:24332106:T:G	0.000101521	-2.1903e-10	-1.15316	2.12145e-19	-2.1903e-10	-1.16909	4.25598e-19	-2.1903e-10	-1.14463
24332212	chr18:24332212:C:G	0.000100876	-2.1903e-10	-1.15953	2.11047e-19	-2.1903e-10	-1.17428	4.22704e-19	-2.1903e-10	-1.15145
24332232	chr18:24332232:G:T	0.000145074	-2.1903e-10	-0.796185	3.24113e-19	-2.1903e-10	-0.745271	5.8356e-19	-2.1903e-10	-0.828979
24332239	chr18:24332239:A:C	2.51386e-05	-1.88775	-0.661275	6.60486e-20	-1.89127	-0.4447	1.12949e-19	-1.73051	-0.740683
24332502	chr18:24332502:A:C	0.000104406	-2.1903e-10	-1.12513	2.17038e-19	-2.1903e-10	-1.14629	4.38457e-19	-2.1903e-10	-1.11486
24332586	chr18:24332586:A:G	9.80657e-05	-2.1903e-10	-1.18779	2.14133e-19	-2.1903e-10	-1.15976	4.04782e-19	-2.1903e-10	-1.19478
24333205	chr18:24333205:C:T	0.000118485	-2.1903e-10	-0.998643	2.6344e-19	-2.1903e-10	-0.952537	4.80685e-19	-2.1903e-10	-1.02291
24333240	chr18:24333240:C:G	3.34594e-05	-1.88333	-0.379761	5.99201e-20	-1.89341	-0.539943	1.63253e-19	-1.78425	-0.318579
24333869	chr18:24333869:T:G	9.80117e-05	-2.1903e-10	-1.18834	2.1252e-19	-2.1903e-10	-1.16733	4.05771e-19	-2.1903e-10	-1.19234
24334455	chr18:24334455:A:C	9.82485e-05	-2.1903e-10	-1.18593	2.0512e-19	-2.1903e-10	-1.20277	4.09959e-19	-2.1903e-10	-1.18207
24335733	chr18:24335733:A:T	0.000101615	-2.1903e-10	-1.15223	2.1169e-19	-2.1903e-10	-1.17124	4.24238e-19	-2.1903e-10	-1.14783
24335994	chr18:24335994:C:T	0.000195694	-2.1903e-10	-0.496876	3.56913e-19	-2.1903e-10	-0.648869	8.56825e-19	-2.1903e-10	-0.444892
24336115	chr18:24336115:G:T	0.000175393	-2.1903e-10	-0.606396	3.2728e-19	-2.1903e-10	-0.735544	7.60255e-19	-2.1903e-10	-0.564473
24336243	chr18:24336243:C:T	9.56401e-05	-2.1903e-10	-1.21283	2.03389e-19	-2.1903e-10	-1.21124	3.97623e-19	-2.1903e-10	-1.21262
24336371	chr18:24336371:T:G	9.59845e-05	-2.1903e-10	-1.20924	2.03071e-19	-2.1903e-10	-1.21281	3.99581e-19	-2.1903e-10	-1.20771
24336828	chr18:24336828:A:T	0.000207797	-2.1903e-10	-0.436864	3.82355e-19	-2.1903e-10	-0.580013	9.03489e-19	-2.1903e-10	-0.391862
24337155	chr18:24337155:A:G	9.56517e-05	-2.1903e-10	-1.21271	2.03986e-19	-2.1903e-10	-1.20831	3.98102e-19	-2.1903e-10	-1.21142
24337699	chr18:24337699:C:T	6.75637e-05	-1.56036	-2.58223e-10	1.66092e-19	-1.41382	-2.58223e-10	2.45504e-19	-1.69481	-2.58223e-10
24337870	chr18:24337870:C:T	0.000173037	-2.1903e-10	-0.619919	3.16177e-19	-2.1903e-10	-0.770061	7.54784e-19	-2.1903e-10	-0.571694
24338060	chr18:24338060:G:T	5.97704e-05	-1.55927	-0.123648	1.5229e-19	-1.24825	-0.25232	2.08149e-19	-1.75972	-0.100154
24338323	chr18:24338323:A:G	2.41657e-05	-1.81821	-0.770285	3.75333e-20	-1.89442	-1.00672	1.6514e-19	-1.4209	-0.670437
24338326	chr18:24338326:T:C	2.6052e-05	-1.80567	-0.70766	3.92846e-20	-1.88934	-0.966191	1.52978e-19	-1.56613	-0.601695
24338360	chr18:24338360:A:G	0.000157142	-1.663	0.946721	3.6661e-19	-1.36041	0.738349	5.75887e-19	-1.8249	0.982682
24338869	chr18:24338869:G:A	9.88845e-05	-2.1903e-10	-1.17947	2.12744e-19	-2.1903e-10	-1.16627	4.09901e-19	-2.1903e-10	-1.18221
24338890	chr18:24338890:T:G	0.000245224	-2.1903e-10	-0.271253	4.65501e-19	-2.1903e-10	-0.383249	1.047e-18	-2.1903e-10	-0.244445
24339129	chr18:24339129:G:A	9.56467e-05	-2.1903e-10	-1.21277	2.03276e-19	-2.1903e-10	-1.2118	3.97685e-19	-2.1903e-10	-1.21246
24339638	chr18:24339638:C:T	3.55511e-05	-1.32745	-0.875007	9.65434e-20	-1.06605	-0.890317	1.17779e-19	-1.56636	-0.862953
24339904	chr18:24339904:G:A	0.000124277	-0.950909	-2.58223e-10	2.71153e-19	-0.92368	-2.58223e-10	6.72383e-19	-0.687298	-2.58223e-10
24339933	chr18:24339933:C:T	9.63382e-05	-2.1903e-10	-1.20556	2.06866e-19	-2.1903e-10	-1.19429	3.9867e-19	-2.1903e-10	-1.20999
24340060	chr18:24340060:C:G	1.78273e-05	-1.73243	-1.16027	4.84646e-20	-1.50222	-1.14331	6.29808e-20	-1.89126	-1.16404
24340224	chr18:24340224:C:A	0.000101992	-1.46561	0.317082	2.32084e-19	-1.31238	0.233116	5.00537e-19	-1.32071	0.338264
24340454	chr18:24340454:G:A	3.10591e-05	-1.36785	-0.969687	7.71545e-20	-1.14601	-1.03454	1.07244e-19	-1.58702	-0.935995
24340484	chr18:24340484:G:A	5.20893e-05	-1.82047	-2.58223e-10	1.22943e-19	-1.71464	-2.58223e-10	2.06607e-19	-1.86731	-2.58223e-10
24340584	chr18:24340584:C:A	3.11729e-05	-1.41094	-0.922935	7.61589e-20	-1.19539	-0.998147	1.09532e-19	-1.62211	-0.879803
24341303	chr18:24341303:A:G	9.59859e-05	-2.1903e-10	-1.20922	2.0317e-19	-2.1903e-10	-1.21232	3.99826e-19	-2.1903e-10	-1.2071
24341306	chr18:24341306:C:T	0.000103165	-2.1903e-10	-1.1371	2.25489e-19	-2.1903e-10	-1.10809	4.21628e-19	-2.1903e-10	-1.154
24341451	chr18:24341451:CCT:C	4.01297e-05	-1.39105	-0.690258	1.02013e-19	-1.15686	-0.744409	1.39088e-19	-1.61203	-0.650986
24341539	chr18:24341539:A:G	0.000103952	-2.1903e-10	-1.1295	2.1775e-19	-2.1903e-10	-1.14302	4.31765e-19	-2.1903e-10	-1.13024
24341799	chr18:24341799:A:G	9.81856e-05	-2.1903e-10	-1.18657	2.04843e-19	-2.1903e-10	-1.20412	4.11356e-19	-2.1903e-10	-1.17867
24341933	chr18:24341933:G:A	0.000145931	-2.1903e-10	-0.79029	2.98024e-19	-2.1903e-10	-0.829187	6.21398e-19	-2.1903e-10	-0.766155
24342243	chr18:24342243:T:A	0.000141859	-2.1903e-10	-0.818594	2.89884e-19	-2.1903e-10	-0.856883	6.03636e-19	-2.1903e-10	-0.795155
24342491	chr18:24342491:T:C	9.59931e-05	-2.1903e-10	-1.20915	2.04967e-19	-2.1903e-10	-1.20351	3.98437e-19	-2.1903e-10	-1.21058
24342564	chr18:24342564:C:G	0.00016086	-2.1903e-10	-0.692894	3.20469e-19	-2.1903e-10	-0.756577	6.8136e-19	-2.1903e-10	-0.674035
24342772	chr18:24342772:C:T	6.97136e-05	-1.52903	-2.58223e-10	1.28959e-19	-1.66687	-2.58223e-10	3.45451e-19	-1.35328	-2.58223e-10
24344012	chr18:24344012:C:T	3.03194e-05	-1.30102	-1.06062	7.92762e-20	-1.0626	-1.09083	1.01129e-19	-1.53707	-1.04466
24344143	chr18:24344143:T:C	1.92284e-05	-1.60809	-1.20895	4.61847e-20	-1.51731	-1.17641	6.53567e-20	-1.80553	-1.21274
24344159	chr18:24344159:G:A	0.000178223	-2.1903e-10	-0.590393	3.58946e-19	-2.1903e-10	-0.643189	7.56804e-19	-2.1903e-10	-0.569021
24344224	chr18:24344224:C:T	9.8369e-05	-2.1903e-10	-1.1847	2.06836e-19	-2.1903e-10	-1.19443	4.11567e-19	-2.1903e-10	-1.17815
24344372	chr18:24344372:G:A	9.60474e-05	-2.1903e-10	-1.20858	2.05089e-19	-2.1903e-10	-1.20292	3.98621e-19	-2.1903e-10	-1.21011
24344694	chr18:24344694:T:A	1.61758e-05	-1.77944	-1.21047	4.56522e-20	-1.51483	-1.19048	6.24963e-20	-1.85063	-1.21239
24344739	chr18:24344739:G:A	1.44508e-05	-1.89453	-1.20814	3.11685e-20	-1.8795	-1.20745	6.25844e-20	-1.85296	-1.20865
24344809	chr18:24344809:TTTTTTG:T	0.000102632	-2.1903e-10	-1.14228	2.11022e-19	-2.1903e-10	-1.1744	4.30954e-19	-2.1903e-10	-1.13213
24345115	chr18:24345115:G:C	0.000108292	-2.1903e-10	-1.0886	2.20577e-19	-2.1903e-10	-1.13011	4.56472e-19	-2.1903e-10	-1.0746
24345327	chr18:24345327:G:GA	0.0001006	-2.1903e-10	-1.16227	2.1716e-19	-2.1903e-10	-1.14573	4.15688e-19	-2.1903e-10	-1.16819
24345392	chr18:24345392:A:G	0.000114687	-2.1903e-10	-1.03122	2.37221e-19	-2.1903e-10	-1.05737	4.85828e-19	-2.1903e-10	-1.01227
24345471	chr18:24345471:G:A	0.00010061	-2.1903e-10	-1.16217	2.17194e-19	-2.1903e-10	-1.14557	4.1572e-19	-2.1903e-10	-1.16811
24345515	chr18:24345515:G:A	3.41929e-05	-1.16368	-1.07773	8.93403e-20	-0.909474	-1.12443	1.12075e-19	-1.42745	-1.0515
24345645	chr18:24345645:T:C	3.12038e-05	-1.26594	-1.06695	9.64151e-20	-0.896778	-1.06092	9.78713e-20	-1.5455	-1.06897
24345646	chr18:24345646:G:A	9.67311e-05	-2.1903e-10	-1.20149	2.08108e-19	-2.1903e-10	-1.1883	4.00357e-19	-2.1903e-10	-1.20577
24345804	chr18:24345804:A:T	6.48755e-05	-1.60096	-2.58223e-10	1.82347e-19	-1.32045	-2.58223e-10	2.21884e-19	-1.79597	-2.58223e-10
24345848	chr18:24345848:A:G	5.88174e-05	-1.69899	-2.58223e-10	1.45187e-19	-1.54834	-2.58223e-10	2.58019e-19	-1.64509	-2.58223e-10
24345885	chr18:24345885:T:G	2.62675e-05	-1.83004	-0.675051	5.23742e-20	-1.86577	-0.702176	1.60167e-19	-1.43901	-0.682901
24346198	chr18:24346198:A:G	1.87561e-05	-1.77867	-1.06324	3.75799e-20	-1.77546	-1.12443	1.18608e-19	-1.39123	-1.03107
24346619	chr18:24346619:T:G	0.000100475	-2.1903e-10	-1.16352	2.08194e-19	-2.1903e-10	-1.18789	4.21925e-19	-2.1903e-10	-1.1533
24346646	chr18:24346646:T:C	9.57655e-05	-2.1903e-10	-1.21152	2.04385e-19	-2.1903e-10	-1.20635	3.97592e-19	-2.1903e-10	-1.2127
24346814	chr18:24346814:C:T	9.58343e-05	-2.1903e-10	-1.2108	2.04692e-19	-2.1903e-10	-1.20485	3.97706e-19	-2.1903e-10	-1.21241
24346956	chr18:24346956:C:T	9.564e-05	-2.1903e-10	-1.21284	2.03465e-19	-2.1903e-10	-1.21087	3.9781e-19	-2.1903e-10	-1.21215
24347074	chr18:24347074:ATGC:A	0.000122164	-2.1903e-10	-0.96806	2.44998e-19	-2.1903e-10	-1.02511	5.23705e-19	-2.1903e-10	-0.937198
24347136	chr18:24347136:C:G	9.85693e-05	-2.1903e-10	-1.18267	2.05248e-19	-2.1903e-10	-1.20214	4.13747e-19	-2.1903e-10	-1.17287
24347308	chr18:24347308:C:T	0.000158882	-2.1903e-10	-0.705264	3.14717e-19	-2.1903e-10	-0.774688	6.7997e-19	-2.1903e-10	-0.676077
24347530	chr18:24347530:G:C	0.000108777	-2.1903e-10	-1.08413	2.40163e-19	-2.1903e-10	-1.04504	4.42382e-19	-2.1903e-10	-1.10595
24347828	chr18:24347828:C:T	9.70158e-05	-1.19855	-2.58223e-10	2.952e-19	-0.838708	-2.58223e-10	3.01722e-19	-1.48862	-2.58223e-10
24348041	chr18:24348041:A:T	0.000689456	-2.1903e-10	0.762476	1.3272e-18	-2.1903e-10	0.664463	2.92277e-18	-2.1903e-10	0.782162
24348206	chr18:24348206:GATAAT:G	0.000692838	-2.1903e-10	0.767369	1.33366e-18	-2.1903e-10	0.669324	2.93699e-18	-2.1903e-10	0.787015
24348214	chr18:24348214:A:G	0.000199347	-2.1903e-10	-0.478377	3.99381e-19	-2.1903e-10	-0.536446	8.24148e-19	-2.1903e-10	-0.483776
24348295	chr18:24348295:TATA:T	5.96995e-05	-1.6841	-2.58223e-10	1.26522e-19	-1.68595	-2.58223e-10	2.42135e-19	-1.70863	-2.58223e-10
24348689	chr18:24348689:G:A	0.000191259	-2.1903e-10	-0.519798	4.04469e-19	-2.1903e-10	-0.523786	7.89306e-19	-2.1903e-10	-0.526972
24348956	chr18:24348956:G:A	0.000310626	-2.1903e-10	-0.0348372	6.10395e-19	-2.1903e-10	-0.112256	1.31918e-18	-2.1903e-10	-0.0133621
24349425	chr18:24349425:G:A	8.10414e-05	-1.37847	-2.58223e-10	1.39904e-19	-1.58541	-2.58223e-10	2.86225e-19	-1.54135	-2.58223e-10
24349432	chr18:24349432:C:T	2.37203e-05	-1.83073	-0.776372	4.31686e-20	-1.89333	-0.867923	2.29793e-19	-1.01006	-0.750887
24349447	chr18:24349447:A:T	0.000116078	-2.1903e-10	-1.01916	2.34192e-19	-2.1903e-10	-1.07022	4.92e-19	-2.1903e-10	-0.999648
24349459	chr18:24349459:T:C	7.45889e-05	-1.46143	-2.58223e-10	1.31009e-19	-1.6511	-2.58223e-10	2.67763e-19	-1.60803	-2.58223e-10
24349893	chr18:24349893:T:C	2.47992e-05	-1.40166	-1.16095	6.06975e-20	-1.27924	-1.14122	7.76303e-20	-1.67176	-1.1744
24350125	chr18:24350125:G:A	0.000121903	-2.1903e-10	-0.970197	2.71939e-19	-2.1903e-10	-0.920785	4.9544e-19	-2.1903e-10	-0.99268
24350154	chr18:24350154:T:C	3.05729e-05	-1.35492	-0.998392	7.67832e-20	-1.13375	-1.05163	1.06721e-19	-1.55752	-0.970387
24350380	chr18:24350380:T:C	2.03234e-05	-1.82747	-0.93418	4.7725e-20	-1.77634	-0.884572	7.75924e-20	-1.8923	-0.954358
24350496	chr18:24350496:T:C	0.00010896	-2.1903e-10	-1.08245	2.40517e-19	-2.1903e-10	-1.04357	4.43192e-19	-2.1903e-10	-1.10412
24350617	chr18:24350617:C:T	0.00010083	-1.15999	-2.58223e-10	2.18844e-19	-1.138	-2.58223e-10	4.21502e-19	-1.1543	-2.58223e-10
24350918	chr18:24350918:C:G	0.000148207	-2.1903e-10	-0.774818	3.00395e-19	-2.1903e-10	-0.821262	6.31529e-19	-2.1903e-10	-0.749983
24351744	chr18:24351744:C:T	2.24422e-05	-1.668	-0.994479	5.40373e-20	-1.62453	-0.91216	1.00978e-19	-1.55245	-1.03077
24351836	chr18:24351836:A:C	3.15954e-05	-1.23461	-1.0858	8.21069e-20	-0.987656	-1.13068	1.04721e-19	-1.48616	-1.06066
24352000	chr18:24352000:T:C	0.00021812	-2.1903e-10	-0.38838	4.96565e-19	-2.1903e-10	-0.318648	8.90501e-19	-2.1903e-10	-0.406341
24352036	chr18:24352036:G:A	9.8579e-05	-2.1903e-10	-1.18257	2.05913e-19	-2.1903e-10	-1.19891	4.13329e-19	-2.1903e-10	-1.17388
24352265	chr18:24352265:G:A	0.000111834	-2.1903e-10	-1.05641	2.47627e-19	-2.1903e-10	-1.01444	4.53846e-19	-2.1903e-10	-1.08037
24352349	chr18:24352349:T:A	2.04953e-05	-1.89441	-0.858816	4.64423e-20	-1.884	-0.804147	8.51563e-20	-1.86174	-0.891901
24352451	chr18:24352451:G:A	0.000105794	-2.1903e-10	-1.11193	2.26756e-19	-2.1903e-10	-1.10249	4.36851e-19	-2.1903e-10	-1.11853
24352537	chr18:24352537:C:A	2.50159e-05	-1.58153	-0.97238	6.53297e-20	-1.51373	-0.833187	1.10328e-19	-1.46826	-1.02641
24352552	chr18:24352552:C:T	2.73356e-05	-1.65767	-0.807565	6.31738e-20	-1.63001	-0.750457	1.25785e-19	-1.52135	-0.842204
24352557	chr18:24352557:A:G	2.32048e-05	-1.6476	-0.981468	5.57702e-20	-1.60391	-0.901213	1.04057e-19	-1.53534	-1.01785
24352584	chr18:24352584:C:T	0.000107427	-2.1903e-10	-1.09661	2.27573e-19	-2.1903e-10	-1.09889	4.50027e-19	-2.1903e-10	-1.08882
24352754	chr18:24352754:T:C	0.000101721	-2.1903e-10	-1.15119	2.17557e-19	-2.1903e-10	-1.1439	4.2075e-19	-2.1903e-10	-1.15609
24352882	chr18:24352882:G:T	0.000133398	-2.1903e-10	-0.880092	2.67676e-19	-2.1903e-10	-0.936586	5.68656e-19	-2.1903e-10	-0.85485
24353043	chr18:24353043:C:A	0.000197476	-2.1903e-10	-0.48781	3.71207e-19	-2.1903e-10	-0.609601	8.53276e-19	-2.1903e-10	-0.449042
24353070	chr18:24353070:A:G	9.65718e-05	-2.1903e-10	-1.20314	2.06579e-19	-2.1903e-10	-1.19568	4.00651e-19	-2.1903e-10	-1.20504
24353134	chr18:24353134:T:C	0.000102269	-2.1903e-10	-1.14582	2.10969e-19	-2.1903e-10	-1.17465	4.30179e-19	-2.1903e-10	-1.13393
24353149	chr18:24353149:G:A	5.21797e-05	-0.830142	-0.988591	1.83878e-19	-0.265943	-1.04615	1.49736e-19	-1.21931	-0.969944
24353235	chr18:24353235:A:G	4.90553e-05	-0.885409	-0.995069	1.70486e-19	-0.335826	-1.05188	1.42337e-19	-1.26351	-0.976421
24353238	chr18:24353238:C:T	0.000133728	-2.1903e-10	-0.877615	2.69751e-19	-2.1903e-10	-0.928861	5.69713e-19	-2.1903e-10	-0.852994
24353293	chr18:24353293:C:T	3.27154e-05	-1.19579	-1.08979	8.49239e-20	-0.950838	-1.13377	1.07825e-19	-1.4534	-1.06422
24353327	chr18:24353327:T:A	0.000100197	-2.1903e-10	-1.16629	2.07828e-19	-2.1903e-10	-1.18965	4.20663e-19	-2.1903e-10	-1.15629
24353618	chr18:24353618:T:C	1.67351e-05	-1.74592	-1.20999	3.5582e-20	-1.75276	-1.20176	1.10111e-19	-1.28439	-1.21224
24353632	chr18:24353632:A:G	0.000862726	-2.1903e-10	0.986671	1.56226e-18	-2.1903e-10	0.827524	3.85588e-18	-2.1903e-10	1.05923
24354193	chr18:24354193:A:C	0.000101752	-2.1903e-10	-1.15089	2.09956e-19	-2.1903e-10	-1.17947	4.28314e-19	-2.1903e-10	-1.13827
24354557	chr18:24354557:G:A	5.0647e-05	-0.852554	-0.995992	1.78359e-19	-0.290238	-1.05232	1.45637e-19	-1.23945	-0.977565
24354592	chr18:24354592:T:C	1.61824e-05	-1.77667	-1.21283	3.41475e-20	-1.7857	-1.20997	1.03464e-19	-1.34681	-1.21209
24355016	chr18:24355016:C:T	9.91214e-05	-2.1903e-10	-1.17708	2.06523e-19	-2.1903e-10	-1.19595	4.15485e-19	-2.1903e-10	-1.16868
24355219	chr18:24355219:C:T	0.000112268	-2.1903e-10	-1.05254	2.4863e-19	-2.1903e-10	-1.0104	4.55466e-19	-2.1903e-10	-1.07681
24355261	chr18:24355261:T:C	3.17791e-05	-1.16112	-1.15349	8.94751e-20	-0.875735	-1.15667	1.01087e-19	-1.43276	-1.14938
24355326	chr18:24355326:AC:A	0.000103608	-2.1903e-10	-1.13281	2.1275e-19	-2.1903e-10	-1.16624	4.36851e-19	-2.1903e-10	-1.11853
24355433	chr18:24355433:G:A	0.000101432	-2.1903e-10	-1.15404	2.09393e-19	-2.1903e-10	-1.18215	4.26727e-19	-2.1903e-10	-1.14198
24355486	chr18:24355486:T:G	4.41095e-05	-0.961425	-1.02533	1.55142e-19	-0.403947	-1.07808	1.29175e-19	-1.32833	-1.00862
24355596	chr18:24355596:C:T	5.56214e-05	-1.75486	-2.58223e-10	1.06314e-19	-1.85996	-2.58223e-10	2.483e-19	-1.68349	-2.58223e-10
24355839	chr18:24355839:G:A	2.78155e-05	-1.88645	-0.561388	4.55023e-20	-1.89212	-0.81648	1.39088e-19	-1.78936	-0.473664
24355858	chr18:24355858:G:A	3.483e-05	-1.1728	-1.05014	9.0735e-20	-0.916611	-1.10181	1.14448e-19	-1.43604	-1.02196
24356283	chr18:24356283:T:G	0.000251493	-2.1903e-10	-0.246011	5.96576e-19	-2.1903e-10	-0.135155	9.85814e-19	-2.1903e-10	-0.304658
24356446	chr18:24356446:G:T	0.000104427	-2.1903e-10	-1.12493	2.15069e-19	-2.1903e-10	-1.15541	4.43082e-19	-2.1903e-10	-1.10437
24356617	chr18:24356617:T:G	9.80682e-05	-2.1903e-10	-1.18776	2.04879e-19	-2.1903e-10	-1.20394	4.10676e-19	-2.1903e-10	-1.18032
24357057	chr18:24357057:T:C	2.18763e-05	-1.65487	-1.03315	5.31337e-20	-1.62852	-0.925033	1.10907e-19	-1.41775	-1.07168
24357093	chr18:24357093:A:G	0.00011034	-2.1903e-10	-1.06986	2.43855e-19	-2.1903e-10	-1.02979	4.48336e-19	-2.1903e-10	-1.09258
24357131	chr18:24357131:A:T	0.000133392	-2.1903e-10	-0.880136	2.89257e-19	-2.1903e-10	-0.859045	5.49213e-19	-2.1903e-10	-0.889639
24357543	chr18:24357543:C:T	1.93006e-05	-1.80082	-1.01247	4.16204e-20	-1.81353	-0.984243	9.47665e-20	-1.62129	-1.02542
24358257	chr18:24358257:C:T	1.88179e-05	-1.88278	-0.955834	4.27653e-20	-1.81305	-0.957589	9.33248e-20	-1.68981	-0.972227
24358434	chr18:24358434:G:A	0.000234646	-2.1903e-10	-0.315346	4.63367e-19	-2.1903e-10	-0.387842	9.72178e-19	-2.1903e-10	-0.318587
24358449	chr18:24358449:G:A	5.66354e-05	-1.14181	-0.594977	1.41101e-19	-0.773862	-0.803023	2.2465e-19	-1.29755	-0.486034
24358688	chr18:24358688:G:A	0.000100035	-2.1903e-10	-1.1679	2.07444e-19	-2.1903e-10	-1.1915	4.20004e-19	-2.1903e-10	-1.15786
24358689	chr18:24358689:T:TGA	0.000111764	-2.1903e-10	-1.05704	2.4753e-19	-2.1903e-10	-1.01483	4.53587e-19	-2.1903e-10	-1.08094
24358714	chr18:24358714:C:T	3.79168e-05	-1.20586	-0.932169	9.83765e-20	-0.944894	-0.992666	1.25307e-19	-1.46658	-0.900785
24359173	chr18:24359173:G:A	2.24996e-05	-1.85126	-0.808673	5.32239e-20	-1.7396	-0.812253	9.99915e-20	-1.76323	-0.829815
24359208	chr18:24359208:A:T	2.33835e-05	-1.84153	-0.779868	5.5846e-20	-1.72054	-0.783224	1.01387e-19	-1.77725	-0.801928
24359384	chr18:24359384:G:A	0.000130277	-2.1903e-10	-0.903763	2.66e-19	-2.1903e-10	-0.942866	5.52923e-19	-2.1903e-10	-0.882908
24359425	chr18:24359425:G:A	1.53096e-05	-1.85677	-1.18818	3.46168e-20	-1.7771	-1.20493	7.05816e-20	-1.7676	-1.17375
24359528	chr18:24359528:C:T	0.000100169	-2.1903e-10	-1.16657	2.08205e-19	-2.1903e-10	-1.18784	4.20795e-19	-2.1903e-10	-1.15598
24359552	chr18:24359552:G:A	6.06502e-05	-1.6683	-2.58223e-10	1.54062e-19	-1.48901	-2.58223e-10	2.56316e-19	-1.65172	-2.58223e-10
24359604	chr18:24359604:A:G	2.62463e-05	-1.846	-0.659898	6.25656e-20	-1.73293	-0.657216	1.13952e-19	-1.77309	-0.689256
24360117	chr18:24360117:C:T	9.93183e-05	-2.1903e-10	-1.1751	2.15476e-19	-2.1903e-10	-1.15351	4.08463e-19	-2.1903e-10	-1.18572
24360261	chr18:24360261:G:A	9.64751e-05	-2.1903e-10	-1.20414	2.03632e-19	-2.1903e-10	-1.21005	4.01496e-19	-2.1903e-10	-1.20293
24360324	chr18:24360324:A:C	2.8764e-05	-1.22189	-1.19241	8.02174e-20	-0.96634	-1.17528	9.5269e-20	-1.44171	-1.19971
24360610	chr18:24360610:C:T	0.000133369	-2.1903e-10	-0.880303	2.72333e-19	-2.1903e-10	-0.919337	5.66258e-19	-2.1903e-10	-0.859075
24360625	chr18:24360625:T:C	2.45104e-05	-1.48027	-1.09406	4.62015e-20	-1.61709	-1.07626	1.23407e-19	-1.27467	-1.10797
24360711	chr18:24360711:C:T	9.80538e-05	-2.1903e-10	-1.18791	2.09622e-19	-2.1903e-10	-1.18106	4.05386e-19	-2.1903e-10	-1.19329
24361189	chr18:24361189:C:G	9.67511e-05	-2.1903e-10	-1.20128	2.03526e-19	-2.1903e-10	-1.21057	4.04105e-19	-2.1903e-10	-1.19645
24361509	chr18:24361509:T:C	2.31084e-05	-1.85403	-0.779203	5.6372e-20	-1.72108	-0.773306	1.0499e-19	-1.73728	-0.806975
24361856	chr18:24361856:C:T	2.74686e-05	-1.8424	-0.61798	6.78932e-20	-1.69673	-0.611696	1.20754e-19	-1.75442	-0.649948
24362280	chr18:24362280:A:G	5.71529e-05	-1.7277	-2.58223e-10	1.20106e-19	-1.73799	-2.58223e-10	2.63009e-19	-1.62594	-2.58223e-10
24362499	chr18:24362499:G:A	2.17688e-05	-1.74781	-0.945134	5.81636e-20	-1.51553	-0.947574	8.10609e-20	-1.84315	-0.959777
24362579	chr18:24362579:A:G	2.9425e-05	-1.8628	-0.52878	7.07731e-20	-1.73781	-0.529074	1.36994e-19	-1.71463	-0.563554
24362873	chr18:24362873:AC:A	0.000109295	-2.1903e-10	-1.07938	2.25488e-19	-2.1903e-10	-1.1081	4.59229e-19	-2.1903e-10	-1.06858
24362964	chr18:24362964:C:G	9.56482e-05	-2.1903e-10	-1.21275	2.03377e-19	-2.1903e-10	-1.2113	3.9754e-19	-2.1903e-10	-1.21283
24363017	chr18:24363017:G:A	2.0252e-05	-1.86677	-0.898402	3.89919e-20	-1.84665	-1.01636	9.7471e-20	-1.76515	-0.853418
24363318	chr18:24363318:G:A	0.000108872	-2.1903e-10	-1.08326	2.25397e-19	-2.1903e-10	-1.1085	4.5916e-19	-2.1903e-10	-1.06873
24363500	chr18:24363500:A:G	4.02306e-05	-1.1003	-0.978501	1.45792e-19	-0.470176	-1.07401	1.23041e-19	-1.44571	-0.939904
24363532	chr18:24363532:T:C	4.49285e-05	-1.17049	-0.797861	1.61372e-19	-0.491943	-0.950709	1.42488e-19	-1.51027	-0.728603
24363600	chr18:24363600:C:T	0.000125436	-2.1903e-10	-0.941629	2.49103e-19	-2.1903e-10	-1.00849	5.33512e-19	-2.1903e-10	-0.918645
24363642	chr18:24363642:TTCTA:T	0.000158765	-2.1903e-10	-0.706003	3.11211e-19	-2.1903e-10	-0.785892	6.66067e-19	-2.1903e-10	-0.696735
24363805	chr18:24363805:C:A	8.23842e-05	-1.36203	-2.58223e-10	2.24003e-19	-1.1147	-2.58223e-10	3.74605e-19	-1.27225	-2.58223e-10
24363811	chr18:24363811:T:C	3.75611e-05	-1.16658	-0.980876	1.08118e-19	-0.865389	-0.977746	1.19019e-19	-1.43655	-0.98229
24363866	chr18:24363866:G:A	9.57436e-05	-2.1903e-10	-1.21175	2.03107e-19	-2.1903e-10	-1.21263	3.97973e-19	-2.1903e-10	-1.21174
24363889	chr18:24363889:T:C	9.91923e-05	-2.1903e-10	-1.17637	2.05922e-19	-2.1903e-10	-1.19886	4.1556e-19	-2.1903e-10	-1.1685
24363945	chr18:24363945:C:T	3.40121e-05	-1.24622	-1.00049	9.52672e-20	-0.970979	-0.998697	1.10017e-19	-1.49508	-1.00241
24364259	chr18:24364259:T:C	6.24587e-05	-1.09154	-0.547379	2.07931e-19	-0.477186	-0.711971	1.95416e-19	-1.43953	-0.483471
24364713	chr18:24364713:T:C	0.000214725	-2.1903e-10	-0.404067	4.00857e-19	-2.1903e-10	-0.532757	9.20069e-19	-2.1903e-10	-0.373678
24365028	chr18:24365028:A:C	0.000114924	-2.1903e-10	-1.02916	2.30508e-19	-2.1903e-10	-1.08608	4.8302e-19	-2.1903e-10	-1.01807
24365313	chr18:24365313:G:A	0.000389003	-2.1903e-10	0.190161	9.48517e-19	-2.1903e-10	0.328538	1.50548e-18	-2.1903e-10	0.11874
24365485	chr18:24365485:A:G	3.24502e-05	-1.21851	-1.07521	6.10559e-20	-1.25199	-1.16258	1.98568e-19	-0.880231	-1.02677
24365565	chr18:24365565:CAG:C	9.68608e-05	-2.1903e-10	-1.20015	2.06827e-19	-2.1903e-10	-1.19448	4.01484e-19	-2.1903e-10	-1.20296
24365585	chr18:24365585:A:G	0.00010525	-2.1903e-10	-1.11709	2.19009e-19	-2.1903e-10	-1.13725	4.43692e-19	-2.1903e-10	-1.10299
24366022	chr18:24366022:C:T	0.000101215	-2.1903e-10	-1.15618	2.16706e-19	-2.1903e-10	-1.14782	4.18649e-19	-2.1903e-10	-1.16109
24366023	chr18:24366023:C:A	0.000107986	-2.1903e-10	-1.09143	2.24051e-19	-2.1903e-10	-1.11449	4.56121e-19	-2.1903e-10	-1.07537
24366494	chr18:24366494:C:T	0.000358887	-2.1903e-10	0.109582	8.40183e-19	-2.1903e-10	0.207258	1.38587e-18	-2.1903e-10	0.035956
24366507	chr18:24366507:C:T	9.85095e-05	-2.1903e-10	-1.18327	2.13714e-19	-2.1903e-10	-1.16172	4.05239e-19	-2.1903e-10	-1.19365
24367170	chr18:24367170:G:C	0.00010433	-2.1903e-10	-1.12587	2.26263e-19	-2.1903e-10	-1.10467	4.2827e-19	-2.1903e-10	-1.13837
24367773	chr18:24367773:A:G	0.000134279	-2.1903e-10	-0.873503	2.67533e-19	-2.1903e-10	-0.937119	5.78137e-19	-2.1903e-10	-0.838315
24368175	chr18:24368175:T:C	9.61947e-05	-2.1903e-10	-1.20705	2.0735e-19	-2.1903e-10	-1.19195	3.98088e-19	-2.1903e-10	-1.21145
24368541	chr18:24368541:C:T	0.000120024	-2.1903e-10	-0.985733	2.51325e-19	-2.1903e-10	-0.999613	4.98974e-19	-2.1903e-10	-0.985572
24368712	chr18:24368712:A:C	9.56861e-05	-2.1903e-10	-1.21235	2.03458e-19	-2.1903e-10	-1.2109	3.98858e-19	-2.1903e-10	-1.20952
24369635	chr18:24369635:G:A	0.000798948	-2.1903e-10	0.90987	1.94332e-18	-2.1903e-10	1.04579	3.04927e-18	-2.1903e-10	0.824532
24369725	chr18:24369725:C:T	0.000112398	-2.1903e-10	-1.05138	2.26618e-19	-2.1903e-10	-1.1031	4.72537e-19	-2.1903e-10	-1.04001
24370303	chr18:24370303:C:G	0.000103572	-2.1903e-10	-1.13315	2.24198e-19	-2.1903e-10	-1.11383	4.27449e-19	-2.1903e-10	-1.14029
24370795	chr18:24370795:G:A	9.58683e-05	-2.1903e-10	-1.21045	2.03069e-19	-2.1903e-10	-1.21281	3.99756e-19	-2.1903e-10	-1.20727
24370956	chr18:24370956:A:G	9.6991e-05	-2.1903e-10	-1.19881	2.04087e-19	-2.1903e-10	-1.20782	4.04962e-19	-2.1903e-10	-1.19433
24371469	chr18:24371469:C:G	0.000168656	-2.1903e-10	-0.645567	3.35896e-19	-2.1903e-10	-0.70956	6.96448e-19	-2.1903e-10	-0.652133
24372105	chr18:24372105:T:G	0.000107232	-2.1903e-10	-1.09844	2.11947e-19	-2.1903e-10	-1.17003	4.64021e-19	-2.1903e-10	-1.0582
24372813	chr18:24372813:C:A	0.000698081	-2.1903e-10	0.774909	1.68768e-18	-2.1903e-10	0.904747	2.67648e-18	-2.1903e-10	0.694131
24372895	chr18:24372895:C:T	0.000157653	-2.1903e-10	-0.713029	3.20386e-19	-2.1903e-10	-0.756835	6.52749e-19	-2.1903e-10	-0.716934
24373471	chr18:24373471:C:T	9.60763e-05	-2.1903e-10	-1.20828	2.0308e-19	-2.1903e-10	-1.21276	4.01307e-19	-2.1903e-10	-1.2034
24373712	chr18:24373712:C:A	0.000782846	-2.1903e-10	0.889509	1.9068e-18	-2.1903e-10	1.02682	2.99036e-18	-2.1903e-10	0.805024
24373806	chr18:24373806:G:A	0.000100261	-2.1903e-10	-1.16565	2.07169e-19	-2.1903e-10	-1.19282	4.20379e-19	-2.1903e-10	-1.15697
24373977	chr18:24373977:T:C	9.75613e-05	-2.1903e-10	-1.19295	2.10808e-19	-2.1903e-10	-1.17541	4.02969e-19	-2.1903e-10	-1.19927
24374498	chr18:24374498:G:A	6.07866e-05	-1.66606	-2.58223e-10	1.88474e-19	-1.2874	-2.58223e-10	2.16824e-19	-1.81904	-2.58223e-10
24374690	chr18:24374690:C:A	4.33562e-05	-0.947086	-1.05689	1.09852e-19	-0.728439	-1.09878	1.43562e-19	-1.20527	-1.02609
24374788	chr18:24374788:C:T	0.000113958	-2.1903e-10	-1.0376	2.30517e-19	-2.1903e-10	-1.08604	4.77892e-19	-2.1903e-10	-1.02874
24374917	chr18:24374917:C:T	9.73519e-05	-2.1903e-10	-1.19509	2.04375e-19	-2.1903e-10	-1.20641	4.06613e-19	-2.1903e-10	-1.19026
24374988	chr18:24374988:G:A	0.00025777	-2.1903e-10	-0.22136	4.39551e-19	-2.1903e-10	-0.440607	1.15267e-18	-2.1903e-10	-0.148286
24375346	chr18:24375346:A:G	0.000811136	-2.1903e-10	0.92501	1.99811e-18	-2.1903e-10	1.0736	3.08981e-18	-2.1903e-10	0.837739
24375844	chr18:24375844:A:G	0.000119482	-2.1903e-10	-0.99026	2.51412e-19	-2.1903e-10	-0.999268	4.90372e-19	-2.1903e-10	-1.00296
24376038	chr18:24376038:T:C	0.000119358	-2.1903e-10	-0.991295	2.49106e-19	-2.1903e-10	-1.00848	4.95416e-19	-2.1903e-10	-0.992728
24376075	chr18:24376075:C:T	9.60235e-05	-2.1903e-10	-1.20883	2.03313e-19	-2.1903e-10	-1.21162	4.00137e-19	-2.1903e-10	-1.20632
24376082	chr18:24376082:C:CA	4.84184e-05	-1.89355	-2.58223e-10	1.03297e-19	-1.88875	-2.58223e-10	2.02271e-19	-1.88852	-2.58223e-10
24376154	chr18:24376154:G:T	9.7574e-05	-2.1903e-10	-1.19282	2.03065e-19	-2.1903e-10	-1.21284	4.1355e-19	-2.1903e-10	-1.17335
24376408	chr18:24376408:T:C	0.000943392	-2.1903e-10	1.07606	2.31718e-18	-2.1903e-10	1.22175	3.59208e-18	-2.1903e-10	0.988362
24376565	chr18:24376565:T:C	0.000117112	-2.1903e-10	-1.0103	2.41677e-19	-2.1903e-10	-1.03876	4.918e-19	-2.1903e-10	-1.00005
24376695	chr18:24376695:T:C	5.89993e-05	-1.6959	-2.58223e-10	1.21516e-19	-1.72632	-2.58223e-10	2.70003e-19	-1.59969	-2.58223e-10
24376705	chr18:24376705:C:T	2.31404e-05	-1.61406	-1.01779	4.59411e-20	-1.68392	-1.01508	1.10708e-19	-1.45984	-1.03139
24376730	chr18:24376730:A:T	0.000172549	-2.1903e-10	-0.622746	3.5408e-19	-2.1903e-10	-0.656839	7.34904e-19	-2.1903e-10	-0.598387
24376903	chr18:24376903:C:G	0.000105645	-2.1903e-10	-1.11334	2.19236e-19	-2.1903e-10	-1.13621	4.47351e-19	-2.1903e-10	-1.09478
24376965	chr18:24376965:C:T	0.000163738	-2.1903e-10	-0.675156	3.36501e-19	-2.1903e-10	-0.707761	6.9653e-19	-2.1903e-10	-0.652015
24377029	chr18:24377029:C:G	0.00014741	-0.780211	-2.58223e-10	2.53237e-19	-0.992035	-2.58223e-10	7.18578e-19	-0.620852	-2.58223e-10
24377135	chr18:24377135:C:T	0.000260185	-2.1903e-10	-0.212032	5.09132e-19	-2.1903e-10	-0.293655	1.08287e-18	-2.1903e-10	-0.210755
24377383	chr18:24377383:A:G	0.000118052	-2.1903e-10	-1.0023	2.49703e-19	-2.1903e-10	-1.00609	4.97494e-19	-2.1903e-10	-0.988543
24377961	chr18:24377961:T:C	9.60639e-05	-2.1903e-10	-1.20841	2.06983e-19	-2.1903e-10	-1.19372	3.98385e-19	-2.1903e-10	-1.21071
24378443	chr18:24378443:C:T	0.000101175	-2.1903e-10	-1.15657	2.18425e-19	-2.1903e-10	-1.13992	4.18823e-19	-2.1903e-10	-1.16068
24378981	chr18:24378981:G:A	0.000101723	-2.1903e-10	-1.15117	2.19705e-19	-2.1903e-10	-1.13408	4.20904e-19	-2.1903e-10	-1.15572
24379330	chr18:24379330:G:T	0.000107218	-2.1903e-10	-1.09856	2.52048e-19	-2.1903e-10	-0.996744	4.32482e-19	-2.1903e-10	-1.12858
24379559	chr18:24379559:G:A	0.000105507	-2.1903e-10	-1.11465	2.17103e-19	-2.1903e-10	-1.14599	4.43269e-19	-2.1903e-10	-1.10395
24379578	chr18:24379578:G:A	0.000133691	-2.1903e-10	-0.877897	2.63742e-19	-2.1903e-10	-0.951392	5.61566e-19	-2.1903e-10	-0.867397
24379645	chr18:24379645:A:C	0.000133341	-2.1903e-10	-0.880517	2.7504e-19	-2.1903e-10	-0.909446	5.53411e-19	-2.1903e-10	-0.882025
24379681	chr18:24379681:C:T	0.000158775	-2.1903e-10	-0.705939	3.12452e-19	-2.1903e-10	-0.78191	6.74341e-19	-2.1903e-10	-0.68439
24379865	chr18:24379865:C:T	0.000262912	-2.1903e-10	-0.201605	5.59926e-19	-2.1903e-10	-0.198557	1.05656e-18	-2.1903e-10	-0.235356
24379913	chr18:24379913:A:G	0.00010465	-2.1903e-10	-1.12281	2.15192e-19	-2.1903e-10	-1.15483	4.39542e-19	-2.1903e-10	-1.11239
24379921	chr18:24379921:C:A	9.74983e-05	-2.1903e-10	-1.19359	2.12301e-19	-2.1903e-10	-1.16836	4.03883e-19	-2.1903e-10	-1.197
24380451	chr18:24380451:C:T	0.00012913	-2.1903e-10	-0.912608	2.54576e-19	-2.1903e-10	-0.986762	5.45492e-19	-2.1903e-10	-0.896438
24380680	chr18:24380680:G:A	0.00155625	-2.1903e-10	1.57661	3.8786e-18	-2.1903e-10	1.73687	5.88035e-18	-2.1903e-10	1.48124
24381085	chr18:24381085:G:A	0.00010895	-2.1903e-10	-1.08254	2.25797e-19	-2.1903e-10	-1.10672	4.55205e-19	-2.1903e-10	-1.07738
24381571	chr18:24381571:A:G	7.34341e-05	-0.447143	-1.0299	3.12405e-19	0.21255	-0.994611	2.00513e-19	-0.85779	-1.03946
24381623	chr18:24381623:T:C	9.58297e-05	-2.1903e-10	-1.21085	2.04303e-19	-2.1903e-10	-1.20676	3.97877e-19	-2.1903e-10	-1.21198
24382138	chr18:24382138:T:C	0.000428378	0.28658	-2.58223e-10	1.52265e-18	0.801846	-2.58223e-10	1.23056e-18	-0.0829006	-2.58223e-10
24382157	chr18:24382157:T:C	0.000106947	-2.1903e-10	-1.10109	2.18574e-19	-2.1903e-10	-1.13924	4.49662e-19	-2.1903e-10	-1.08963
24382643	chr18:24382643:C:T	9.56718e-05	-2.1903e-10	-1.2125	2.03068e-19	-2.1903e-10	-1.21282	3.97914e-19	-2.1903e-10	-1.21189
24382745	chr18:24382745:G:A	0.000115263	-2.1903e-10	-1.02621	2.36607e-19	-2.1903e-10	-1.05996	4.85098e-19	-2.1903e-10	-1.01377
24383071	chr18:24383071:G:A	0.00010899	-2.1903e-10	-1.08217	2.2538e-19	-2.1903e-10	-1.10858	4.6167e-19	-2.1903e-10	-1.06328
24383147	chr18:24383147:GT:G	1.81351e-05	-1.69678	-1.1788	3.24288e-20	-1.83839	-1.20892	1.6297e-19	-0.940939	-1.16362
24383646	chr18:24383646:C:T	0.000104984	-2.1903e-10	-1.11961	2.17039e-19	-2.1903e-10	-1.14629	4.4496e-19	-2.1903e-10	-1.10014
24383655	chr18:24383655:G:A	9.69564e-05	-2.1903e-10	-1.19917	2.075e-19	-2.1903e-10	-1.19123	4.0181e-19	-2.1903e-10	-1.20215
24383710	chr18:24383710:T:C	0.000121432	-2.1903e-10	-0.974072	2.34552e-19	-2.1903e-10	-1.06868	5.28118e-19	-2.1903e-10	-0.928806
24383717	chr18:24383717:G:A	0.000133265	-2.1903e-10	-0.881089	2.5208e-19	-2.1903e-10	-0.996615	5.83243e-19	-2.1903e-10	-0.829522
24384065	chr18:24384065:G:A	6.14708e-05	-1.65486	-2.58223e-10	1.3828e-19	-1.59708	-2.58223e-10	2.76992e-19	-1.57414	-2.58223e-10
24384266	chr18:24384266:T:C	0.000155768	-2.1903e-10	-0.72506	3.64193e-19	-2.1903e-10	-0.628679	6.19158e-19	-2.1903e-10	-0.769766
24384324	chr18:24384324:G:A	0.000151568	-2.1903e-10	-0.75239	2.87717e-19	-2.1903e-10	-0.864383	6.67847e-19	-2.1903e-10	-0.694066
24384338	chr18:24384338:C:T	2.15312e-05	-1.66523	-1.0387	3.84499e-20	-1.85513	-1.02188	2.54924e-19	-0.622397	-1.03476
24384343	chr18:24384343:G:T	2.58802e-05	-1.58031	-0.939642	5.13326e-20	-1.71011	-0.877928	1.3383e-19	-1.33157	-0.96998
24384612	chr18:24384612:G:T	9.72505e-05	-2.1903e-10	-1.19614	2.04171e-19	-2.1903e-10	-1.20741	4.05334e-19	-2.1903e-10	-1.19341
24384909	chr18:24384909:T:C	0.000119962	-2.1903e-10	-0.986249	2.46553e-19	-2.1903e-10	-1.01879	5.02143e-19	-2.1903e-10	-0.979242
24384917	chr18:24384917:C:T	9.82851e-05	-2.1903e-10	-1.18555	2.03819e-19	-2.1903e-10	-1.20913	4.16021e-19	-2.1903e-10	-1.16739
24384950	chr18:24384950:G:T	0.000101032	-2.1903e-10	-1.15799	2.19543e-19	-2.1903e-10	-1.13481	4.15658e-19	-2.1903e-10	-1.16826
24385041	chr18:24385041:G:A	8.17652e-05	-0.178679	-1.1909	1.54984e-19	-0.303603	-1.17944	4.73086e-19	0.154863	-1.19371
24385047	chr18:24385047:C:T	4.74e-05	-0.718118	-1.19669	8.33075e-20	-0.911838	-1.19198	2.67505e-19	-0.411225	-1.19776
24385100	chr18:24385100:G:A	0.00129877	0.518911	0.876837	1.42356e-18	0.191282	0.543271	1.8204e-17	1.62992	0.981352
24385105	chr18:24385105:C:T	0.00013297	-2.1903e-10	-0.883304	2.64914e-19	-2.1903e-10	-0.946958	5.62645e-19	-2.1903e-10	-0.865478
24385131	chr18:24385131:T:C	0.000179053	-0.379239	-0.206507	5.40209e-19	0.0308138	-0.26522	4.11427e-19	-0.989163	-0.189331
24385145	chr18:24385145:A:G	0.000102735	-2.1903e-10	-1.14127	2.20159e-19	-2.1903e-10	-1.13201	4.23384e-19	-2.1903e-10	-1.14985
24385190	chr18:24385190:A:G	0.00017	-2.1903e-10	-0.637629	3.56466e-19	-2.1903e-10	-0.650122	6.96908e-19	-2.1903e-10	-0.651472
24385197	chr18:24385197:G:A	0.000112458	-0.0319456	-1.0189	4.47162e-19	0.607217	-1.03066	2.85001e-19	-0.524004	-1.02163
24386172	chr18:24386172:G:T	0.000102311	-2.1903e-10	-1.14541	2.11241e-19	-2.1903e-10	-1.17336	4.28793e-19	-2.1903e-10	-1.13715
24386368	chr18:24386368:C:T	2.94108e-05	-1.28958	-1.10248	5.08552e-20	-1.44822	-1.14916	1.12527e-19	-1.39707	-1.07786
24386404	chr18:24386404:C:T	3.03433e-05	-1.25728	-1.10357	5.22577e-20	-1.42084	-1.14934	1.15578e-19	-1.36886	-1.07932
24386451	chr18:24386451:G:A	1.73356e-05	-1.82435	-1.09631	3.45121e-20	-1.83401	-1.15104	1.07654e-19	-1.44456	-1.07464
24386503	chr18:24386503:T:C	0.00199169	-2.1903e-10	1.82331	4.64591e-18	-2.1903e-10	1.91738	8.32064e-18	-2.1903e-10	1.82837
24386573	chr18:24386573:C:T	0.000184723	-2.1903e-10	-0.554566	3.66957e-19	-2.1903e-10	-0.621117	7.94432e-19	-2.1903e-10	-0.520499
24387280	chr18:24387280:C:G	1.73771e-05	-1.70626	-1.21201	5.75209e-20	-1.27271	-1.2015	6.32543e-20	-1.84378	-1.20718
24388153	chr18:24388153:C:T	9.79355e-05	-2.1903e-10	-1.18912	2.04776e-19	-2.1903e-10	-1.20445	4.08401e-19	-2.1903e-10	-1.18588
24388460	chr18:24388460:AAC:A	0.000254317	0.945659	-1.1805	8.91719e-19	1.42985	-1.16306	5.47627e-19	0.296541	-1.18907
24388475	chr18:24388475:CTAA:C	0.000113956	-2.1903e-10	-1.03761	2.44043e-19	-2.1903e-10	-1.02902	4.68492e-19	-2.1903e-10	-1.04861
24388934	chr18:24388934:T:C	0.000118633	-2.1903e-10	-0.997388	2.43661e-19	-2.1903e-10	-1.03058	5.00325e-19	-2.1903e-10	-0.982868
24389507	chr18:24389507:A:G	0.000159599	-2.1903e-10	-0.70076	3.75933e-19	-2.1903e-10	-0.596951	6.35982e-19	-2.1903e-10	-0.742955
24389704	chr18:24389704:G:T	2.18875e-05	-1.88607	-0.801443	4.13075e-20	-1.89223	-0.913087	9.60626e-20	-1.87303	-0.760096
24389716	chr18:24389716:A:G	0.00024279	-2.1903e-10	-0.281227	4.70412e-19	-2.1903e-10	-0.372754	1.03743e-18	-2.1903e-10	-0.253622
24390071	chr18:24390071:T:C	9.88571e-05	-2.1903e-10	-1.17975	2.08746e-19	-2.1903e-10	-1.18525	4.13901e-19	-2.1903e-10	-1.1725
24390091	chr18:24390091:A:T	2.12015e-05	-1.87498	-0.844373	4.01228e-20	-1.88545	-0.948971	9.07405e-20	-1.88534	-0.804777
24390489	chr18:24390489:C:T	0.000276823	0.0582161	-0.208265	7.6068e-19	0.459386	-0.351536	7.05284e-19	-0.49217	-0.147355
24390532	chr18:24390532:T:G	0.000170495	-2.1903e-10	-0.634721	3.86173e-19	-2.1903e-10	-0.570076	6.80763e-19	-2.1903e-10	-0.674912
24390603	chr18:24390603:G:A	1.9026e-05	-1.74193	-1.08569	5.05662e-20	-1.58758	-1.01549	6.92794e-20	-1.84734	-1.11263
24390688	chr18:24390688:C:G	7.84892e-05	-1.41046	-2.58223e-10	1.59106e-19	-1.45679	-2.58223e-10	4.02592e-19	-1.2002	-2.58223e-10
24390981	chr18:24390981:T:C	0.00028548	-2.1903e-10	-0.119255	5.48033e-19	-2.1903e-10	-0.220027	1.23138e-18	-2.1903e-10	-0.0822342
24391105	chr18:24391105:C:T	0.000366052	0.791504	-0.662154	9.99965e-19	1.07318	-0.691819	2.00264e-18	1.07578	-0.671688
24391274	chr18:24391274:G:A	6.13206e-05	-1.89329	0.235981	1.21306e-19	-1.87865	0.150607	2.75357e-19	-1.87753	0.297466
24391444	chr18:24391444:A:C	0.000114408	-2.1903e-10	-1.03366	2.341e-19	-2.1903e-10	-1.07061	4.814e-19	-2.1903e-10	-1.02143
24392255	chr18:24392255:G:C	0.000101315	-2.1903e-10	-1.1552	2.09188e-19	-2.1903e-10	-1.18313	4.26718e-19	-2.1903e-10	-1.142
24392551	chr18:24392551:G:A	4.2718e-05	-0.992519	-1.02629	1.01843e-19	-0.92368	-0.979253	1.34854e-19	-1.25238	-1.04155
24392758	chr18:24392758:G:A	9.56789e-05	-2.1903e-10	-1.21243	2.04621e-19	-2.1903e-10	-1.2052	3.97559e-19	-2.1903e-10	-1.21278
24392917	chr18:24392917:C:T	9.94722e-05	-2.1903e-10	-1.17355	2.17537e-19	-2.1903e-10	-1.14399	4.09525e-19	-2.1903e-10	-1.18313
24392982	chr18:24392982:G:A	0.000170632	-2.1903e-10	-0.633919	3.6166e-19	-2.1903e-10	-0.635657	6.96841e-19	-2.1903e-10	-0.651568
24393149	chr18:24393149:C:A	0.000152287	-2.1903e-10	-0.747658	3.30978e-19	-2.1903e-10	-0.72431	6.27404e-19	-2.1903e-10	-0.756536
24393211	chr18:24393211:A:C	9.64716e-05	-2.1903e-10	-1.20418	2.04306e-19	-2.1903e-10	-1.20674	4.00982e-19	-2.1903e-10	-1.20421
24393385	chr18:24393385:A:C	6.22578e-05	-1.64214	-2.58223e-10	1.45871e-19	-1.54364	-2.58223e-10	2.39247e-19	-1.72063	-2.58223e-10
24393700	chr18:24393700:A:G	3.79137e-05	-1.07964	-1.05848	7.90994e-20	-1.025	-1.13065	1.88486e-19	-0.927993	-1.03111
24393758	chr18:24393758:A:G	6.11633e-05	-1.65988	-2.58223e-10	1.39683e-19	-1.58698	-2.58223e-10	2.36117e-19	-1.7338	-2.58223e-10
24394099	chr18:24394099:G:A	9.57191e-05	-2.1903e-10	-1.21201	2.03443e-19	-2.1903e-10	-1.21097	3.98243e-19	-2.1903e-10	-1.21106
24394329	chr18:24394329:T:C	0.000116406	-2.1903e-10	-1.01634	2.41813e-19	-2.1903e-10	-1.0382	4.89201e-19	-2.1903e-10	-1.00535
24395013	chr18:24395013:G:A	9.87617e-05	-2.1903e-10	-1.18072	2.07344e-19	-2.1903e-10	-1.19198	4.14299e-19	-2.1903e-10	-1.17154
24395101	chr18:24395101:A:C	2.17617e-05	-1.64121	-1.05206	5.66803e-20	-1.467	-1.02193	8.02786e-20	-1.74919	-1.06343
24395198	chr18:24395198:T:C	9.7916e-05	-2.1903e-10	-1.18932	2.0592e-19	-2.1903e-10	-1.19887	4.10849e-19	-2.1903e-10	-1.1799
24395212	chr18:24395212:T:C	9.64747e-05	-2.1903e-10	-1.20415	2.04318e-19	-2.1903e-10	-1.20669	4.00986e-19	-2.1903e-10	-1.2042
24395640	chr18:24395640:G:A	4.69607e-05	-1.56733	-0.356785	1.08977e-19	-1.49659	-0.33864	1.58624e-19	-1.77242	-0.359173
24395696	chr18:24395696:C:T	0.000128958	-2.1903e-10	-0.913941	2.8325e-19	-2.1903e-10	-0.88003	5.33165e-19	-2.1903e-10	-0.919296
24396242	chr18:24396242:GAC:G	0.000137175	-2.1903e-10	-0.852169	2.7177e-19	-2.1903e-10	-0.921406	5.7835e-19	-2.1903e-10	-0.837946
24396315	chr18:24396315:A:T	9.78853e-05	-2.1903e-10	-1.18963	2.10297e-19	-2.1903e-10	-1.17784	4.04628e-19	-2.1903e-10	-1.19516
24396318	chr18:24396318:GAGA:G	9.98006e-05	-2.1903e-10	-1.17025	2.0933e-19	-2.1903e-10	-1.18245	4.17802e-19	-2.1903e-10	-1.16312
24396474	chr18:24396474:C:A	0.000129401	-2.1903e-10	-0.910508	2.53187e-19	-2.1903e-10	-0.992234	5.45808e-19	-2.1903e-10	-0.895858
24396529	chr18:24396529:T:C	0.000138985	-2.1903e-10	-0.83906	2.75123e-19	-2.1903e-10	-0.909142	5.85994e-19	-2.1903e-10	-0.824816
24396551	chr18:24396551:T:C	0.000150149	-2.1903e-10	-0.761796	2.91458e-19	-2.1903e-10	-0.851467	6.38933e-19	-2.1903e-10	-0.738326
24397173	chr18:24397173:A:G	0.00215095	-2.1903e-10	1.90024	4.93684e-18	-2.1903e-10	1.97812	9.0481e-18	-2.1903e-10	1.91218
24397540	chr18:24397540:G:A	7.52088e-05	-1.45316	-2.58223e-10	1.88171e-19	-1.28901	-2.58223e-10	2.99011e-19	-1.49764	-2.58223e-10
24397549	chr18:24397549:AC:A	9.57178e-05	-2.1903e-10	-1.21202	2.03433e-19	-2.1903e-10	-1.21102	3.98231e-19	-2.1903e-10	-1.21109
24397606	chr18:24397606:G:A	0.000108938	-2.1903e-10	-1.08265	2.36506e-19	-2.1903e-10	-1.06039	4.49226e-19	-2.1903e-10	-1.0906
24398302	chr18:24398302:AC:A	0.00010833	-2.1903e-10	-1.08824	2.26455e-19	-2.1903e-10	-1.10382	4.57621e-19	-2.1903e-10	-1.07208
24398314	chr18:24398314:A:G	1.54114e-05	-1.82901	-1.20931	3.27355e-20	-1.82908	-1.20882	6.8755e-20	-1.75732	-1.21026
24398390	chr18:24398390:GA:G	0.000138266	-2.1903e-10	-0.844249	3.36968e-19	-2.1903e-10	-0.706373	5.54826e-19	-2.1903e-10	-0.879471
24398427	chr18:24398427:C:G	2.90065e-05	-1.88519	-0.520714	7.77684e-20	-1.89076	-0.281864	1.17879e-19	-1.83511	-0.593349
24398539	chr18:24398539:C:T	3.88875e-05	-1.46315	-0.649606	1.22854e-19	-1.28263	-0.432736	1.21647e-19	-1.6901	-0.706895
24398723	chr18:24398723:A:G	2.89802e-05	-1.87977	-0.527043	7.7756e-20	-1.88781	-0.28498	1.1926e-19	-1.81644	-0.600379
24398796	chr18:24398796:G:A	8.9936e-05	-1.12865	-0.145678	2.65273e-19	-0.705537	-0.240065	2.75114e-19	-1.4858	-0.0951374
24399398	chr18:24399398:CTT:C	9.63204e-05	-2.1903e-10	-1.20575	2.03112e-19	-2.1903e-10	-1.21261	4.01154e-19	-2.1903e-10	-1.20378
24399563	chr18:24399563:C:T	0.000183203	-2.1903e-10	-0.562834	3.70359e-19	-2.1903e-10	-0.61189	7.80961e-19	-2.1903e-10	-0.537601
24399693	chr18:24399693:C:T	1.71574e-05	-1.71824	-1.21276	3.76894e-20	-1.69527	-1.20172	7.78067e-20	-1.63301	-1.21089
24400004	chr18:24400004:A:T	6.51984e-05	-1.59599	-2.58223e-10	1.49049e-19	-1.52209	-2.58223e-10	2.45713e-19	-1.69396	-2.58223e-10
24400515	chr18:24400515:A:C	2.4777e-05	-1.35589	-1.20762	6.64329e-20	-1.11736	-1.21281	9.00798e-20	-1.4929	-1.20453
24400868	chr18:24400868:TC:T	0.00013826	-2.1903e-10	-0.844288	3.32976e-19	-2.1903e-10	-0.718291	5.58799e-19	-2.1903e-10	-0.872336
24400999	chr18:24400999:T:A	1.68713e-05	-1.75657	-1.19124	3.51715e-20	-1.77007	-1.19605	7.71393e-20	-1.6629	-1.18961
24401060	chr18:24401060:G:A	1.73284e-05	-1.72655	-1.19453	3.60839e-20	-1.74158	-1.19894	7.99009e-20	-1.62431	-1.19303
24401209	chr18:24401209:G:A	1.59512e-05	-1.83154	-1.17235	3.08632e-20	-1.89496	-1.20183	1.25679e-19	-1.20392	-1.16048
24401402	chr18:24401402:C:T	9.33335e-05	-1.23725	-2.58223e-10	1.81461e-19	-1.32532	-2.58223e-10	4.94924e-19	-0.993722	-2.58223e-10
24401694	chr18:24401694:G:A	9.78731e-05	-2.1903e-10	-1.18975	2.10335e-19	-2.1903e-10	-1.17766	4.04556e-19	-2.1903e-10	-1.19534
24401838	chr18:24401838:C:A	0.000101067	-2.1903e-10	-1.15764	2.11174e-19	-2.1903e-10	-1.17368	4.25017e-19	-2.1903e-10	-1.146
24402349	chr18:24402349:T:C	2.29869e-05	-1.64061	-0.997887	6.00129e-20	-1.46721	-0.964593	8.49156e-20	-1.74589	-1.01058
24402496	chr18:24402496:C:G	2.83803e-05	-1.89435	-0.533379	7.49448e-20	-1.895	-0.314608	1.14425e-19	-1.8637	-0.594508
24403298	chr18:24403298:C:T	0.000145542	-2.1903e-10	-0.792959	3.36248e-19	-2.1903e-10	-0.708513	5.94963e-19	-2.1903e-10	-0.809626
```
