## Supplementary material for "Characterization of shared and ancestry-specific signals driving complex traits using multi-ancestry fine-mapping": susiex_nc3.cs80.summary

```
# chr18:22641008-24403603
CS_ID	CS_LENGTH	CS_PURITY	MAX_PIP_SNP	BP	REF_ALLELE	ALT_ALLELE	REF_FRQ	BETA	SE	-LOG10P	MAX_PIP	POST-HOC_PROB_POP1	POST-HOC_PROB_POP2
1	3132	0	chr18:23455703:G:A	23455703	A,NA	G,NA	1,NA	-inf,NA	inf,NA	3.84656,NA	0.0205425	0.450366	0.371335
2	2	0.999241	chr18:23138854:T:A	23138854	A,A	T,T	1,1	-inf,-inf	inf,inf	8.35952,1.34978	0.540338	1	0.826102
3	1	1	chr18:23136841:C:T	23136841	T,T	C,C	1,1	inf,inf	inf,inf	8.85616,0.212951	0.985096	1	0.409445
```
