## Supplementary material for "Characterization of shared and ancestry-specific signals driving complex traits using multi-ancestry fine-mapping": susiex_nc1.cs80.cs

```
CS_ID	SNP	BP	REF_ALLELE	ALT_ALLELE	REF_FRQ	BETA	SE	-LOG10P	CS_PIP	OVRL_PIP
1	chr18:44437936:A:G	44437936	G,G	A,A	1,1	-inf,-inf	inf,inf	11.1604,1.86741	0.178906	0.178906
1	chr18:44450223:A:G	44450223	G,G	A,A	1,1	-inf,-inf	inf,inf	11.0384,1.78682	0.118097	0.118097
1	chr18:44449819:C:G	44449819	G,G	C,C	1,1	-inf,-inf	inf,inf	10.9398,1.8957	0.115627	0.115627
1	chr18:44461098:A:C	44461098	C,C	A,A	1,1	-inf,-inf	inf,inf	10.8958,1.75251	0.0810197	0.0810197
1	chr18:44455824:TG:T	44455824	T,T	TG,TG	1,1	-inf,-inf	inf,inf	10.8392,1.71241	0.0665287	0.0665287
1	chr18:44460149:C:T	44460149	T,T	C,C	1,1	-inf,-inf	inf,inf	10.8179,1.7141	0.0636658	0.0636658
1	chr18:44460413:GATAAAGAGATAGTTTTATAAA:G	44460413	G,G	GATAAAGAGATAGTTTTATAAA,GATAAAGAGATAGTTTTATAAA	1,1	-inf,-inf	inf,inf	10.7744,1.7011	0.0565023	0.0565023
1	chr18:44417582:G:T	44417582	T,T	G,G	1,1	-inf,-inf	inf,inf	11.258,0.773835	0.0343119	0.0343119
1	chr18:44424503:G:A	44424503	A,A	G,G	1,1	-inf,-inf	inf,inf	11.1986,0.826109	0.0326284	0.0326284
1	chr18:44416285:C:G	44416285	G,G	C,C	1,1	-inf,-inf	inf,inf	11.1639,0.87087	0.0324237	0.0324237
1	chr18:44424476:C:T	44424476	T,T	C,C	1,1	-inf,-inf	inf,inf	11.1889,0.796998	0.0305243	0.0305243
```
