## Supplementary material for "Characterization of shared and ancestry-specific signals driving complex traits using multi-ancestry fine-mapping": susiex_nc1.cs80.snp

```
BP	SNP	PIP(CS1)	LogBF(CS1,Pop1)	LogBF(CS1,Pop2)
44004918	chr18:44004918:G:C	1.93194e-11	-2.40682e-10	-0.22962
44004939	chr18:44004939:T:C	1.9269e-11	-2.40682e-10	-0.232232
44005222	chr18:44005222:G:C	8.6003e-12	-2.40682e-10	-1.03893
44005610	chr18:44005610:G:A	8.06534e-12	-2.40682e-10	-1.10315
44005755	chr18:44005755:A:G	6.76361e-11	-2.40682e-10	1.02341
44005821	chr18:44005821:G:A	1.4225e-11	-2.40682e-10	-0.53573
44005845	chr18:44005845:A:G	1.59515e-11	-2.40682e-10	-0.421176
44006070	chr18:44006070:C:A	1.11707e-11	-2.40682e-10	-0.777431
44006686	chr18:44006686:C:T	8.48567e-12	-2.40682e-10	-1.05235
44006872	chr18:44006872:T:A	8.43735e-12	-2.40682e-10	-1.05806
44006926	chr18:44006926:C:T	8.08929e-12	-2.40682e-10	-1.10019
44006992	chr18:44006992:G:T	3.86767e-11	0.464508	-2.02435e-10
44007259	chr18:44007259:A:G	4.6754e-12	-1.64842	-2.02435e-10
44007583	chr18:44007583:T:C	1.11664e-11	-2.40682e-10	-0.777822
44007701	chr18:44007701:C:T	1.80558e-11	-2.40682e-10	-0.297261
44008191	chr18:44008191:G:A	1.63936e-11	-2.40682e-10	-0.39384
44008898	chr18:44008898:T:TCA	1.69685e-12	-1.55908	-1.10287
44009128	chr18:44009128:CA:C	3.53528e-11	-2.40682e-10	0.374648
44009652	chr18:44009652:A:T	1.21007e-11	-2.40682e-10	-0.697467
44010442	chr18:44010442:T:G	4.34188e-12	-1.56434	-0.158077
44010570	chr18:44010570:A:G	1.07544e-11	-2.40682e-10	-0.815413
44010934	chr18:44010934:C:T	1.01448e-11	-2.40682e-10	-0.873772
44011072	chr18:44011072:A:G	8.06648e-12	-2.40682e-10	-1.10301
44011266	chr18:44011266:A:G	1.17653e-11	-2.40682e-10	-0.725572
44011616	chr18:44011616:A:G	8.58697e-12	-2.40682e-10	-1.04048
44012149	chr18:44012149:T:C	4.09821e-12	-1.78018	-2.02435e-10
44012270	chr18:44012270:G:A	1.59545e-11	-2.40682e-10	-0.420992
44012534	chr18:44012534:T:C	1.75954e-11	-2.40682e-10	-0.323093
44013175	chr18:44013175:C:CT	8.54121e-11	1.25676	-2.02435e-10
44013182	chr18:44013182:C:T	2.18546e-12	-1.53923	-0.869672
44014064	chr18:44014064:A:G	3.9008e-12	-0.726606	-1.10294
44014742	chr18:44014742:C:T	9.06948e-12	-2.40682e-10	-0.985814
44015187	chr18:44015187:A:G	2.01386e-11	0.376838	-0.564931
44015513	chr18:44015513:G:A	4.45417e-12	-0.783679	-0.913211
44016071	chr18:44016071:C:T	3.77279e-12	-0.759757	-1.10316
44016412	chr18:44016412:C:T	3.90505e-12	-0.725419	-1.10304
44017308	chr18:44017308:C:T	1.98112e-11	0.803817	-1.0083
44017423	chr18:44017423:T:C	1.85764e-11	-2.40682e-10	-0.268836
44017856	chr18:44017856:C:T	3.83632e-11	1.47228	-1.01591
44017888	chr18:44017888:G:A	1.86283e-11	0.504687	-0.770735
44017915	chr18:44017915:A:C	2.34336e-11	-2.40682e-10	-0.0365593
44018029	chr18:44018029:A:T	1.16053e-11	-2.40682e-10	-0.739272
44018259	chr18:44018259:T:A	2.78234e-12	-1.5929	-0.574534
44018454	chr18:44018454:G:A	8.43925e-12	-2.40682e-10	-1.05784
44018662	chr18:44018662:C:T	2.45045e-11	-2.40682e-10	0.00812564
44018676	chr18:44018676:T:A	8.3896e-12	-2.40682e-10	-1.06374
44018694	chr18:44018694:A:G	4.77294e-11	0.782344	-0.107527
44018722	chr18:44018722:G:C	8.38402e-12	-2.40682e-10	-1.0644
44019469	chr18:44019469:T:C	1.08618e-11	-2.40682e-10	-0.805475
44019622	chr18:44019622:T:C	8.64273e-12	-2.40682e-10	-1.03401
44020138	chr18:44020138:T:C	4.49709e-10	3.78267	-0.864793
44020305	chr18:44020305:A:AT	8.08964e-12	-2.40682e-10	-1.10015
44020337	chr18:44020337:AG:A	1.86321e-11	-2.40682e-10	-0.265844
44021052	chr18:44021052:G:T	1.16475e-11	-2.40682e-10	-0.735639
44021096	chr18:44021096:A:T	2.1087e-11	-2.40682e-10	-0.142072
44021169	chr18:44021169:T:A	8.38534e-12	-2.40682e-10	-1.06424
44021238	chr18:44021238:A:C	1.07823e-11	-2.40682e-10	-0.812828
44021396	chr18:44021396:G:A	1.16851e-11	-2.40682e-10	-0.732415
44021830	chr18:44021830:T:C	8.21428e-12	-2.40682e-10	-1.08486
44021993	chr18:44021993:G:A	8.68271e-12	-2.40682e-10	-1.0294
44022028	chr18:44022028:C:T	5.24513e-11	1.13194	-0.362782
44022237	chr18:44022237:G:C	1.18095e-11	-2.40682e-10	-0.721828
44022310	chr18:44022310:A:C	8.32891e-12	-2.40682e-10	-1.071
44022334	chr18:44022334:C:T	4.80692e-12	-1.62067	-2.02435e-10
44022542	chr18:44022542:A:G	1.06001e-11	-2.40682e-10	-0.829866
44022786	chr18:44022786:T:C	1.00625e-11	-2.40682e-10	-0.881909
44022901	chr18:44022901:T:C	1.14821e-11	-2.40682e-10	-0.74994
44022904	chr18:44022904:C:T	1.17706e-11	-2.40682e-10	-0.725121
44023038	chr18:44023038:T:C	1.34073e-12	-1.84066	-1.05685
44023385	chr18:44023385:A:G	3.0615e-11	1.33169	-1.10093
44023758	chr18:44023758:G:A	1.12249e-11	-2.40682e-10	-0.772593
44024150	chr18:44024150:G:A	8.91639e-12	-2.40682e-10	-1.00284
44024177	chr18:44024177:C:T	2.11471e-11	-2.40682e-10	-0.139229
44024384	chr18:44024384:G:A	8.23098e-12	-2.40682e-10	-1.08282
44024644	chr18:44024644:T:C	1.21775e-11	-2.40682e-10	-0.69114
44024670	chr18:44024670:C:T	2.2668e-11	-2.40682e-10	-0.0697749
44024702	chr18:44024702:T:C	1.92562e-11	0.848439	-1.08134
44024770	chr18:44024770:C:T	1.28618e-11	-2.40682e-10	-0.63647
44024789	chr18:44024789:T:C	1.01837e-11	-2.40682e-10	-0.869943
44024837	chr18:44024837:C:T	7.61293e-12	-1.16088	-2.02435e-10
44025090	chr18:44025090:C:A	2.51854e-11	-2.40682e-10	0.0355353
44025276	chr18:44025276:T:C	3.48975e-12	-1.9409	-2.02435e-10
44025676	chr18:44025676:G:A	7.66018e-12	-1.15469	-2.02435e-10
44025729	chr18:44025729:G:A	1.27233e-11	-2.40682e-10	-0.647296
44025764	chr18:44025764:G:A	8.6696e-12	-2.40682e-10	-1.03091
44025798	chr18:44025798:T:C	8.42772e-12	-2.40682e-10	-1.0592
44025959	chr18:44025959:T:C	8.24116e-12	-2.40682e-10	-1.08159
44026018	chr18:44026018:A:T	7.245e-12	-1.21042	-2.02435e-10
44026316	chr18:44026316:T:C	1.24804e-11	-2.40682e-10	-0.666571
44026351	chr18:44026351:C:T	9.69175e-12	-2.40682e-10	-0.919455
44026458	chr18:44026458:A:G	4.06582e-11	-2.40682e-10	0.51447
44026703	chr18:44026703:A:T	9.79944e-12	-2.40682e-10	-0.908405
44027132	chr18:44027132:C:T	1.74956e-11	-2.40682e-10	-0.328781
44027148	chr18:44027148:T:C	4.22667e-11	1.46618	-0.912914
44027332	chr18:44027332:C:T	1.119e-11	-2.40682e-10	-0.775713
44027335	chr18:44027335:A:G	8.42081e-12	-2.40682e-10	-1.06002
44027606	chr18:44027606:T:C	2.04941e-11	0.423621	-0.594215
44027955	chr18:44027955:A:T	1.22818e-11	-2.40682e-10	-0.68261
44027982	chr18:44027982:T:C	1.10856e-11	-2.40682e-10	-0.785081
44027995	chr18:44027995:G:A	1.40174e-10	1.3487	0.403454
44028013	chr18:44028013:C:T	6.92683e-11	0.755804	0.291454
44028069	chr18:44028069:C:T	1.59841e-11	-2.40682e-10	-0.419137
44028232	chr18:44028232:G:T	1.34814e-11	-2.40682e-10	-0.589421
44028505	chr18:44028505:G:A	8.67299e-12	-2.40682e-10	-1.03052
44028539	chr18:44028539:C:G	1.86396e-11	-2.40682e-10	-0.26544
44028616	chr18:44028616:C:T	7.18438e-11	-2.40682e-10	1.08376
44028983	chr18:44028983:A:G	1.82006e-12	-1.49101	-1.10085
44029612	chr18:44029612:T:C	1.82612e-11	-2.40682e-10	-0.285953
44029727	chr18:44029727:C:T	1.36225e-10	-2.40682e-10	1.72358
44030045	chr18:44030045:T:G	3.79851e-12	-0.772919	-1.0832
44030389	chr18:44030389:T:A	1.14672e-11	-2.40682e-10	-0.751236
44030649	chr18:44030649:A:G	1.48594e-11	-0.492097	-2.02435e-10
44031495	chr18:44031495:A:C	2.1057e-11	-2.40682e-10	-0.143496
44031761	chr18:44031761:C:A	1.25252e-11	-2.40682e-10	-0.662985
44031886	chr18:44031886:C:A	1.51541e-11	0.453977	-0.926438
44032216	chr18:44032216:A:T	3.04603e-11	1.00097	-0.775277
44032311	chr18:44032311:A:T	9.61867e-12	-2.40682e-10	-0.927023
44032414	chr18:44032414:G:A	7.87762e-12	-1.1267	-2.02435e-10
44032536	chr18:44032536:G:T	2.26645e-11	-0.0699306	-2.02435e-10
44032655	chr18:44032655:A:G	4.31399e-11	0.727697	-0.153979
44032902	chr18:44032902:G:A	1.84888e-12	-1.53085	-1.0453
44033318	chr18:44033318:C:A	3.33842e-10	2.61994	-2.02435e-10
44033457	chr18:44033457:A:G	3.48506e-12	-0.894437	-1.04781
44033596	chr18:44033596:C:A	3.48114e-12	-0.840839	-1.10253
44033680	chr18:44033680:T:G	8.9458e-12	-2.40682e-10	-0.999545
44033725	chr18:44033725:C:A	4.2619e-11	-2.40682e-10	0.561569
44033856	chr18:44033856:A:G	1.10335e-11	-2.40682e-10	-0.789797
44034122	chr18:44034122:T:A	1.0926e-11	-2.40682e-10	-0.799587
44034154	chr18:44034154:G:A	1.30016e-11	-2.40682e-10	-0.625654
44034245	chr18:44034245:A:G	1.08403e-11	-2.40682e-10	-0.807455
44034729	chr18:44034729:C:T	9.72776e-12	-2.40682e-10	-0.915746
44034846	chr18:44034846:T:C	1.86223e-11	-2.40682e-10	-0.266369
44034858	chr18:44034858:T:C	9.63403e-12	-2.40682e-10	-0.925428
44034893	chr18:44034893:C:T	8.06587e-12	-2.40682e-10	-1.10309
44035341	chr18:44035341:A:G	1.07153e-11	-2.40682e-10	-0.819058
44035731	chr18:44035731:G:A	1.63953e-11	-2.40682e-10	-0.393733
44035748	chr18:44035748:G:A	9.79505e-12	-2.40682e-10	-0.908852
44035774	chr18:44035774:A:C	2.85107e-11	0.159549	-2.02435e-10
44036416	chr18:44036416:T:C	1.43906e-11	-2.40682e-10	-0.524156
44037611	chr18:44037611:G:A	1.90083e-11	0.847098	-1.09295
44038407	chr18:44038407:T:C	7.94091e-12	-0.631927	-0.486775
44038541	chr18:44038541:AAGCTGAGCTGATGGGAACAAG:A	2.0496e-11	-2.40682e-10	-0.170499
44038669	chr18:44038669:T:C	1.05026e-11	-2.40682e-10	-0.839104
44038702	chr18:44038702:G:C	4.24253e-11	0.572605	-0.0155896
44039119	chr18:44039119:C:G	1.14262e-10	-2.40682e-10	1.54776
44039125	chr18:44039125:G:A	2.01298e-11	-2.40682e-10	-0.188527
44039352	chr18:44039352:C:T	1.83618e-11	0.790127	-1.07058
44039470	chr18:44039470:C:T	1.32327e-11	-2.40682e-10	-0.608042
44039558	chr18:44039558:A:G	1.59153e-11	-0.42345	-2.02435e-10
44039704	chr18:44039704:C:T	5.0937e-12	-0.641911	-0.920814
44039849	chr18:44039849:G:A	1.08411e-11	-2.40682e-10	-0.807384
44040236	chr18:44040236:T:A	1.18254e-11	-2.40682e-10	-0.720477
44040335	chr18:44040335:T:A	3.72732e-12	-1.87504	-2.02435e-10
44040468	chr18:44040468:C:T	3.57227e-12	-1.91753	-2.02435e-10
44040626	chr18:44040626:G:C	8.27149e-11	1.91524	-0.690566
44040634	chr18:44040634:G:A	1.47752e-11	0.574607	-1.07239
44040720	chr18:44040720:A:T	8.23496e-12	-2.40682e-10	-1.08234
44041164	chr18:44041164:G:C	8.08343e-12	-2.40682e-10	-1.10091
44041179	chr18:44041179:C:T	8.07461e-12	-2.40682e-10	-1.102
44041549	chr18:44041549:G:A	2.32278e-11	-2.40682e-10	-0.0453799
44041665	chr18:44041665:G:C	7.41985e-11	1.82988	-0.713862
44042778	chr18:44042778:T:C	1.45006e-11	-2.40682e-10	-0.516542
44042913	chr18:44042913:A:G	6.76106e-12	-1.27955	-2.02435e-10
44043037	chr18:44043037:C:G	3.92177e-12	-1.82419	-2.02435e-10
44043249	chr18:44043249:C:T	8.22544e-12	-2.40682e-10	-1.0835
44043358	chr18:44043358:T:C	5.59484e-11	1.59427	-0.760569
44043636	chr18:44043636:G:A	8.90828e-12	-2.40682e-10	-1.00375
44043696	chr18:44043696:CA:C	1.94273e-11	-2.40682e-10	-0.224052
44043718	chr18:44043718:A:T	2.58571e-11	-2.40682e-10	0.0618541
44043905	chr18:44043905:C:T	2.07343e-11	-2.40682e-10	-0.158942
44044247	chr18:44044247:C:A	1.85812e-11	0.821572	-1.09015
44044352	chr18:44044352:T:C	3.92053e-12	-1.8245	-2.02435e-10
44044778	chr18:44044778:GT:G	1.50725e-11	0.611558	-1.08942
44045410	chr18:44045410:T:C	8.7859e-12	-2.40682e-10	-1.01758
44045540	chr18:44045540:G:A	3.50249e-12	-1.93726	-2.02435e-10
44045717	chr18:44045717:T:G	1.34371e-11	-2.40682e-10	-0.592714
44045936	chr18:44045936:A:G	3.86824e-12	-1.83793	-2.02435e-10
44046556	chr18:44046556:C:T	1.03315e-11	-2.40682e-10	-0.85553
44046806	chr18:44046806:C:T	8.85408e-12	-2.40682e-10	-1.00985
44046880	chr18:44046880:C:T	1.93626e-11	0.0297634	-0.257148
44046926	chr18:44046926:C:T	3.95572e-09	5.46101	-0.368821
44047248	chr18:44047248:C:T	4.40666e-12	-0.662941	-1.04467
44047526	chr18:44047526:G:A	3.65278e-12	-1.89524	-2.02435e-10
44047633	chr18:44047633:G:A	4.31271e-12	-1.72916	-2.02435e-10
44047832	chr18:44047832:A:C	1.79312e-11	0.0858266	-0.390012
44048684	chr18:44048684:G:T	3.74627e-12	-1.86997	-2.02435e-10
44048969	chr18:44048969:A:C	7.80948e-11	1.92936	-0.76217
44049286	chr18:44049286:A:T	3.53283e-12	-1.92863	-2.02435e-10
44049409	chr18:44049409:T:C	8.44115e-11	2.00805	-0.763079
44049895	chr18:44049895:A:G	8.07795e-12	-2.40682e-10	-1.10159
44050089	chr18:44050089:C:T	9.45801e-11	2.08558	-0.726858
44050306	chr18:44050306:C:A	1.69152e-11	0.72838	-1.0909
44050943	chr18:44050943:G:A	6.5227e-11	1.61389	-0.626744
44050978	chr18:44050978:A:G	9.00835e-12	-2.40682e-10	-0.992578
44050994	chr18:44050994:C:G	1.20753e-12	-1.93734	-1.06481
44051091	chr18:44051091:A:G	7.14402e-11	1.78405	-0.70592
44051243	chr18:44051243:G:T	8.13958e-12	-2.40682e-10	-1.09399
44051274	chr18:44051274:C:T	8.99775e-12	-2.40682e-10	-0.993755
44051489	chr18:44051489:TTTAAC:T	1.18337e-11	-2.40682e-10	-0.719777
44051498	chr18:44051498:C:A	8.67327e-12	-2.40682e-10	-1.03048
44051956	chr18:44051956:G:T	1.1486e-11	0.299541	-1.04915
44052218	chr18:44052218:G:A	1.93777e-11	-0.0308896	-0.195716
44052541	chr18:44052541:A:T	2.68689e-11	-2.40682e-10	0.100239
44052975	chr18:44052975:C:T	1.7664e-11	0.654258	-0.97346
44052985	chr18:44052985:A:C	6.22117e-11	1.71184	-0.772023
44053150	chr18:44053150:G:A	8.50529e-12	-2.40682e-10	-1.05004
44053895	chr18:44053895:G:A	1.50665e-11	0.610702	-1.08896
44054296	chr18:44054296:A:G	1.00224e-11	-0.0193195	-0.866593
44054682	chr18:44054682:G:A	8.07902e-12	-2.40682e-10	-1.10146
44055200	chr18:44055200:G:A	1.34235e-11	-2.40682e-10	-0.593723
44055313	chr18:44055313:G:T	1.24005e-11	0.37885	-1.05184
44055448	chr18:44055448:C:T	1.33548e-11	-0.598854	-2.02435e-10
44055679	chr18:44055679:G:A	2.01432e-11	0.796594	-0.98446
44056269	chr18:44056269:C:G	1.52447e-11	-2.40682e-10	-0.466495
44056327	chr18:44056327:C:T	8.42674e-12	-2.40682e-10	-1.05932
44056600	chr18:44056600:G:T	3.72588e-12	-1.87543	-2.02435e-10
44056755	chr18:44056755:G:A	1.96054e-11	0.711374	-0.9263
44057254	chr18:44057254:T:C	1.55632e-11	-0.445821	-2.02435e-10
44057463	chr18:44057463:A:ATATAGAATTTTTAT	1.00941e-11	-2.40682e-10	-0.878779
44057535	chr18:44057535:T:A	1.13851e-11	-2.40682e-10	-0.758428
44058802	chr18:44058802:C:T	8.71607e-12	-2.40682e-10	-1.02556
44059974	chr18:44059974:A:C	2.54505e-11	-2.40682e-10	0.0460049
44060126	chr18:44060126:A:G	1.34474e-11	-2.40682e-10	-0.591948
44060826	chr18:44060826:A:G	3.62401e-12	-1.90315	-2.02435e-10
44060952	chr18:44060952:T:A	1.11817e-11	-2.40682e-10	-0.776453
44061125	chr18:44061125:C:T	8.42551e-12	-2.40682e-10	-1.05947
44061126	chr18:44061126:G:A	2.64645e-11	-2.40682e-10	0.0850749
44061310	chr18:44061310:G:T	1.34474e-11	-2.40682e-10	-0.591948
44061311	chr18:44061311:C:A	5.65363e-11	1.76952	-0.92537
44061545	chr18:44061545:G:A	1.30667e-11	-2.40682e-10	-0.620665
44061923	chr18:44061923:T:C	1.18033e-11	-2.40682e-10	-0.722353
44061973	chr18:44061973:C:T	2.40674e-11	0.967684	-0.977556
44062138	chr18:44062138:A:G	2.93577e-12	-1.59547	-0.518291
44062163	chr18:44062163:C:T	2.15355e-11	0.85653	-0.977556
44063712	chr18:44063712:G:T	4.43445e-12	-1.70133	-2.02435e-10
44063861	chr18:44063861:G:A	7.94982e-12	-0.103271	-1.01431
44064095	chr18:44064095:T:G	1.44396e-11	0.0652685	-0.586026
44064344	chr18:44064344:C:T	1.9017e-11	0.74817	-0.993565
44064569	chr18:44064569:T:C	1.1831e-11	-2.40682e-10	-0.720004
44064941	chr18:44064941:C:T	1.85787e-11	-2.40682e-10	-0.268713
44065410	chr18:44065410:T:A	8.40766e-12	-2.40682e-10	-1.06159
44065744	chr18:44065744:A:G	8.39584e-12	-2.40682e-10	-1.06299
44066077	chr18:44066077:G:A	5.3435e-12	-0.459515	-1.05533
44066124	chr18:44066124:C:A	1.89461e-11	-2.40682e-10	-0.249131
44066360	chr18:44066360:A:G	6.34858e-12	-0.253844	-1.08865
44066467	chr18:44066467:G:C	2.35498e-11	0.9699	-1.00151
44067496	chr18:44067496:C:T	2.77708e-11	-2.40682e-10	0.133256
44067729	chr18:44067729:T:C	1.0896e-11	-0.802334	-2.02435e-10
44067915	chr18:44067915:A:G	2.43772e-11	0.985574	-0.982654
44067926	chr18:44067926:A:C	2.06452e-11	0.66755	-0.830796
44068276	chr18:44068276:C:T	3.24447e-11	1.23367	-0.94486
44068283	chr18:44068283:C:G	5.9519e-12	-0.392892	-1.01413
44068821	chr18:44068821:A:G	8.40561e-12	-2.40682e-10	-1.06183
44070196	chr18:44070196:T:G	1.53803e-10	2.36638	-0.521435
44070519	chr18:44070519:A:G	2.81933e-11	0.874306	-0.725952
44070632	chr18:44070632:T:A	9.94383e-12	-0.893777	-2.02435e-10
44070816	chr18:44070816:A:G	1.19904e-11	-2.40682e-10	-0.706624
44071053	chr18:44071053:G:A	1.3305e-09	4.43676	-0.434183
44071208	chr18:44071208:A:T	1.25033e-11	-2.40682e-10	-0.664735
44071482	chr18:44071482:T:C	4.45331e-11	1.29448	-0.688974
44071710	chr18:44071710:C:A	1.4786e-11	-2.40682e-10	-0.49705
44073136	chr18:44073136:A:G	1.1663e-12	-1.93678	-1.10012
44073219	chr18:44073219:A:G	8.28552e-12	-2.40682e-10	-1.07622
44073372	chr18:44073372:A:G	8.22844e-12	-2.40682e-10	-1.08313
44073997	chr18:44073997:C:T	2.57884e-11	1.00918	-0.949981
44074014	chr18:44074014:C:CA	1.38464e-11	-0.562706	-2.02435e-10
44074310	chr18:44074310:A:G	2.68067e-11	0.908393	-0.810469
44074320	chr18:44074320:C:T	6.50315e-12	-0.217455	-1.10099
44074389	chr18:44074389:T:A	1.83157e-11	0.722018	-1.00499
44074505	chr18:44074505:T:C	1.00958e-11	-2.40682e-10	-0.878608
44074943	chr18:44074943:T:C	6.23499e-12	-0.352449	-1.0081
44075010	chr18:44075010:A:G	8.55471e-12	-1.04425	-2.02435e-10
44075013	chr18:44075013:G:A	9.49776e-12	0.150986	-1.09066
44076358	chr18:44076358:C:T	2.2772e-11	-2.40682e-10	-0.0651995
44076528	chr18:44076528:T:C	3.12313e-11	1.01982	-0.769129
44076958	chr18:44076958:T:C	2.17009e-11	0.869277	-0.982654
44077565	chr18:44077565:AC:A	1.36792e-11	-2.40682e-10	-0.574852
44077601	chr18:44077601:G:A	8.79239e-12	-0.181367	-0.835476
44079198	chr18:44079198:T:C	4.1443e-10	2.83617	-2.02435e-10
44079582	chr18:44079582:T:C	5.31219e-11	1.30984	-0.527981
44079676	chr18:44079676:A:G	8.28583e-12	-2.40682e-10	-1.07618
44079719	chr18:44079719:G:A	8.13409e-12	-2.40682e-10	-1.09467
44079942	chr18:44079942:G:A	6.21921e-12	-0.322644	-1.04044
44080576	chr18:44080576:C:T	2.3821e-11	-2.40682e-10	-0.0201606
44080746	chr18:44080746:A:G	1.0785e-11	-2.40682e-10	-0.812575
44080873	chr18:44080873:C:G	7.74457e-11	1.82587	-0.667022
44081364	chr18:44081364:C:T	2.4888e-11	-2.40682e-10	0.0236565
44081375	chr18:44081375:C:T	2.49621e-11	-2.40682e-10	0.0266301
44081385	chr18:44081385:T:A	9.43278e-12	0.0567822	-1.00332
44081441	chr18:44081441:G:A	9.99933e-12	0.132218	-1.02043
44081585	chr18:44081585:T:C	2.53355e-11	1.03066	-0.989188
44081627	chr18:44081627:A:G	6.89163e-11	1.56533	-0.523165
44081899	chr18:44081899:TAA:T	6.4415e-11	1.50734	-0.532727
44082060	chr18:44082060:G:A	6.33239e-11	1.50101	-0.543476
44082375	chr18:44082375:G:A	2.86955e-11	0.0901294	0.0758816
44082402	chr18:44082402:G:A	2.72736e-11	0.0597443	0.0554446
44082658	chr18:44082658:T:G	2.64839e-11	0.0858058	-2.02435e-10
44083392	chr18:44083392:T:C	9.15275e-12	0.0584899	-1.03516
44083457	chr18:44083457:T:A	2.445e-11	-2.40682e-10	0.00589909
44083535	chr18:44083535:A:T	2.16067e-11	0.856382	-0.974109
44083657	chr18:44083657:A:G	8.56952e-12	-2.40682e-10	-1.04252
44083861	chr18:44083861:A:C	2.67674e-11	0.00315857	0.0932954
44083884	chr18:44083884:G:A	2.91454e-11	0.0183009	0.163265
44083964	chr18:44083964:C:T	6.77041e-11	1.49054	-0.466119
44084287	chr18:44084287:A:G	2.43141e-11	-2.40682e-10	0.000326725
44084334	chr18:44084334:A:G	4.30267e-12	-0.991067	-0.740426
44084896	chr18:44084896:T:C	2.67893e-11	-2.40682e-10	0.0972723
44085239	chr18:44085239:A:C	1.89006e-11	0.727789	-0.979327
44085460	chr18:44085460:A:G	1.14899e-11	-2.40682e-10	-0.749258
44086010	chr18:44086010:C:T	8.39332e-12	-2.40682e-10	-1.06329
44086502	chr18:44086502:T:C	6.73911e-12	-0.18454	-1.09826
44086572	chr18:44086572:T:C	4.22579e-11	1.46565	-0.912586
44086836	chr18:44086836:AAG:A	8.06551e-12	-2.40682e-10	-1.10313
44087050	chr18:44087050:A:G	1.7033e-11	-2.40682e-10	-0.355576
44087695	chr18:44087695:G:A	3.575e-12	-1.91677	-2.02435e-10
44088167	chr18:44088167:C:G	8.37566e-12	-2.40682e-10	-1.0654
44088189	chr18:44088189:C:A	1.55543e-11	-2.40682e-10	-0.446391
44088329	chr18:44088329:G:C	3.78229e-12	-1.8604	-2.02435e-10
44088583	chr18:44088583:T:C	2.80767e-11	0.950665	-0.806454
44089053	chr18:44089053:A:G	2.54628e-11	0.0289522	0.0175357
44089395	chr18:44089395:A:G	9.01011e-12	-2.40682e-10	-0.992382
44089406	chr18:44089406:A:G	5.75572e-11	1.42379	-0.561741
44089449	chr18:44089449:A:G	2.54954e-11	-0.018057	0.0658238
44089614	chr18:44089614:A:G	9.13639e-12	-2.40682e-10	-0.978464
44090161	chr18:44090161:G:T	9.04254e-12	0.0206324	-1.00942
44090222	chr18:44090222:G:A	9.20343e-12	-2.40682e-10	-0.971153
44090890	chr18:44090890:T:A	1.09101e-11	-0.801041	-2.02435e-10
44091156	chr18:44091156:T:C	3.491e-12	-1.94054	-2.02435e-10
44091726	chr18:44091726:A:G	2.98955e-11	0.156281	0.0506975
44092176	chr18:44092176:T:C	7.80812e-11	0.284743	0.882277
44092219	chr18:44092219:C:T	1.87188e-11	0.734426	-0.995627
44092494	chr18:44092494:G:A	2.51532e-11	0.044123	-0.00986657
44093554	chr18:44093554:G:T	8.95515e-12	-2.40682e-10	-0.998501
44094165	chr18:44094165:T:A	2.58621e-11	0.0578773	0.00417227
44094482	chr18:44094482:T:A	6.08166e-12	-1.38545	-2.02435e-10
44094815	chr18:44094815:A:G	2.33496e-11	-0.0193841	-0.0207639
44095214	chr18:44095214:G:T	2.36449e-11	0.0172094	-0.0447908
44095574	chr18:44095574:T:C	2.46794e-11	0.0066033	0.00863441
44095672	chr18:44095672:G:A	2.53099e-11	0.0328953	0.00757138
44096817	chr18:44096817:A:G	3.19212e-11	0.976081	-0.70354
44097044	chr18:44097044:G:T	2.05507e-11	-0.167836	-2.02435e-10
44097511	chr18:44097511:G:A	2.54622e-11	-2.40682e-10	0.0464667
44098464	chr18:44098464:A:G	2.03701e-11	0.916167	-1.09283
44098595	chr18:44098595:C:T	1.89862e-11	-2.40682e-10	-0.247015
44098619	chr18:44098619:A:G	3.03419e-11	1.04018	-0.818379
44098989	chr18:44098989:G:A	2.0296e-11	-2.40682e-10	-0.180308
44099348	chr18:44099348:C:G	8.33424e-12	-2.40682e-10	-1.07036
44099462	chr18:44099462:G:T	3.6672e-12	-1.8913	-2.02435e-10
44099607	chr18:44099607:C:T	8.78677e-12	-2.40682e-10	-1.01748
44099752	chr18:44099752:G:A	9.08811e-12	-0.0310853	-0.952677
44099883	chr18:44099883:A:G	2.26665e-11	0.939884	-1.00973
44100260	chr18:44100260:G:A	8.12962e-12	-2.40682e-10	-1.09522
44100281	chr18:44100281:C:T	8.14282e-12	-2.40682e-10	-1.09359
44100473	chr18:44100473:A:G	1.08893e-11	0.272158	-1.07511
44100581	chr18:44100581:G:T	3.63617e-11	0.0677936	0.334993
44100596	chr18:44100596:T:C	1.03983e-11	0.253907	-1.10299
44100721	chr18:44100721:C:T	9.0756e-12	-2.40682e-10	-0.98514
44100804	chr18:44100804:T:C	1.79744e-12	-1.50313	-1.10123
44101059	chr18:44101059:G:A	8.80782e-12	-2.40682e-10	-1.01509
44101448	chr18:44101448:C:T	4.51107e-12	-1.6842	-2.02435e-10
44101503	chr18:44101503:G:A	1.30337e-11	-2.40682e-10	-0.623188
44101558	chr18:44101558:TA:T	8.85722e-12	-2.40682e-10	-1.0095
44102125	chr18:44102125:C:A	4.54798e-12	-1.67605	-2.02435e-10
44102262	chr18:44102262:G:A	3.1151e-11	0.0170116	0.231104
44102300	chr18:44102300:C:T	1.25427e-11	-2.40682e-10	-0.661588
44102370	chr18:44102370:T:C	2.92139e-11	0.0889654	0.0949495
44102406	chr18:44102406:A:G	8.06824e-12	-2.40682e-10	-1.10279
44102432	chr18:44102432:T:C	1.80682e-12	-1.50373	-1.09543
44102433	chr18:44102433:G:A	3.49469e-12	-1.93949	-2.02435e-10
44102690	chr18:44102690:C:A	3.80068e-11	1.52106	-1.07402
44102700	chr18:44102700:A:T	3.2778e-11	1.19491	-0.89588
44102710	chr18:44102710:C:T	1.8494e-11	0.0124441	-0.285729
44102765	chr18:44102765:G:A	2.96087e-11	0.0265158	0.170824
44102821	chr18:44102821:G:A	2.22419e-11	-2.40682e-10	-0.0887509
44102914	chr18:44102914:G:A	8.07136e-12	-2.40682e-10	-1.10241
44103382	chr18:44103382:A:G	1.87952e-12	-1.46288	-1.09683
44103957	chr18:44103957:G:A	8.21001e-12	-2.40682e-10	-1.08538
44104244	chr18:44104244:T:C	1.82208e-12	-1.49408	-1.09667
44104259	chr18:44104259:T:C	8.93291e-12	-2.40682e-10	-1.00099
44104752	chr18:44104752:C:G	3.39313e-11	0.000750146	0.332858
44104764	chr18:44104764:C:T	8.53019e-12	-2.40682e-10	-1.04712
44104890	chr18:44104890:T:C	7.77352e-12	-1.14001	-2.02435e-10
44104894	chr18:44104894:T:A	1.69772e-11	-2.40682e-10	-0.358861
44105030	chr18:44105030:A:G	1.51575e-11	-0.0514691	-0.420765
44105343	chr18:44105343:A:C	2.47624e-11	-2.40682e-10	0.0185951
44105692	chr18:44105692:A:G	1.81261e-12	-1.50154	-1.09443
44105760	chr18:44105760:T:G	9.8562e-12	0.199048	-1.10168
44105814	chr18:44105814:G:A	9.12637e-11	2.03965	-0.716628
44106209	chr18:44106209:G:A	6.45882e-11	1.65652	-0.679222
44106615	chr18:44106615:C:T	8.85054e-12	-2.40682e-10	-1.01025
44106756	chr18:44106756:G:A	6.22503e-11	1.65871	-0.718277
44107195	chr18:44107195:C:T	2.56087e-11	0.0515021	0.000701131
44107221	chr18:44107221:G:A	8.79302e-12	-2.40682e-10	-1.01677
44107507	chr18:44107507:C:G	8.6316e-12	-2.40682e-10	-1.0353
44107520	chr18:44107520:C:G	8.76322e-12	-2.40682e-10	-1.02017
44107566	chr18:44107566:G:A	4.52298e-11	1.7079	-1.08688
44107616	chr18:44107616:C:T	3.17092e-11	0.979433	-0.713557
44107640	chr18:44107640:T:C	6.76443e-11	1.70404	-0.680504
44108025	chr18:44108025:A:T	5.87654e-11	1.53831	-0.655486
44108583	chr18:44108583:C:T	6.2674e-11	1.6003	-0.653086
44108718	chr18:44108718:C:T	2.63532e-11	1.00513	-0.92427
44108931	chr18:44108931:A:G	8.84631e-12	-2.40682e-10	-1.01073
44109005	chr18:44109005:G:A	9.18241e-12	-2.40682e-10	-0.973439
44109020	chr18:44109020:G:A	7.94795e-11	2.13345	-0.948678
44109541	chr18:44109541:T:C	5.78844e-12	-1.43487	-2.02435e-10
44109584	chr18:44109584:A:G	1.67734e-11	-2.40682e-10	-0.370934
44109932	chr18:44109932:T:C	5.51713e-12	-1.48287	-2.02435e-10
44110684	chr18:44110684:T:C	4.69954e-12	-0.603137	-1.04013
44110804	chr18:44110804:A:G	8.15904e-12	-2.40682e-10	-1.0916
44111227	chr18:44111227:G:A	8.10057e-12	-2.40682e-10	-1.0988
44111768	chr18:44111768:A:G	2.92691e-11	1.15859	-0.972787
44111833	chr18:44111833:T:C	3.19662e-11	1.1858	-0.911847
44112709	chr18:44112709:T:A	9.62274e-12	-2.40682e-10	-0.9266
44113571	chr18:44113571:A:C	1.24127e-12	-1.90602	-1.06857
44113665	chr18:44113665:A:G	2.13871e-11	0.812917	-0.940858
44113744	chr18:44113744:A:G	8.06601e-12	-2.40682e-10	-1.10307
44114161	chr18:44114161:C:G	2.90544e-11	1.1378	-0.959364
44115125	chr18:44115125:G:A	3.41792e-10	3.69143	-1.04795
44115130	chr18:44115130:A:T	2.2934e-11	-2.40682e-10	-0.0581112
44115257	chr18:44115257:G:C	1.83859e-11	-2.40682e-10	-0.279148
44115646	chr18:44115646:T:A	7.92209e-12	-0.0441229	-1.07695
44115896	chr18:44115896:G:A	4.26459e-10	3.82676	-0.961975
44116840	chr18:44116840:A:G	8.92672e-12	-2.40682e-10	-1.00168
44116859	chr18:44116859:T:C	3.53325e-12	-1.92851	-2.02435e-10
44117295	chr18:44117295:G:A	9.83676e-12	-2.40682e-10	-0.904603
44117301	chr18:44117301:G:A	2.06447e-11	0.750373	-0.913642
44117747	chr18:44117747:T:C	1.30547e-11	-2.40682e-10	-0.621585
44117765	chr18:44117765:A:G	9.9622e-12	-2.40682e-10	-0.891931
44118017	chr18:44118017:G:A	3.57716e-12	-1.91616	-2.02435e-10
44118039	chr18:44118039:G:A	3.6779e-10	3.73172	-1.01494
44118653	chr18:44118653:T:C	1.02528e-11	-2.40682e-10	-0.863178
44118751	chr18:44118751:T:C	8.10181e-12	-2.40682e-10	-1.09864
44120053	chr18:44120053:G:A	1.11475e-11	-2.40682e-10	-0.779515
44120730	chr18:44120730:G:A	3.07645e-11	0.235632	-2.02435e-10
44121132	chr18:44121132:A:T	8.86218e-12	-2.40682e-10	-1.00894
44121309	chr18:44121309:G:A	1.09696e-11	-2.40682e-10	-0.795604
44121572	chr18:44121572:A:T	4.82975e-11	1.56754	-0.880886
44121837	chr18:44121837:C:T	8.99902e-12	-0.993614	-2.02435e-10
44122133	chr18:44122133:C:G	6.60402e-10	4.26923	-0.96711
44122977	chr18:44122977:T:A	1.98608e-11	-2.40682e-10	-0.201981
44123086	chr18:44123086:A:G	8.07273e-12	-2.40682e-10	-1.10224
44123652	chr18:44123652:C:T	1.9847e-11	-2.40682e-10	-0.202677
44123710	chr18:44123710:G:A	1.98481e-11	-2.40682e-10	-0.202622
44123726	chr18:44123726:A:G	4.81849e-12	-1.61827	-2.02435e-10
44124879	chr18:44124879:T:C	8.64579e-10	4.49577	-0.924252
44125455	chr18:44125455:A:G	8.92682e-12	-2.40682e-10	-1.00167
44125476	chr18:44125476:G:A	3.49628e-12	-1.93903	-2.02435e-10
44125506	chr18:44125506:C:T	1.39209e-11	-2.40682e-10	-0.557338
44126023	chr18:44126023:G:A	8.07223e-12	-2.40682e-10	-1.1023
44126202	chr18:44126202:C:T	2.58055e-11	-2.40682e-10	0.0598577
44126463	chr18:44126463:A:G	8.43241e-12	-0.0307657	-1.02788
44127094	chr18:44127094:G:T	8.11163e-12	-2.40682e-10	-1.09743
44127233	chr18:44127233:C:T	8.60671e-12	-2.40682e-10	-1.03819
44127269	chr18:44127269:G:T	8.94811e-12	-2.40682e-10	-0.999287
44127690	chr18:44127690:C:T	2.09213e-11	-2.40682e-10	-0.149962
44128283	chr18:44128283:C:A	5.2023e-10	4.03401	-0.970464
44128435	chr18:44128435:C:T	3.59601e-12	-1.9109	-2.02435e-10
44128861	chr18:44128861:T:C	1.97982e-11	-2.40682e-10	-0.205141
44128888	chr18:44128888:G:A	1.18188e-11	-2.40682e-10	-0.721037
44129072	chr18:44129072:T:C	6.28919e-12	-1.3519	-2.02435e-10
44129140	chr18:44129140:T:G	1.51534e-11	-0.472504	-2.02435e-10
44129305	chr18:44129305:T:G	8.06556e-12	-2.40682e-10	-1.10313
44129485	chr18:44129485:G:GA	1.26315e-11	-2.40682e-10	-0.654536
44129921	chr18:44129921:T:C	1.28115e-11	-2.40682e-10	-0.640387
44130314	chr18:44130314:T:C	9.8317e-12	-0.905118	-2.02435e-10
44130643	chr18:44130643:A:G	1.97209e-11	-2.40682e-10	-0.20905
44130787	chr18:44130787:T:G	8.71702e-12	-2.40682e-10	-1.02545
44130824	chr18:44130824:G:A	8.47852e-12	-2.40682e-10	-1.05319
44130871	chr18:44130871:G:T	2.28488e-11	-2.40682e-10	-0.0618312
44131053	chr18:44131053:A:G	8.53625e-12	-2.40682e-10	-1.04641
44131153	chr18:44131153:TACTTATTGA:T	8.62468e-12	-2.40682e-10	-1.0361
44132262	chr18:44132262:A:C	2.24332e-11	0.761385	-0.841571
44132343	chr18:44132343:T:C	8.63426e-12	-2.40682e-10	-1.03499
44133103	chr18:44133103:T:C	2.16966e-11	-2.40682e-10	-0.113573
44133185	chr18:44133185:G:A	8.07703e-12	-2.40682e-10	-1.10171
44133341	chr18:44133341:G:T	3.89216e-12	-1.83177	-2.02435e-10
44133383	chr18:44133383:T:G	9.19324e-12	-2.40682e-10	-0.972261
44133482	chr18:44133482:ATAATG:A	1.0087e-11	-2.40682e-10	-0.879484
44134117	chr18:44134117:G:A	5.52778e-12	-0.752903	-0.72804
44134494	chr18:44134494:G:T	2.1263e-11	-2.40682e-10	-0.133761
44134609	chr18:44134609:C:T	1.78209e-11	-2.40682e-10	-0.310358
44134897	chr18:44134897:C:A	8.59883e-12	-2.40682e-10	-1.0391
44135084	chr18:44135084:C:T	1.78109e-11	-2.40682e-10	-0.310921
44135313	chr18:44135313:C:T	1.17347e-11	-2.40682e-10	-0.728183
44135364	chr18:44135364:G:A	8.36779e-12	-2.40682e-10	-1.06634
44135616	chr18:44135616:C:T	3.83492e-12	-1.84658	-2.02435e-10
44135909	chr18:44135909:C:A	1.85163e-11	-2.40682e-10	-0.27208
44139356	chr18:44139356:T:C	1.75493e-11	-2.40682e-10	-0.325716
44139523	chr18:44139523:G:T	1.77156e-11	-2.40682e-10	-0.316282
44139828	chr18:44139828:T:C	9.79768e-10	4.76208	-1.0655
44140496	chr18:44140496:T:C	3.75625e-12	-1.86731	-2.02435e-10
44140887	chr18:44140887:C:T	8.07861e-12	-2.40682e-10	-1.10151
44141350	chr18:44141350:C:A	4.28167e-12	-1.73639	-2.02435e-10
44141879	chr18:44141879:T:C	2.24056e-11	-2.40682e-10	-0.0814202
44142118	chr18:44142118:G:A	1.14295e-11	-2.40682e-10	-0.754534
44143303	chr18:44143303:T:G	8.48629e-12	-2.40682e-10	-1.05228
44143893	chr18:44143893:C:T	5.29593e-11	1.88111	-1.10231
44144241	chr18:44144241:A:G	9.39361e-10	4.75623	-1.10176
44144425	chr18:44144425:A:G	2.10973e-11	-2.40682e-10	-0.141582
44144780	chr18:44144780:A:C	8.45705e-12	-2.40682e-10	-1.05573
44145126	chr18:44145126:G:A	2.10895e-11	-2.40682e-10	-0.141955
44145459	chr18:44145459:C:A	1.17704e-11	-2.40682e-10	-0.725145
44145581	chr18:44145581:G:A	2.33019e-11	-0.0421959	-2.02435e-10
44145752	chr18:44145752:A:C	2.00811e-09	5.38687	-0.972645
44146226	chr18:44146226:T:G	1.06171e-09	4.84766	-1.07076
44146916	chr18:44146916:TAAAC:T	5.72991e-12	-1.44503	-2.02435e-10
44147017	chr18:44147017:A:G	9.64588e-12	-2.40682e-10	-0.924199
44147338	chr18:44147338:AAC:A	8.0987e-12	-2.40682e-10	-1.09903
44147614	chr18:44147614:C:T	1.77879e-11	-2.40682e-10	-0.31221
44147867	chr18:44147867:C:T	8.15657e-12	-2.40682e-10	-1.09191
44148058	chr18:44148058:G:GT	9.21043e-12	-2.40682e-10	-0.970393
44148768	chr18:44148768:T:C	9.41074e-10	4.74281	-1.08652
44148968	chr18:44148968:G:C	7.93371e-12	-0.694319	-0.42529
44149005	chr18:44149005:A:G	1.11743e-11	-0.29066	-0.486455
44150110	chr18:44150110:T:A	1.2829e-11	-2.40682e-10	-0.639023
44150139	chr18:44150139:A:G	1.16076e-11	-2.40682e-10	-0.739068
44150220	chr18:44150220:A:C	1.84919e-11	-2.40682e-10	-0.273396
44150234	chr18:44150234:A:G	4.46682e-12	-1.69405	-2.02435e-10
44150646	chr18:44150646:A:G	1.17869e-11	-2.40682e-10	-0.723743
44151565	chr18:44151565:G:A	8.78602e-12	-2.40682e-10	-1.01757
44151595	chr18:44151595:T:G	1.22673e-11	-2.40682e-10	-0.68379
44151734	chr18:44151734:G:C	2.51913e-11	0.715615	-0.679845
44151751	chr18:44151751:G:A	6.45171e-12	-1.32638	-2.02435e-10
44152000	chr18:44152000:A:G	8.11313e-10	4.59949	-1.09157
44152245	chr18:44152245:T:C	3.54635e-12	-1.92481	-2.02435e-10
44152259	chr18:44152259:G:C	5.69458e-12	-0.606179	-0.845037
44152505	chr18:44152505:T:A	1.5353e-11	-2.40682e-10	-0.45942
44152759	chr18:44152759:C:T	8.40999e-12	-2.40682e-10	-1.06131
44153072	chr18:44153072:A:G	8.52584e-10	4.64623	-1.08869
44153197	chr18:44153197:A:G	8.24764e-10	4.6152	-1.09084
44153289	chr18:44153289:T:C	8.83289e-12	-2.40682e-10	-1.01225
44153533	chr18:44153533:A:G	1.34315e-11	-2.40682e-10	-0.593128
44153558	chr18:44153558:A:T	1.78089e-11	-2.40682e-10	-0.31103
44153906	chr18:44153906:C:T	8.3936e-10	4.61723	-1.07532
44154234	chr18:44154234:C:T	7.31265e-10	4.49625	-1.0922
44154366	chr18:44154366:C:T	5.339e-11	0.786894	-2.02435e-10
44154626	chr18:44154626:T:C	1.78109e-11	-2.40682e-10	-0.310921
44154875	chr18:44154875:C:T	1.47558e-11	-2.40682e-10	-0.499092
44154941	chr18:44154941:T:C	2.43976e-11	-2.40682e-10	0.00375527
44155117	chr18:44155117:A:T	4.85463e-12	-1.00454	-0.606262
44155367	chr18:44155367:G:A	1.08756e-11	-2.40682e-10	-0.80421
44155605	chr18:44155605:C:T	8.50995e-12	-2.40682e-10	-1.04949
44155718	chr18:44155718:C:T	8.59415e-12	-2.40682e-10	-1.03965
44155835	chr18:44155835:A:C	7.33669e-12	-1.19784	-2.02435e-10
44155843	chr18:44155843:C:T	8.87982e-11	2.31912	-1.02348
44156184	chr18:44156184:A:T	5.49757e-12	-0.38396	-1.10246
44156579	chr18:44156579:C:A	8.07854e-12	-2.40682e-10	-1.10152
44157167	chr18:44157167:G:A	2.30188e-11	-2.40682e-10	-0.0544186
44157254	chr18:44157254:G:A	1.12519e-09	4.90138	-1.0664
44157838	chr18:44157838:T:C	1.85539e-11	-2.40682e-10	-0.27005
44157906	chr18:44157906:C:T	1.20642e-11	-2.40682e-10	-0.70049
44158170	chr18:44158170:C:T	1.01862e-11	-2.40682e-10	-0.869693
44158210	chr18:44158210:T:C	1.55069e-11	-2.40682e-10	-0.449447
44158588	chr18:44158588:A:G	2.37122e-11	-2.40682e-10	-0.0247389
44159547	chr18:44159547:T:C	2.73788e-11	-2.40682e-10	0.11904
44159643	chr18:44159643:G:GA	8.06525e-12	-2.40682e-10	-1.10316
44160113	chr18:44160113:C:A	1.23295e-09	4.97595	-1.04951
44160519	chr18:44160519:A:G	6.11408e-12	-1.38014	-2.02435e-10
44161278	chr18:44161278:G:A	1.16912e-11	-0.731894	-2.02435e-10
44161443	chr18:44161443:G:A	9.00976e-12	-2.40682e-10	-0.992421
44161741	chr18:44161741:T:G	2.24192e-11	0.968062	-1.04887
44161886	chr18:44161886:G:A	2.64059e-11	1.17886	-1.09601
44162300	chr18:44162300:T:G	4.17068e-12	-1.76265	-2.02435e-10
44162543	chr18:44162543:T:A	2.53082e-12	-1.20824	-1.05395
44162826	chr18:44162826:T:C	3.49089e-12	-1.94057	-2.02435e-10
44162905	chr18:44162905:C:T	1.61757e-12	-1.66185	-1.04795
44162991	chr18:44162991:G:A	1.86415e-11	-2.40682e-10	-0.265337
44163016	chr18:44163016:G:A	8.07209e-12	-2.40682e-10	-1.10232
44163103	chr18:44163103:G:A	8.22055e-12	0.0189464	-1.10304
44163703	chr18:44163703:C:T	9.53186e-10	4.7666	-1.09752
44163849	chr18:44163849:G:A	8.25113e-12	-2.40682e-10	-1.08038
44164192	chr18:44164192:C:T	2.4996e-11	1.11601	-1.08803
44164434	chr18:44164434:G:A	4.68305e-12	-1.64678	-2.02435e-10
44164435	chr18:44164435:A:T	4.66877e-12	-1.64983	-2.02435e-10
44164914	chr18:44164914:A:T	8.15217e-12	-2.40682e-10	-1.09245
44165127	chr18:44165127:T:C	6.19953e-12	-1.36626	-2.02435e-10
44165337	chr18:44165337:G:A	1.38255e-11	-2.40682e-10	-0.564216
44165560	chr18:44165560:TA:T	2.38952e-11	0.829879	-0.846932
44165715	chr18:44165715:G:T	2.01244e-09	5.29738	-0.881012
44167757	chr18:44167757:A:G	8.40959e-12	-0.232853	-0.828503
44168477	chr18:44168477:G:C	6.15524e-11	2.02656	-1.0974
44168951	chr18:44168951:A:G	8.14249e-12	-0.303407	-0.790226
44169006	chr18:44169006:T:TACA	1.04436e-11	-2.40682e-10	-0.844739
44169305	chr18:44169305:A:T	1.13162e-11	-2.40682e-10	-0.764493
44169588	chr18:44169588:G:A	3.53673e-12	-1.92753	-2.02435e-10
44170597	chr18:44170597:G:A	2.37421e-11	-2.40682e-10	-0.0234815
44171041	chr18:44171041:T:C	4.78478e-12	-1.62529	-2.02435e-10
44171504	chr18:44171504:A:G	1.97007e-12	-1.40962	-1.10304
44171637	chr18:44171637:C:T	1.1791e-11	-2.40682e-10	-0.723389
44171827	chr18:44171827:G:T	2.00881e-11	-2.40682e-10	-0.190602
44172535	chr18:44172535:A:T	1.57793e-12	-1.64092	-1.0937
44172619	chr18:44172619:C:G	7.26421e-11	2.16862	-1.07381
44173063	chr18:44173063:C:T	8.17769e-10	4.60678	-1.09093
44173177	chr18:44173177:T:G	7.90594e-10	4.55948	-1.07742
44173849	chr18:44173849:T:C	8.52219e-11	1.25453	-2.02435e-10
44173861	chr18:44173861:T:A	6.58701e-11	2.07588	-1.07893
44173963	chr18:44173963:A:C	1.7076e-10	3.0505	-1.10097
44174170	chr18:44174170:G:A	1.80378e-11	-2.40682e-10	-0.298258
44174642	chr18:44174642:G:A	8.22684e-12	-2.40682e-10	-1.08333
44174657	chr18:44174657:A:G	8.09706e-12	-2.40682e-10	-1.09923
44174742	chr18:44174742:C:A	1.1829e-11	-2.40682e-10	-0.720176
44174805	chr18:44174805:G:A	8.39209e-12	-2.40682e-10	-1.06344
44175778	chr18:44175778:A:G	8.33009e-12	-2.40682e-10	-1.07086
44176160	chr18:44176160:C:T	1.78109e-11	-2.40682e-10	-0.310921
44176457	chr18:44176457:C:A	1.30634e-11	-2.40682e-10	-0.620914
44176795	chr18:44176795:G:A	7.911e-11	2.25248	-1.07237
44176838	chr18:44176838:C:T	7.03939e-10	4.45749	-1.09153
44176869	chr18:44176869:G:T	1.87309e-11	-2.40682e-10	-0.260557
44176910	chr18:44176910:C:T	1.12482e-11	-2.40682e-10	-0.770522
44177374	chr18:44177374:A:G	1.22222e-12	-1.88991	-1.10015
44177897	chr18:44177897:C:T	9.25743e-12	-2.40682e-10	-0.965304
44178628	chr18:44178628:A:G	8.46346e-12	-2.40682e-10	-1.05497
44178649	chr18:44178649:C:T	3.04906e-12	-0.999182	-1.07672
44178897	chr18:44178897:A:G	8.1388e-12	-2.40682e-10	-1.09409
44179413	chr18:44179413:A:G	5.16902e-12	-1.54805	-2.02435e-10
44179939	chr18:44179939:G:A	4.49326e-12	-0.652651	-1.0355
44180021	chr18:44180021:G:A	5.69082e-12	-0.357007	-1.09487
44180078	chr18:44180078:A:T	6.88881e-10	4.43014	-1.0858
44180215	chr18:44180215:A:G	8.59691e-12	-2.40682e-10	-1.03933
44180523	chr18:44180523:C:T	8.3591e-12	-2.40682e-10	-1.06738
44180684	chr18:44180684:C:T	1.75867e-11	0.383123	-0.706709
44180748	chr18:44180748:T:A	3.50694e-12	-1.93599	-2.02435e-10
44180856	chr18:44180856:G:A	2.00533e-11	-2.40682e-10	-0.192338
44181609	chr18:44181609:A:G	9.86499e-12	-2.40682e-10	-0.901738
44181755	chr18:44181755:A:G	1.24957e-11	0.428999	-1.09434
44181873	chr18:44181873:T:C	7.19128e-10	4.47577	-1.08846
44182030	chr18:44182030:T:A	5.54459e-12	-1.47791	-2.02435e-10
44182541	chr18:44182541:A:G	1.12117e-11	-2.40682e-10	-0.773775
44182571	chr18:44182571:G:A	1.37825e-11	-2.40682e-10	-0.567327
44183051	chr18:44183051:A:G	7.72713e-10	4.54892	-1.08974
44183278	chr18:44183278:G:A	8.89094e-12	-2.40682e-10	-1.0057
44183427	chr18:44183427:G:A	1.73755e-12	-1.7555	-0.882749
44183597	chr18:44183597:T:C	7.8409e-12	-1.13138	-2.02435e-10
44183772	chr18:44183772:T:G	6.7221e-12	-1.28533	-2.02435e-10
44183900	chr18:44183900:G:T	6.41908e-10	4.32921	-1.0555
44184075	chr18:44184075:T:C	7.03944e-11	2.07647	-1.01309
44185185	chr18:44185185:T:A	5.75649e-11	-2.40682e-10	0.862183
44185186	chr18:44185186:C:T	1.89298e-12	-1.55783	-0.994747
44185337	chr18:44185337:A:G	1.67269e-11	-2.40682e-10	-0.373711
44185494	chr18:44185494:A:G	9.34692e-12	-2.40682e-10	-0.955683
44185713	chr18:44185713:T:C	6.50653e-12	-0.941267	-0.376657
44185756	chr18:44185756:G:A	1.10291e-11	0.296401	-1.08659
44185857	chr18:44185857:T:G	8.13619e-12	-2.40682e-10	-1.09441
44186201	chr18:44186201:A:G	1.621e-11	-2.40682e-10	-0.405102
44186216	chr18:44186216:T:G	4.31654e-12	-0.7033	-1.02498
44187170	chr18:44187170:A:G	1.49326e-11	-2.40682e-10	-0.487183
44187261	chr18:44187261:T:A	3.46295e-10	3.75872	-1.10215
44187287	chr18:44187287:A:G	1.7623e-11	-2.40682e-10	-0.321523
44187298	chr18:44187298:G:T	1.76685e-11	-2.40682e-10	-0.318946
44187683	chr18:44187683:GCTTTT:G	8.25145e-12	-2.40682e-10	-1.08034
44187760	chr18:44187760:A:G	1.23869e-11	-2.40682e-10	-0.674093
44187856	chr18:44187856:A:G	8.62306e-12	-2.40682e-10	-1.03629
44188036	chr18:44188036:T:A	1.7623e-11	-2.40682e-10	-0.321523
44188312	chr18:44188312:T:C	3.22124e-10	3.65482	-1.07061
44188611	chr18:44188611:T:A	8.10177e-12	-2.40682e-10	-1.09865
44189173	chr18:44189173:G:A	3.27285e-11	1.35521	-1.05769
44189407	chr18:44189407:A:G	1.70161e-11	-2.40682e-10	-0.356569
44189667	chr18:44189667:TG:T	3.47032e-11	0.710098	-0.353995
44189694	chr18:44189694:G:A	1.72715e-11	-2.40682e-10	-0.341669
44189931	chr18:44189931:A:C	3.22447e-11	1.29743	-1.01481
44189978	chr18:44189978:G:A	2.81076e-11	0.749679	-0.604368
44190167	chr18:44190167:T:C	1.207e-11	-2.40682e-10	-0.700003
44190591	chr18:44190591:A:G	5.73743e-12	-0.625345	-0.818372
44190963	chr18:44190963:CTA:C	5.04666e-12	-1.572	-2.02435e-10
44191166	chr18:44191166:C:T	2.21851e-11	-2.40682e-10	-0.0913074
44191846	chr18:44191846:T:C	5.55399e-12	-0.623418	-0.852796
44192827	chr18:44192827:G:GAAA	3.49345e-12	-1.93984	-2.02435e-10
44192988	chr18:44192988:A:G	2.21352e-11	0.324219	-0.417777
44193760	chr18:44193760:A:G	9.05773e-12	-2.40682e-10	-0.987112
44193916	chr18:44193916:A:G	1.35156e-11	-2.40682e-10	-0.586887
44194134	chr18:44194134:T:C	1.13943e-11	-2.40682e-10	-0.757615
44194483	chr18:44194483:T:C	8.71896e-12	-2.40682e-10	-1.02523
44194726	chr18:44194726:A:G	1.63999e-11	-2.40682e-10	-0.393455
44195011	chr18:44195011:G:A	8.08152e-12	-2.40682e-10	-1.10115
44195615	chr18:44195615:C:A	8.06995e-12	-2.40682e-10	-1.10258
44195621	chr18:44195621:C:G	1.09691e-11	-0.79565	-2.02435e-10
44196031	chr18:44196031:C:T	1.32093e-11	0.483903	-1.09371
44196101	chr18:44196101:C:T	6.76357e-12	-0.841674	-0.437505
44196235	chr18:44196235:A:G	7.58379e-12	-0.199875	-0.964841
44196260	chr18:44196260:G:T	8.15758e-12	-2.40682e-10	-1.09178
44196580	chr18:44196580:C:T	8.2999e-12	-0.399734	-0.674752
44196615	chr18:44196615:A:T	2.84876e-10	2.43453	0.0267985
44197045	chr18:44197045:A:G	2.99898e-11	-2.40682e-10	0.210128
44197205	chr18:44197205:G:T	1.36867e-10	2.59529	-0.867012
44197505	chr18:44197505:C:T	1.17805e-11	-2.40682e-10	-0.724284
44199391	chr18:44199391:A:G	8.14068e-12	-2.40682e-10	-1.09386
44200174	chr18:44200174:A:G	1.19614e-12	-1.91318	-1.09845
44200404	chr18:44200404:A:T	8.45668e-12	-2.40682e-10	-1.05577
44200557	chr18:44200557:G:C	1.13242e-11	0.259407	-1.02319
44200784	chr18:44200784:A:T	1.36548e-12	-1.82486	-1.05437
44200850	chr18:44200850:A:G	1.34911e-12	-1.83567	-1.05561
44201128	chr18:44201128:C:T	1.08981e-11	0.237905	-1.04005
44201352	chr18:44201352:T:C	8.3314e-12	-2.40682e-10	-1.0707
44201455	chr18:44201455:T:TC	3.62811e-12	-1.90202	-2.02435e-10
44201807	chr18:44201807:C:T	2.30327e-11	0.969102	-1.02292
44202637	chr18:44202637:A:G	1.11914e-10	2.08066	-0.553651
44202715	chr18:44202715:C:A	4.50153e-12	-1.68631	-2.02435e-10
44202716	chr18:44202716:A:G	4.45396e-12	-1.69694	-2.02435e-10
44203538	chr18:44203538:C:T	3.09897e-12	-1.13757	-0.922091
44204041	chr18:44204041:G:A	9.92617e-12	-2.40682e-10	-0.895555
44204853	chr18:44204853:G:A	1.40289e-11	0.451096	-1.00071
44206605	chr18:44206605:C:T	1.94963e-10	2.35021	-0.268132
44207500	chr18:44207500:C:T	1.07999e-11	-0.811197	-2.02435e-10
44207804	chr18:44207804:G:C	1.32015e-11	0.220183	-0.830586
44208358	chr18:44208358:T:G	2.4273e-11	-2.40682e-10	-0.00136507
44208806	chr18:44208806:A:T	3.38952e-11	0.332544	-2.02435e-10
44209129	chr18:44209129:G:A	1.53831e-11	-2.40682e-10	-0.457462
44209358	chr18:44209358:A:G	1.23034e-11	0.356955	-1.03781
44209370	chr18:44209370:T:A	8.80915e-12	-2.40682e-10	-1.01494
44209426	chr18:44209426:G:A	1.37021e-11	-0.573182	-2.02435e-10
44209596	chr18:44209596:C:T	1.48291e-11	-0.494136	-2.02435e-10
44209905	chr18:44209905:A:G	1.27166e-10	2.43713	-0.782366
44209909	chr18:44209909:A:G	1.33545e-11	0.400192	-0.999071
44210001	chr18:44210001:G:A	1.31799e-11	0.388307	-1.00034
44210641	chr18:44210641:A:G	8.13778e-12	-2.40682e-10	-1.09421
44211840	chr18:44211840:C:A	1.17058e-11	0.299747	-1.03039
44212019	chr18:44212019:C:T	9.08981e-12	-2.40682e-10	-0.983576
44212095	chr18:44212095:G:A	9.49567e-12	-2.40682e-10	-0.939894
44212176	chr18:44212176:G:A	1.16116e-11	0.29518	-1.0339
44212224	chr18:44212224:A:G	1.66295e-12	-1.64791	-1.03422
44212693	chr18:44212693:A:T	8.11697e-12	-2.40682e-10	-1.09677
44212743	chr18:44212743:T:C	1.29904e-11	0.37796	-1.00448
44212762	chr18:44212762:C:G	8.55899e-12	-2.40682e-10	-1.04375
44212772	chr18:44212772:A:G	9.68636e-12	-0.920011	-2.02435e-10
44213630	chr18:44213630:T:G	1.33228e-11	0.384148	-0.985404
44213865	chr18:44213865:A:G	2.29635e-11	0.702904	-0.759729
44213897	chr18:44213897:C:T	8.88538e-12	-2.40682e-10	-1.00632
44214082	chr18:44214082:G:GCT	6.32713e-11	1.73717	-0.780468
44214548	chr18:44214548:G:A	2.09588e-11	0.658642	-0.80681
44214960	chr18:44214960:G:A	1.25191e-11	-0.663478	-2.02435e-10
44215428	chr18:44215428:C:T	4.65719e-12	-0.9258	-0.726517
44215550	chr18:44215550:A:AAAT	1.17614e-10	2.39557	-0.818887
44217438	chr18:44217438:G:A	3.52306e-12	-1.9314	-2.02435e-10
44217709	chr18:44217709:G:A	8.48564e-12	-2.40682e-10	-1.05235
44217781	chr18:44217781:T:C	1.09649e-10	2.15249	-0.645938
44218049	chr18:44218049:C:T	4.46109e-12	-0.926762	-0.768575
44218126	chr18:44218126:G:A	4.33962e-12	-1.72294	-2.02435e-10
44218757	chr18:44218757:A:G	8.12592e-12	-2.40682e-10	-1.09567
44220859	chr18:44220859:T:C	1.62713e-11	-0.401324	-2.02435e-10
44220894	chr18:44220894:G:A	1.34246e-10	2.52061	-0.811662
44221685	chr18:44221685:G:T	9.11659e-12	-2.40682e-10	-0.980634
44223469	chr18:44223469:T:C	4.57898e-12	-1.66925	-2.02435e-10
44223476	chr18:44223476:T:C	1.56845e-12	-1.93411	-0.806532
44223994	chr18:44223994:T:A	1.6186e-11	0.154465	-0.561045
44224040	chr18:44224040:T:G	8.18322e-12	-2.40682e-10	-1.08864
44225129	chr18:44225129:G:T	3.78874e-12	-1.86149	0.00279084
44225190	chr18:44225190:C:T	4.78006e-12	-0.851423	-0.774853
44225730	chr18:44225730:T:A	2.94454e-12	-1.03149	-1.07928
44225740	chr18:44225740:T:A	8.49384e-12	-2.40682e-10	-1.05139
44225824	chr18:44225824:C:T	1.42458e-11	-0.534267	-2.02435e-10
44225919	chr18:44225919:T:A	5.62599e-12	-0.580784	-0.882549
44225974	chr18:44225974:G:A	3.46889e-12	-1.891	-0.0558991
44226664	chr18:44226664:T:C	8.58162e-12	-2.40682e-10	-1.04111
44226751	chr18:44226751:T:G	1.64814e-11	0.346173	-0.73467
44226933	chr18:44226933:C:T	2.00596e-10	2.30421	-0.193648
44227142	chr18:44227142:T:A	1.58484e-11	0.28712	-0.714781
44227351	chr18:44227351:A:C	8.1143e-12	-2.40682e-10	-1.0971
44227884	chr18:44227884:C:T	1.33089e-11	-2.40682e-10	-0.602298
44228258	chr18:44228258:A:G	1.16026e-10	2.27246	-0.709371
44228353	chr18:44228353:C:T	1.55052e-12	-1.76776	-0.98438
44228575	chr18:44228575:TATTA:T	8.96666e-12	-2.40682e-10	-0.997217
44228663	chr18:44228663:T:C	2.27369e-10	3.316	-1.08016
44228766	chr18:44228766:A:G	1.40124e-11	0.372518	-0.923305
44228924	chr18:44228924:TTAATTGCATC:T	9.20132e-12	-2.40682e-10	-0.971382
44229081	chr18:44229081:A:G	2.98934e-11	-2.40682e-10	0.206907
44229400	chr18:44229400:G:A	8.44102e-12	-2.40682e-10	-1.05763
44229514	chr18:44229514:A:G	6.61324e-11	2.09638	-1.09545
44229605	chr18:44229605:G:C	8.58921e-12	-2.40682e-10	-1.04022
44229732	chr18:44229732:T:C	1.60598e-12	-1.93419	-0.782804
44230327	chr18:44230327:TTG:T	8.7533e-12	-2.40682e-10	-1.0213
44230341	chr18:44230341:GTAGA:G	2.00837e-12	-1.65452	-0.838886
44230411	chr18:44230411:A:G	8.10913e-12	-2.40682e-10	-1.09774
44230858	chr18:44230858:ATGCATAAAG:A	3.98754e-12	-0.738484	-1.06907
44231139	chr18:44231139:CTG:C	1.5472e-11	-2.40682e-10	-0.4517
44231424	chr18:44231424:G:A	6.61272e-11	-2.40682e-10	1.00085
44231956	chr18:44231956:C:CA	3.68662e-12	-1.88602	-2.02435e-10
44232213	chr18:44232213:G:A	6.96091e-12	-0.716326	-0.534093
44232469	chr18:44232469:G:A	1.63182e-11	-2.40682e-10	-0.398447
44232910	chr18:44232910:G:T	3.42847e-12	-0.932307	-1.02631
44232924	chr18:44232924:A:G	1.6373e-11	-2.40682e-10	-0.395099
44232964	chr18:44232964:A:G	1.94808e-11	-2.40682e-10	-0.221299
44233173	chr18:44233173:C:T	9.04668e-12	-2.40682e-10	-0.988332
44233458	chr18:44233458:A:G	3.9803e-12	-1.80937	-2.02435e-10
44233822	chr18:44233822:G:A	1.74955e-11	-2.40682e-10	-0.328788
44234188	chr18:44234188:A:G	3.95186e-12	-0.945824	-0.870718
44234994	chr18:44234994:T:G	8.79134e-12	-2.40682e-10	-1.01696
44235004	chr18:44235004:T:C	3.48472e-12	-1.01687	-0.925472
44235586	chr18:44235586:G:A	8.43667e-12	-2.40682e-10	-1.05814
44235816	chr18:44235816:T:C	1.73833e-11	-2.40682e-10	-0.335217
44235832	chr18:44235832:A:G	8.21773e-12	-2.40682e-10	-1.08444
44235886	chr18:44235886:G:A	1.62511e-11	-2.40682e-10	-0.402572
44236260	chr18:44236260:T:TATATGTGTATGTGTGC	1.1196e-11	-2.40682e-10	-0.775171
44236330	chr18:44236330:T:A	8.81869e-12	-2.40682e-10	-1.01386
44236369	chr18:44236369:T:C	2.62651e-11	-2.40682e-10	0.0775101
44236511	chr18:44236511:CA:C	1.73898e-11	-2.40682e-10	-0.334845
44236590	chr18:44236590:C:T	8.35648e-12	-2.40682e-10	-1.06769
44236795	chr18:44236795:TC:T	8.09816e-12	-2.40682e-10	-1.09909
44236867	chr18:44236867:A:C	8.10716e-12	-0.454302	-0.643681
44237182	chr18:44237182:T:A	1.62511e-11	-2.40682e-10	-0.402572
44237844	chr18:44237844:A:G	3.56366e-12	-1.91994	-2.02435e-10
44238434	chr18:44238434:A:G	6.04838e-12	-1.39094	-2.02435e-10
44238477	chr18:44238477:A:C	2.32804e-11	-2.40682e-10	-0.0431182
44238531	chr18:44238531:T:G	1.01385e-11	-2.40682e-10	-0.874393
44238684	chr18:44238684:T:C	1.66764e-11	-2.40682e-10	-0.376736
44239399	chr18:44239399:A:T	5.05252e-12	-0.538466	-1.03238
44239460	chr18:44239460:C:T	5.01655e-12	-0.562043	-1.01594
44239738	chr18:44239738:A:G	7.51347e-12	-0.561941	-0.612091
44240150	chr18:44240150:C:A	1.62366e-11	-2.40682e-10	-0.403464
44240467	chr18:44240467:T:C	9.48102e-12	-2.40682e-10	-0.941438
44240698	chr18:44240698:G:A	3.58885e-12	-0.975591	-0.937306
44241118	chr18:44241118:A:G	3.88621e-12	-0.853365	-0.979931
44241833	chr18:44241833:A:C	1.66735e-11	-0.37691	-2.02435e-10
44241965	chr18:44241965:A:G	2.23191e-12	-1.2848	-1.10307
44241984	chr18:44241984:AAC:A	8.24502e-12	-2.40682e-10	-1.08112
44242175	chr18:44242175:A:G	3.61979e-11	-2.40682e-10	0.398272
44242448	chr18:44242448:G:A	2.52905e-11	-2.40682e-10	0.0396999
44243117	chr18:44243117:T:A	3.58888e-12	-1.91289	-2.02435e-10
44243174	chr18:44243174:T:C	5.92386e-11	0.120756	0.770087
44243481	chr18:44243481:A:G	8.18622e-12	-2.40682e-10	-1.08828
44243572	chr18:44243572:T:C	1.10691e-11	-0.820419	0.0338455
44244146	chr18:44244146:C:T	8.0678e-12	-2.40682e-10	-1.10285
44244257	chr18:44244257:C:A	2.03782e-11	-2.40682e-10	-0.176264
44245298	chr18:44245298:T:C	8.614e-12	-2.40682e-10	-1.03734
44245601	chr18:44245601:A:G	1.483e-11	-2.40682e-10	-0.494079
44245665	chr18:44245665:G:A	1.47129e-11	-2.40682e-10	-0.502003
44245791	chr18:44245791:A:G	2.55927e-11	-2.40682e-10	0.0515781
44245825	chr18:44245825:C:T	1.48123e-11	-2.40682e-10	-0.495275
44246518	chr18:44246518:G:T	2.38678e-11	-2.40682e-10	-0.0181998
44246538	chr18:44246538:C:T	1.41336e-11	-2.40682e-10	-0.542176
44246668	chr18:44246668:A:G	1.44856e-11	-2.40682e-10	-0.517577
44246758	chr18:44246758:C:T	4.87187e-12	-0.570442	-1.03681
44247175	chr18:44247175:T:C	1.67184e-11	-2.40682e-10	-0.374218
44247194	chr18:44247194:T:C	3.2699e-12	-0.90371	-1.10226
44247315	chr18:44247315:A:G	1.52535e-11	-2.40682e-10	-0.465922
44247926	chr18:44247926:G:A	1.70075e-11	-2.40682e-10	-0.357075
44248435	chr18:44248435:C:T	1.18615e-11	-2.40682e-10	-0.717435
44248447	chr18:44248447:G:C	1.51109e-11	-2.40682e-10	-0.475314
44248488	chr18:44248488:A:G	4.223e-12	-0.881234	-0.868951
44249291	chr18:44249291:C:T	1.45805e-11	-2.40682e-10	-0.511045
44249540	chr18:44249540:A:G	7.52822e-12	-1.17207	-2.02435e-10
44249560	chr18:44249560:G:A	3.64199e-12	-0.930531	-0.967667
44249683	chr18:44249683:C:T	8.10076e-12	-2.40682e-10	-1.09877
44249717	chr18:44249717:C:T	1.48123e-11	-2.40682e-10	-0.495275
44249754	chr18:44249754:C:T	1.48123e-11	-2.40682e-10	-0.495275
44249861	chr18:44249861:G:A	1.25473e-10	1.64136	-2.02435e-10
44250062	chr18:44250062:C:T	8.13791e-12	-1.0942	-2.02435e-10
44250246	chr18:44250246:G:C	1.0995e-10	1.50929	-2.02435e-10
44250950	chr18:44250950:C:T	1.97708e-12	-1.55777	-0.951341
44251360	chr18:44251360:T:C	8.09204e-12	-2.40682e-10	-1.09985
44251464	chr18:44251464:T:G	1.62286e-11	-2.40682e-10	-0.403956
44251479	chr18:44251479:C:T	1.02204e-11	-2.40682e-10	-0.866346
44251769	chr18:44251769:G:C	1.0445e-11	-0.844608	-2.02435e-10
44251881	chr18:44251881:T:C	1.48682e-11	-2.40682e-10	-0.491508
44252584	chr18:44252584:G:T	8.20111e-12	-2.40682e-10	-1.08646
44253076	chr18:44253076:G:A	4.85996e-12	-1.6097	-2.02435e-10
44253241	chr18:44253241:C:A	1.57683e-11	-2.40682e-10	-0.43273
44253658	chr18:44253658:A:T	1.43844e-11	-2.40682e-10	-0.524584
44253726	chr18:44253726:G:A	3.34153e-12	-0.882195	-1.10211
44254255	chr18:44254255:C:T	4.87807e-11	-2.40682e-10	0.696606
44254340	chr18:44254340:T:C	8.73701e-12	-2.40682e-10	-1.02316
44254453	chr18:44254453:A:G	3.74089e-12	-0.92212	-0.949287
44254652	chr18:44254652:C:G	9.82108e-12	-2.40682e-10	-0.906199
44254908	chr18:44254908:G:A	1.57065e-11	-2.40682e-10	-0.436652
44255018	chr18:44255018:T:C	1.39881e-11	-2.40682e-10	-0.55252
44255669	chr18:44255669:C:T	8.41478e-12	-2.40682e-10	-1.06074
44256057	chr18:44256057:A:G	2.52163e-11	-2.40682e-10	0.0367615
44256366	chr18:44256366:CCTT:C	5.44871e-12	-1.49535	-2.02435e-10
44256812	chr18:44256812:A:G	1.31004e-11	-2.40682e-10	-0.618087
44256894	chr18:44256894:A:G	3.22391e-12	-0.936507	-1.08363
44256990	chr18:44256990:G:A	3.88249e-12	-0.731853	-1.1024
44257018	chr18:44257018:G:A	1.45837e-11	-2.40682e-10	-0.510826
44257047	chr18:44257047:T:C	1.4603e-11	-2.40682e-10	-0.509502
44257391	chr18:44257391:T:C	8.70014e-12	-2.40682e-10	-1.02739
44257565	chr18:44257565:A:G	3.29938e-12	-0.916159	-1.08084
44257838	chr18:44257838:A:G	1.38941e-11	-2.40682e-10	-0.559264
44257841	chr18:44257841:G:A	6.48912e-12	-1.3206	-2.02435e-10
44257873	chr18:44257873:T:A	3.71748e-12	-0.875067	-1.00262
44258001	chr18:44258001:A:G	1.21132e-12	-1.89596	-1.10306
44258323	chr18:44258323:T:C	2.07989e-11	-2.40682e-10	-0.155831
44258355	chr18:44258355:A:G	4.85034e-12	-0.826418	-0.785264
44258736	chr18:44258736:A:G	8.42169e-12	-2.40682e-10	-1.05992
44258920	chr18:44258920:C:T	2.28771e-11	-2.40682e-10	-0.0605949
44259232	chr18:44259232:C:T	1.47369e-11	-2.40682e-10	-0.500378
44259262	chr18:44259262:G:A	1.06401e-11	0.00288629	-0.828988
44259720	chr18:44259720:C:T	4.8332e-12	-0.623984	-0.991236
44259831	chr18:44259831:G:A	1.45684e-11	-2.40682e-10	-0.511876
44260232	chr18:44260232:A:C	1.45781e-11	-2.40682e-10	-0.511209
44260484	chr18:44260484:G:A	4.16632e-12	-0.801776	-0.961921
44260529	chr18:44260529:T:C	1.38979e-11	-2.40682e-10	-0.55899
44260798	chr18:44260798:A:G	3.56372e-12	-0.817126	-1.1028
44260831	chr18:44260831:C:G	8.08301e-12	-2.40682e-10	-1.10097
44261305	chr18:44261305:A:G	4.07477e-12	-0.742271	-1.04364
44261453	chr18:44261453:G:A	1.58682e-11	-2.40682e-10	-0.426414
44261893	chr18:44261893:A:G	3.28468e-12	-0.920483	-1.08098
44261935	chr18:44261935:C:CT	1.98232e-11	-2.40682e-10	-0.203876
44262065	chr18:44262065:T:A	3.32167e-12	-0.905734	-1.08453
44262277	chr18:44262277:C:T	1.45715e-11	-2.40682e-10	-0.511663
44262283	chr18:44262283:G:A	3.36377e-12	-1.0864	-0.891268
44262466	chr18:44262466:A:G	5.33284e-11	0.78574	-2.02435e-10
44262699	chr18:44262699:G:A	4.30951e-12	-0.794639	-0.935267
44262732	chr18:44262732:C:T	5.83937e-12	-0.348696	-1.07741
44263041	chr18:44263041:A:C	4.81833e-12	-0.686709	-0.931594
44263155	chr18:44263155:A:G	1.48682e-11	-2.40682e-10	-0.491508
44263443	chr18:44263443:G:A	3.88617e-12	-0.758809	-1.0745
44263483	chr18:44263483:T:C	1.48669e-11	-2.40682e-10	-0.491594
44263537	chr18:44263537:G:A	5.77374e-12	-1.43741	-2.02435e-10
44263622	chr18:44263622:G:A	1.48445e-11	-2.40682e-10	-0.493101
44263980	chr18:44263980:A:G	3.87287e-12	-0.780816	-1.05592
44264022	chr18:44264022:A:C	2.26241e-11	-2.40682e-10	-0.0717122
44264134	chr18:44264134:A:G	1.48301e-11	-2.40682e-10	-0.49407
44264676	chr18:44264676:C:T	3.40305e-12	-0.889597	-1.07646
44265742	chr18:44265742:A:T	1.43194e-11	-0.529116	-2.02435e-10
44266165	chr18:44266165:TA:T	4.27493e-12	-0.847461	-0.8905
44267032	chr18:44267032:G:A	1.49925e-11	-2.40682e-10	-0.483182
44268309	chr18:44268309:T:C	1.80987e-12	-1.61188	-0.985597
44268332	chr18:44268332:G:A	1.50001e-11	-2.40682e-10	-0.48267
44268659	chr18:44268659:G:A	6.83063e-11	1.03327	-2.02435e-10
44268698	chr18:44268698:A:G	1.50293e-11	-2.40682e-10	-0.480729
44268784	chr18:44268784:T:C	3.59097e-12	-0.833949	-1.07836
44269541	chr18:44269541:A:C	1.49457e-11	-2.40682e-10	-0.486307
44270367	chr18:44270367:A:G	3.42194e-11	-2.40682e-10	0.342064
44271055	chr18:44271055:G:T	1.45666e-11	-2.40682e-10	-0.511999
44271620	chr18:44271620:G:A	1.51601e-11	-2.40682e-10	-0.472062
44271949	chr18:44271949:T:C	1.23291e-12	-1.87854	-1.10282
44272134	chr18:44272134:T:G	2.95331e-12	-1.10138	-1.00642
44272249	chr18:44272249:A:G	1.88489e-12	-1.87703	-0.679828
44272326	chr18:44272326:T:C	1.45537e-11	-2.40682e-10	-0.512882
44272471	chr18:44272471:C:T	6.86021e-10	4.43988	-1.09971
44272725	chr18:44272725:AG:A	1.45666e-11	-2.40682e-10	-0.511999
44273823	chr18:44273823:G:A	1.45666e-11	-2.40682e-10	-0.511999
44274048	chr18:44274048:A:G	1.23968e-12	-1.91936	-1.05652
44274227	chr18:44274227:T:C	3.12218e-11	-2.40682e-10	0.250387
44274383	chr18:44274383:T:C	5.29771e-10	4.18173	-1.10002
44274510	chr18:44274510:C:A	3.95027e-12	-0.799755	-1.01719
44274777	chr18:44274777:A:G	8.74855e-12	-2.40682e-10	-1.02184
44274833	chr18:44274833:A:G	1.4659e-11	-2.40682e-10	-0.505674
44275001	chr18:44275001:G:A	1.38979e-11	-2.40682e-10	-0.55899
44275700	chr18:44275700:G:A	1.46106e-11	-2.40682e-10	-0.508982
44275877	chr18:44275877:G:A	3.17948e-12	-0.965672	-1.06834
44275943	chr18:44275943:AC:A	2.30006e-11	-2.40682e-10	-0.0552086
44276172	chr18:44276172:C:T	2.22666e-11	-2.40682e-10	-0.0876406
44276460	chr18:44276460:A:G	8.54974e-12	-2.40682e-10	-1.04483
44276533	chr18:44276533:C:T	3.77853e-12	-0.857884	-1.00351
44276600	chr18:44276600:A:G	5.03724e-11	-2.40682e-10	0.728714
44276742	chr18:44276742:T:G	3.79745e-11	-2.40682e-10	0.446186
44277549	chr18:44277549:A:C	3.51902e-12	-1.93255	-2.02435e-10
44277782	chr18:44277782:T:C	1.27066e-11	-2.40682e-10	-0.648607
44278437	chr18:44278437:G:T	3.97878e-12	-0.719136	-1.09062
44278453	chr18:44278453:G:T	1.45926e-11	-2.40682e-10	-0.510213
44278597	chr18:44278597:A:G	1.41352e-11	-2.40682e-10	-0.542061
44278727	chr18:44278727:G:A	3.45237e-12	-0.875411	-1.07626
44278756	chr18:44278756:GC:G	1.45666e-11	-2.40682e-10	-0.511999
44279174	chr18:44279174:G:C	1.48588e-11	-2.40682e-10	-0.492137
44279199	chr18:44279199:G:A	9.1184e-12	-2.40682e-10	-0.980436
44279223	chr18:44279223:A:G	8.3551e-12	-0.301921	-0.765936
44279481	chr18:44279481:A:G	3.45081e-11	-2.40682e-10	0.350465
44279498	chr18:44279498:G:A	1.45666e-11	-2.40682e-10	-0.511999
44280147	chr18:44280147:G:A	9.73421e-10	4.79018	-1.10009
44280307	chr18:44280307:T:C	1.38501e-11	-2.40682e-10	-0.56244
44280327	chr18:44280327:C:T	8.14619e-12	-2.40682e-10	-1.09318
44280745	chr18:44280745:G:A	8.24756e-12	-2.40682e-10	-1.08081
44281207	chr18:44281207:C:G	1.7761e-11	-2.40682e-10	-0.313727
44281390	chr18:44281390:T:C	6.31448e-12	-0.29097	-1.05691
44281741	chr18:44281741:G:A	5.49036e-10	4.22017	-1.10274
44281863	chr18:44281863:G:A	7.41745e-12	-0.122319	-1.06458
44281867	chr18:44281867:T:C	8.06629e-12	-2.40682e-10	-1.10304
44283290	chr18:44283290:G:A	6.32175e-10	4.36058	-1.10215
44283689	chr18:44283689:T:C	1.12976e-11	-2.40682e-10	-0.766141
44283949	chr18:44283949:C:T	3.2467e-12	-0.965699	-1.04739
44284856	chr18:44284856:G:A	1.14282e-11	-2.40682e-10	-0.75465
44285234	chr18:44285234:C:A	6.4212e-12	-0.823431	-0.507694
44285429	chr18:44285429:A:G	1.75681e-11	-2.40682e-10	-0.324643
44285502	chr18:44285502:A:T	8.63915e-12	-2.40682e-10	-1.03443
44285581	chr18:44285581:G:A	3.83301e-12	-1.84708	-2.02435e-10
44286005	chr18:44286005:G:C	1.18749e-11	-2.40682e-10	-0.716301
44286223	chr18:44286223:CA:C	1.18991e-11	-2.40682e-10	-0.714267
44286336	chr18:44286336:T:C	5.22427e-12	-0.829235	-0.708181
44286415	chr18:44286415:C:T	8.89091e-12	-2.40682e-10	-1.0057
44286595	chr18:44286595:G:A	1.12167e-11	-2.40682e-10	-0.773324
44286932	chr18:44286932:A:T	1.21259e-11	-2.40682e-10	-0.695386
44287024	chr18:44287024:A:G	1.19311e-11	-2.40682e-10	-0.711583
44287453	chr18:44287453:T:G	8.26627e-12	-2.40682e-10	-1.07855
44287617	chr18:44287617:G:C	1.63298e-12	-1.68838	-1.01195
44287682	chr18:44287682:G:A	3.51946e-12	-1.93242	-2.02435e-10
44288469	chr18:44288469:A:G	8.53523e-12	-2.40682e-10	-1.04653
44288668	chr18:44288668:A:G	1.25569e-11	-2.40682e-10	-0.660456
44288960	chr18:44288960:A:G	3.55019e-11	-2.40682e-10	0.378855
44289289	chr18:44289289:G:A	1.40816e-11	-0.545862	-2.02435e-10
44289431	chr18:44289431:T:TG	1.19093e-11	-2.40682e-10	-0.713412
44289526	chr18:44289526:T:G	4.43875e-10	3.73736	-0.832544
44289607	chr18:44289607:T:C	5.25274e-12	-0.922805	-0.609175
44290128	chr18:44290128:T:C	1.18926e-11	-2.40682e-10	-0.714816
44290278	chr18:44290278:C:T	5.67871e-10	4.19758	-1.04641
44290393	chr18:44290393:C:T	1.18972e-11	-2.40682e-10	-0.714428
44290586	chr18:44290586:C:T	8.23732e-12	-2.40682e-10	-1.08206
44290592	chr18:44290592:C:A	5.09538e-10	4.09927	-1.05649
44290927	chr18:44290927:G:A	1.2633e-11	-2.40682e-10	-0.65442
44290935	chr18:44290935:G:A	3.53209e-12	-1.92884	-2.02435e-10
44290950	chr18:44290950:C:A	4.49682e-12	-0.978982	-0.708378
44292022	chr18:44292022:A:G	5.7186e-12	-0.452858	-0.994149
44292380	chr18:44292380:G:A	2.04617e-11	-2.40682e-10	-0.172177
44292803	chr18:44292803:T:C	1.20912e-11	-2.40682e-10	-0.698253
44293062	chr18:44293062:C:T	5.78607e-12	-0.389935	-1.04534
44293879	chr18:44293879:A:G	1.2454e-09	4.76076	-0.824273
44293883	chr18:44293883:T:C	8.85858e-10	4.64635	-1.05053
44294213	chr18:44294213:C:T	3.76464e-12	-0.952643	-0.912434
44295094	chr18:44295094:T:A	1.01566e-09	4.79032	-1.05776
44295236	chr18:44295236:C:T	4.82793e-12	-0.909887	-0.706426
44295618	chr18:44295618:A:C	8.0745e-12	-2.40682e-10	-1.10202
44296758	chr18:44296758:A:ACTT	9.61525e-12	-2.40682e-10	-0.92738
44296865	chr18:44296865:A:C	8.06955e-12	-2.40682e-10	-1.10263
44297881	chr18:44297881:A:T	4.48762e-11	-2.40682e-10	0.613178
44298004	chr18:44298004:G:C	1.54356e-12	-1.65563	-1.10101
44298122	chr18:44298122:G:T	1.19024e-11	-2.40682e-10	-0.713992
44298426	chr18:44298426:TAAC:T	1.91033e-11	-2.40682e-10	-0.240871
44298591	chr18:44298591:G:A	1.19527e-11	-2.40682e-10	-0.709773
44298885	chr18:44298885:G:A	1.1329e-11	-0.763363	-2.02435e-10
44299068	chr18:44299068:T:G	1.22306e-11	-2.40682e-10	-0.686785
44299145	chr18:44299145:G:A	8.65864e-12	-2.40682e-10	-1.03217
44299763	chr18:44299763:G:T	1.06926e-11	-2.40682e-10	-0.82118
44299803	chr18:44299803:C:T	1.20714e-11	-2.40682e-10	-0.699887
44299911	chr18:44299911:A:G	6.77076e-10	4.32489	-0.997839
44299932	chr18:44299932:A:G	1.18661e-11	-2.40682e-10	-0.717044
44300105	chr18:44300105:C:T	4.17216e-11	-2.40682e-10	0.54029
44300245	chr18:44300245:G:A	4.27984e-12	-1.03892	-0.697892
44300454	chr18:44300454:G:A	7.30968e-10	4.4671	-1.06346
44300581	chr18:44300581:C:T	1.89248e-11	-2.40682e-10	-0.250257
44300632	chr18:44300632:T:C	8.6171e-10	4.29539	-0.727205
44300658	chr18:44300658:G:A	5.09804e-12	-0.757522	-0.804351
44301198	chr18:44301198:G:C	9.95156e-10	4.42876	-0.716594
44301377	chr18:44301377:G:T	9.35264e-10	4.55326	-0.903164
44301466	chr18:44301466:C:G	1.76753e-11	-2.40682e-10	-0.318563
44301495	chr18:44301495:C:T	6.04472e-10	4.23174	-1.01812
44301537	chr18:44301537:C:T	1.04862e-09	4.66952	-0.905017
44302458	chr18:44302458:G:A	3.60908e-12	-0.974332	-0.932944
44302521	chr18:44302521:C:T	1.18926e-11	-2.40682e-10	-0.714816
44302541	chr18:44302541:A:G	1.36645e-09	4.77535	-0.746106
44302657	chr18:44302657:C:T	4.17427e-11	-2.40682e-10	0.540796
44302799	chr18:44302799:T:C	9.89417e-12	-2.40682e-10	-0.898784
44302915	chr18:44302915:C:T	2.07957e-12	-1.66448	-0.794092
44302947	chr18:44302947:C:T	6.4113e-12	-0.331356	-1.00131
44303098	chr18:44303098:A:G	8.08036e-10	4.47956	-0.975684
44303560	chr18:44303560:G:A	8.07733e-12	-2.40682e-10	-1.10167
44303580	chr18:44303580:G:A	1.22782e-09	4.70041	-0.778141
44303783	chr18:44303783:T:C	7.78508e-10	4.42398	-0.957333
44304335	chr18:44304335:A:C	1.18526e-11	-2.40682e-10	-0.718185
44304551	chr18:44304551:A:G	4.96502e-12	-1.58831	-2.02435e-10
44304575	chr18:44304575:C:T	1.31469e-11	-2.40682e-10	-0.614541
44304818	chr18:44304818:T:C	8.23476e-10	4.35579	-0.832982
44304870	chr18:44304870:T:C	1.29761e-10	1.67497	-2.02435e-10
44304880	chr18:44304880:A:G	6.69256e-12	-0.257022	-1.03271
44304949	chr18:44304949:A:T	6.77243e-12	-0.262855	-1.01501
44304952	chr18:44304952:G:A	6.8488e-12	-0.243865	-1.02279
44304964	chr18:44304964:G:T	6.89533e-10	4.44575	-1.10047
44305178	chr18:44305178:A:G	4.46379e-12	-0.833587	-0.861145
44305371	chr18:44305371:G:C	1.17977e-11	-2.40682e-10	-0.722822
44305654	chr18:44305654:A:G	1.20727e-11	-2.40682e-10	-0.699784
44305683	chr18:44305683:T:TC	6.90375e-10	4.42138	-1.07488
44305689	chr18:44305689:G:T	7.29413e-10	4.46767	-1.06616
44305760	chr18:44305760:A:G	8.26018e-12	-2.40682e-10	-1.07928
44305884	chr18:44305884:C:A	9.09566e-10	4.51	-0.887765
44306022	chr18:44306022:A:C	8.6687e-12	-2.40682e-10	-1.03101
44306548	chr18:44306548:A:ATC	8.60551e-10	4.66039	-1.09355
44306722	chr18:44306722:G:A	1.03533e-09	4.61518	-0.863439
44306857	chr18:44306857:G:A	1.2175e-09	4.80364	-0.889811
44307773	chr18:44307773:C:G	1.1929e-11	-2.40682e-10	-0.711761
44307972	chr18:44307972:C:T	4.65007e-12	-0.906237	-0.747611
44308266	chr18:44308266:G:T	2.49836e-12	-1.17306	-1.10204
44308458	chr18:44308458:A:C	1.67732e-12	-1.92838	-0.745151
44308741	chr18:44308741:G:T	9.00152e-10	4.71497	-1.10314
44308913	chr18:44308913:T:C	1.19708e-09	4.75887	-0.861958
44308992	chr18:44308992:A:G	1.16753e-11	-2.40682e-10	-0.733257
44309196	chr18:44309196:GT:G	3.51082e-11	-2.40682e-10	0.367704
44309244	chr18:44309244:A:G	7.629e-12	-0.0819094	-1.07686
44309248	chr18:44309248:G:A	1.25149e-09	4.82875	-0.887387
44310167	chr18:44310167:G:A	8.18991e-10	4.61996	-1.10262
44310265	chr18:44310265:A:T	8.7108e-12	-2.40682e-10	-1.02617
44310759	chr18:44310759:G:A	7.58435e-12	-0.143577	-1.02107
44310842	chr18:44310842:C:A	4.26214e-11	-2.40682e-10	0.561627
44311026	chr18:44311026:T:C	6.05992e-12	-1.37205	-0.0169793
44311518	chr18:44311518:A:G	6.86428e-10	4.40894	-1.06817
44311548	chr18:44311548:T:A	2.74655e-11	-2.40682e-10	0.122201
44311750	chr18:44311750:C:T	4.76144e-12	-0.870133	-0.760046
44311840	chr18:44311840:C:T	1.32442e-11	-2.40682e-10	-0.607174
44311868	chr18:44311868:T:C	9.0649e-10	4.58735	-0.968497
44311894	chr18:44311894:G:A	4.57174e-12	-0.871191	-0.799646
44312134	chr18:44312134:T:C	4.37834e-11	-2.40682e-10	0.588524
44312352	chr18:44312352:T:C	1.21063e-11	-2.40682e-10	-0.697006
44312639	chr18:44312639:T:G	8.12322e-12	-2.40682e-10	-1.096
44312648	chr18:44312648:A:G	9.94438e-10	4.79134	-1.07989
44312704	chr18:44312704:A:G	1.32946e-09	4.86445	-0.862656
44312933	chr18:44312933:G:A	1.67137e-11	-2.40682e-10	-0.374503
44313049	chr18:44313049:C:T	9.68418e-12	-2.40682e-10	-0.920236
44313282	chr18:44313282:T:C	1.01003e-09	4.72697	-0.999967
44313403	chr18:44313403:T:TATC	1.22388e-12	-1.89364	-1.09507
44313423	chr18:44313423:G:A	1.13885e-11	-2.40682e-10	-0.758126
44313643	chr18:44313643:G:A	1.26197e-09	4.83369	-0.883987
44313850	chr18:44313850:T:C	1.41269e-09	4.97169	-0.90917
44313983	chr18:44313983:G:A	8.39182e-12	0.00502725	-1.0685
44313984	chr18:44313984:T:A	8.2823e-12	-0.00410451	-1.0725
44314069	chr18:44314069:A:G	1.57186e-09	5.06588	-0.896594
44314369	chr18:44314369:C:A	9.50711e-12	-2.40682e-10	-0.93869
44314381	chr18:44314381:A:C	1.14006e-11	-2.40682e-10	-0.757063
44314536	chr18:44314536:G:A	9.87951e-10	4.80544	-1.10054
44315146	chr18:44315146:G:C	9.18483e-12	-2.40682e-10	-0.973176
44315347	chr18:44315347:T:C	1.19187e-11	-2.40682e-10	-0.712619
44315380	chr18:44315380:A:C	1.17402e-11	-2.40682e-10	-0.727707
44315412	chr18:44315412:T:C	2.6034e-11	-2.40682e-10	0.0686739
44316098	chr18:44316098:G:A	9.18786e-12	-2.40682e-10	-0.972847
44316222	chr18:44316222:G:A	8.89419e-12	-2.40682e-10	-1.00533
44316602	chr18:44316602:C:T	1.04189e-11	-2.40682e-10	-0.847113
44316999	chr18:44316999:C:G	8.23247e-12	-2.40682e-10	-1.08264
44317050	chr18:44317050:C:T	1.287e-09	4.93471	-0.965376
44317061	chr18:44317061:A:G	9.42354e-10	4.76079	-1.10314
44317382	chr18:44317382:C:G	5.97794e-12	-1.39644	-0.00621611
44317544	chr18:44317544:G:A	7.05077e-11	1.06499	-2.02435e-10
44317678	chr18:44317678:G:A	4.32235e-11	-2.40682e-10	0.575655
44318009	chr18:44318009:T:C	1.03931e-09	4.73688	-0.981298
44318284	chr18:44318284:A:C	9.99516e-10	4.80113	-1.08459
44318464	chr18:44318464:A:G	1.24407e-09	4.91214	-0.97673
44318636	chr18:44318636:G:T	1.46188e-09	4.97516	-0.878407
44319085	chr18:44319085:T:C	4.62651e-12	-0.634909	-1.02402
44319280	chr18:44319280:G:T	1.59981e-09	5.0702	-0.883288
44319405	chr18:44319405:A:G	1.22738e-11	-2.40682e-10	-0.683265
44319486	chr18:44319486:G:T	9.15557e-12	-2.40682e-10	-0.976367
44319703	chr18:44319703:C:G	1.18926e-11	-2.40682e-10	-0.714816
44319761	chr18:44319761:C:T	2.3125e-12	-1.75359	-0.598815
44319839	chr18:44319839:G:A	9.72925e-10	4.76221	-1.07264
44320090	chr18:44320090:T:C	4.15632e-11	-2.40682e-10	0.536485
44320960	chr18:44320960:G:A	3.72388e-09	5.8509	-0.819107
44321934	chr18:44321934:G:C	5.34237e-11	-2.40682e-10	0.787525
44321959	chr18:44321959:A:G	7.23748e-12	-0.252055	-0.959401
44322301	chr18:44322301:C:T	8.08607e-12	-2.40682e-10	-1.10059
44322532	chr18:44322532:C:T	3.5971e-09	5.99235	-0.995195
44323070	chr18:44323070:T:G	9.27917e-12	-0.0506278	-0.91233
44323468	chr18:44323468:C:T	2.4566e-09	5.15743	-0.541624
44323642	chr18:44323642:T:G	1.12623e-11	-2.40682e-10	-0.769269
44324089	chr18:44324089:T:C	8.13909e-12	-2.40682e-10	-1.09405
44324360	chr18:44324360:T:C	2.17162e-12	-1.89228	-0.52298
44324557	chr18:44324557:G:A	8.91617e-12	-2.40682e-10	-1.00286
44324621	chr18:44324621:G:A	1.94686e-11	-0.221927	-2.02435e-10
44324646	chr18:44324646:A:G	2.04136e-12	-1.88113	-0.595983
44325593	chr18:44325593:C:A	1.92543e-12	-1.88113	-0.654454
44325825	chr18:44325825:A:G	1.23671e-12	-1.93821	-1.04006
44325984	chr18:44325984:C:T	1.12371e-11	-0.771505	-2.02435e-10
44326459	chr18:44326459:G:A	1.93167e-12	-1.87909	-0.653258
44326694	chr18:44326694:GTTC:G	9.88467e-12	-2.40682e-10	-0.899744
44326699	chr18:44326699:TATATTGCC:T	9.89471e-12	-2.40682e-10	-0.89873
44326966	chr18:44326966:A:C	8.27024e-12	-2.40682e-10	-1.07807
44327223	chr18:44327223:G:A	5.30153e-12	-1.52273	-2.02435e-10
44328475	chr18:44328475:T:C	1.99872e-12	-1.86307	-0.635149
44328537	chr18:44328537:G:A	2.0072e-12	-1.88307	-0.610915
44328687	chr18:44328687:C:T	1.19401e-11	-2.40682e-10	-0.710828
44328702	chr18:44328702:G:A	4.25351e-12	-1.74299	-2.02435e-10
44328717	chr18:44328717:A:C	4.54103e-11	-2.40682e-10	0.625008
44328886	chr18:44328886:C:T	8.23089e-12	-2.40682e-10	-1.08284
44329153	chr18:44329153:C:T	3.51475e-12	-1.93376	-2.02435e-10
44329560	chr18:44329560:A:C	1.24663e-12	-1.92729	-1.04299
44329945	chr18:44329945:G:A	2.75742e-12	-1.93512	-0.241316
44329949	chr18:44329949:T:C	7.6871e-12	-0.474003	-0.677184
44330211	chr18:44330211:T:C	1.99282e-12	-1.86403	-0.637156
44330567	chr18:44330567:A:G	1.80668e-12	-1.82147	-0.777763
44330586	chr18:44330586:G:A	1.97097e-12	-1.85151	-0.660692
44330856	chr18:44330856:A:G	8.38187e-12	-2.40682e-10	-1.06466
44330924	chr18:44330924:T:C	2.25894e-11	-2.40682e-10	-0.0732498
44331137	chr18:44331137:T:C	8.13178e-12	-2.40682e-10	-1.09495
44331425	chr18:44331425:A:T	8.06568e-12	-2.40682e-10	-1.10311
44331467	chr18:44331467:G:A	1.95323e-11	-2.40682e-10	-0.218658
44331513	chr18:44331513:T:C	2.03566e-12	-1.86582	-0.614091
44331973	chr18:44331973:A:C	2.07978e-12	-1.86695	-0.591515
44332107	chr18:44332107:A:G	1.25209e-12	-1.93231	-1.03361
44332135	chr18:44332135:T:C	1.98845e-12	-1.86049	-0.642886
44332615	chr18:44332615:G:A	2.27174e-12	-1.84876	-0.521423
44332829	chr18:44332829:G:A	1.24799e-12	-1.87766	-1.09153
44332970	chr18:44332970:G:T	2.01223e-12	-1.85086	-0.640627
44333077	chr18:44333077:T:C	3.49227e-12	-1.94018	-2.02435e-10
44333200	chr18:44333200:A:T	1.3941e-12	-1.89332	-0.965164
44333550	chr18:44333550:T:G	3.35025e-10	3.62382	-1.00035
44333609	chr18:44333609:A:C	2.25485e-11	-2.40682e-10	-0.0750613
44334054	chr18:44334054:T:C	4.55878e-09	5.23408	-2.02435e-10
44334276	chr18:44334276:A:G	8.06856e-12	-2.40682e-10	-1.10275
44334486	chr18:44334486:A:G	5.31282e-12	-1.52061	-2.02435e-10
44334984	chr18:44334984:A:C	1.23049e-12	-1.93531	-1.048
44335027	chr18:44335027:T:C	2.14779e-11	-2.40682e-10	-0.123707
44335870	chr18:44335870:T:C	2.64074e-11	-2.40682e-10	0.0829136
44336078	chr18:44336078:A:C	2.69294e-11	-2.40682e-10	0.10249
44336154	chr18:44336154:C:A	8.1361e-12	-2.40682e-10	-1.09442
44336982	chr18:44336982:T:C	1.3238e-12	-1.8724	-1.03782
44337122	chr18:44337122:A:T	8.40178e-07	10.4506	-2.02435e-10
44337562	chr18:44337562:C:T	8.38505e-12	-2.40682e-10	-1.06428
44337707	chr18:44337707:A:T	2.32762e-11	-2.40682e-10	-0.0432978
44337717	chr18:44337717:T:C	3.61068e-12	-1.90683	-2.02435e-10
44338416	chr18:44338416:A:G	1.05351e-11	-2.40682e-10	-0.836018
44339518	chr18:44339518:C:T	1.78513e-11	-2.40682e-10	-0.308653
44339696	chr18:44339696:A:AG	2.0957e-12	-1.83426	-0.616581
44339847	chr18:44339847:G:T	8.28819e-11	-2.40682e-10	1.22669
44339957	chr18:44339957:ATTCT:A	2.61246e-11	0.0721468	-2.02435e-10
44339958	chr18:44339958:T:G	8.21831e-12	-2.40682e-10	-1.08437
44340114	chr18:44340114:G:A	1.4658e-12	-1.78897	-1.01936
44340126	chr18:44340126:T:C	1.98971e-12	-1.84748	-0.655263
44340841	chr18:44340841:C:T	2.08664e-12	-1.85745	-0.59773
44341284	chr18:44341284:A:G	2.10199e-12	-1.84624	-0.601601
44342604	chr18:44342604:A:C	1.04857e-11	-2.40682e-10	-0.840713
44342779	chr18:44342779:T:C	2.09885e-12	-1.83598	-0.613363
44342987	chr18:44342987:T:C	7.32482e-12	-1.19946	-2.02435e-10
44343095	chr18:44343095:T:G	8.35815e-12	-2.40682e-10	-1.06749
44343359	chr18:44343359:A:G	2.09844e-12	-1.85087	-0.598662
44343665	chr18:44343665:A:G	2.13471e-12	-1.83167	-0.600724
44343846	chr18:44343846:G:A	3.85149e-12	-1.84227	-2.02435e-10
44344459	chr18:44344459:T:G	5.47257e-11	1.9145	-1.1029
44344965	chr18:44344965:A:G	8.12121e-12	-2.40682e-10	-1.09625
44345145	chr18:44345145:C:G	1.08755e-11	-2.40682e-10	-0.804218
44345186	chr18:44345186:TAA:T	1.77794e-11	-2.40682e-10	-0.312689
44345531	chr18:44345531:C:T	2.14195e-12	-1.86763	-0.56139
44345687	chr18:44345687:G:A	9.54994e-12	-2.40682e-10	-0.934195
44346006	chr18:44346006:G:T	2.41489e-12	-1.24299	-1.06609
44346111	chr18:44346111:A:G	8.66684e-12	-1.03123	-2.02435e-10
44346352	chr18:44346352:T:C	1.77706e-12	-1.85385	-0.761924
44347054	chr18:44347054:A:G	2.1111e-12	-1.84229	-0.601228
44347852	chr18:44347852:T:C	2.39846e-12	-1.83074	-0.485168
44348000	chr18:44348000:A:G	1.07222e-11	-2.40682e-10	-0.818418
44348011	chr18:44348011:T:C	8.07431e-12	-2.40682e-10	-1.10204
44348256	chr18:44348256:C:A	8.20257e-12	-2.40682e-10	-1.08628
44348300	chr18:44348300:A:G	8.58649e-12	-2.40682e-10	-1.04054
44348597	chr18:44348597:C:G	1.40149e-12	-1.75389	-1.0993
44348616	chr18:44348616:T:A	3.49072e-12	-1.94062	-2.02435e-10
44348995	chr18:44348995:G:C	1.01788e-11	-2.40682e-10	-0.870418
44349098	chr18:44349098:T:A	2.67545e-11	0.0959743	-2.02435e-10
44349244	chr18:44349244:T:A	2.05716e-12	-1.84749	-0.621916
44349401	chr18:44349401:T:C	3.56599e-12	-1.91929	-2.02435e-10
44349588	chr18:44349588:G:C	1.26516e-12	-1.92255	-1.03298
44349778	chr18:44349778:C:G	2.10906e-11	-0.141902	-2.02435e-10
44349881	chr18:44349881:A:C	1.22552e-11	-2.40682e-10	-0.684776
44350909	chr18:44350909:G:T	1.96243e-12	-1.86018	-0.656362
44350995	chr18:44350995:T:C	2.04626e-12	-1.84562	-0.629093
44351252	chr18:44351252:C:T	4.45543e-12	-1.69661	-2.02435e-10
44351300	chr18:44351300:C:T	4.49786e-12	-1.68713	-2.02435e-10
44351388	chr18:44351388:A:G	8.29971e-12	-2.40682e-10	-1.07451
44351621	chr18:44351621:G:A	8.21891e-12	-2.40682e-10	-1.08429
44352304	chr18:44352304:G:A	1.76582e-12	-1.78582	-0.8363
44352361	chr18:44352361:A:G	3.67403e-12	-1.88944	-2.02435e-10
44352511	chr18:44352511:A:G	4.3253e-12	-1.30942	-0.41683
44352671	chr18:44352671:G:T	8.48584e-12	-2.40682e-10	-1.05233
44352739	chr18:44352739:A:G	1.36282e-11	-0.578586	-2.02435e-10
44353134	chr18:44353134:T:C	4.06301e-12	-1.82971	0.0409076
44353783	chr18:44353783:T:C	2.27486e-12	-1.84573	-0.523077
44353982	chr18:44353982:A:G	2.12708e-12	-1.84665	-0.589334
44354219	chr18:44354219:A:G	2.29783e-12	-1.8427	-0.516063
44355119	chr18:44355119:A:G	1.8816e-12	-1.84707	-0.711533
44355203	chr18:44355203:T:C	9.0515e-12	-2.40682e-10	-0.9878
44355871	chr18:44355871:AGG:A	2.00214e-12	-1.84765	-0.648858
44356001	chr18:44356001:G:A	1.24424e-12	-1.92598	-1.04622
44356065	chr18:44356065:A:G	8.12136e-12	-2.40682e-10	-1.09623
44356106	chr18:44356106:G:T	7.66492e-12	-1.15408	-2.02435e-10
44356144	chr18:44356144:G:A	2.86734e-12	-1.80389	-0.333457
44356192	chr18:44356192:G:A	1.02766e-11	-2.40682e-10	-0.860864
44356250	chr18:44356250:AGAG:A	2.82091e-12	-1.81854	-0.33513
44356347	chr18:44356347:G:A	8.273e-12	-2.40682e-10	-1.07773
44356535	chr18:44356535:T:C	3.93924e-12	-1.31144	-0.508305
44357133	chr18:44357133:T:C	4.63903e-11	1.6904	-1.04404
44357430	chr18:44357430:C:G	9.15105e-12	-2.40682e-10	-0.976861
44357675	chr18:44357675:C:T	9.29855e-12	-2.40682e-10	-0.960871
44357776	chr18:44357776:T:C	8.94442e-12	-2.40682e-10	-0.999699
44357831	chr18:44357831:G:A	9.16198e-12	-2.40682e-10	-0.975667
44358250	chr18:44358250:G:A	8.26887e-12	-2.40682e-10	-1.07823
44358343	chr18:44358343:C:A	6.38286e-07	10.1758	-2.02435e-10
44358415	chr18:44358415:A:G	1.67296e-12	-1.68151	-0.994625
44358889	chr18:44358889:G:A	8.61397e-12	-2.40682e-10	-1.03734
44358932	chr18:44358932:T:C	1.51e-11	-2.40682e-10	-0.476036
44358949	chr18:44358949:G:T	1.07238e-11	-2.40682e-10	-0.818267
44359028	chr18:44359028:AGGTATACATGTGCCATAGT:A	9.29594e-12	-2.40682e-10	-0.961152
44359749	chr18:44359749:T:A	8.57976e-12	-2.40682e-10	-1.04132
44359871	chr18:44359871:C:T	1.28924e-11	-2.40682e-10	-0.634093
44359887	chr18:44359887:T:C	8.69934e-12	-2.40682e-10	-1.02748
44359928	chr18:44359928:C:A	9.38393e-12	-2.40682e-10	-0.951731
44359993	chr18:44359993:T:C	1.72535e-11	-2.40682e-10	-0.342717
44360092	chr18:44360092:T:C	3.30719e-12	-1.80256	-0.192067
44360145	chr18:44360145:G:C	8.91907e-12	-2.40682e-10	-1.00254
44362797	chr18:44362797:G:T	1.73117e-11	-2.40682e-10	-0.339346
44362988	chr18:44362988:C:A	8.07849e-12	-2.40682e-10	-1.10152
44363230	chr18:44363230:A:G	1.32133e-12	-1.91304	-0.999048
44363392	chr18:44363392:G:A	3.59361e-12	-1.82558	-0.08599
44363525	chr18:44363525:G:A	3.41489e-12	-1.84548	-0.117101
44363575	chr18:44363575:C:A	1.7768e-11	-2.40682e-10	-0.313332
44363994	chr18:44363994:G:T	8.06553e-12	-2.40682e-10	-1.10313
44364735	chr18:44364735:C:T	1.34465e-12	-1.9045	-0.990097
44365336	chr18:44365336:G:T	8.20432e-12	-2.40682e-10	-1.08607
44365541	chr18:44365541:T:C	8.62644e-12	-2.40682e-10	-1.0359
44365764	chr18:44365764:C:T	1.44696e-11	-0.518679	-2.02435e-10
44365847	chr18:44365847:T:C	8.94691e-12	-2.40682e-10	-0.999421
44365884	chr18:44365884:C:T	8.94691e-12	-2.40682e-10	-0.999421
44366489	chr18:44366489:G:A	9.97979e-12	-2.40682e-10	-0.890168
44366544	chr18:44366544:C:T	1.28257e-11	-2.40682e-10	-0.63928
44366598	chr18:44366598:A:G	8.94691e-12	-2.40682e-10	-0.999421
44366682	chr18:44366682:T:C	8.08099e-12	-2.40682e-10	-1.10122
44366811	chr18:44366811:C:T	8.94691e-12	-2.40682e-10	-0.999421
44366812	chr18:44366812:G:A	3.54684e-12	-1.81531	-0.109364
44366960	chr18:44366960:G:A	7.31508e-12	-1.20079	-2.02435e-10
44367127	chr18:44367127:G:A	1.80796e-11	-2.40682e-10	-0.295944
44367140	chr18:44367140:A:G	8.26557e-12	-2.40682e-10	-1.07863
44367529	chr18:44367529:T:C	8.68552e-12	-2.40682e-10	-1.02907
44367961	chr18:44367961:T:G	7.58813e-12	-0.312615	-0.851529
44368348	chr18:44368348:C:T	1.42391e-12	-1.79699	-1.04033
44368681	chr18:44368681:T:C	1.38524e-12	-1.91195	-0.952906
44369008	chr18:44369008:T:C	5.60939e-12	-1.51731	0.0510192
44369733	chr18:44369733:T:C	8.30118e-12	-2.40682e-10	-1.07433
44369908	chr18:44369908:G:C	8.20793e-12	-2.40682e-10	-1.08563
44369933	chr18:44369933:G:A	9.07148e-12	-2.40682e-10	-0.985594
44370326	chr18:44370326:A:C	8.82139e-12	-2.40682e-10	-1.01355
44370431	chr18:44370431:G:A	8.10152e-12	-2.40682e-10	-1.09868
44370804	chr18:44370804:C:T	8.94305e-12	-2.40682e-10	-0.999853
44371097	chr18:44371097:A:G	9.27124e-12	-2.40682e-10	-0.963812
44371367	chr18:44371367:A:ATT	2.29947e-12	-1.88303	-0.475018
44371692	chr18:44371692:G:A	9.14478e-12	-2.40682e-10	-0.977546
44371964	chr18:44371964:A:G	8.95698e-12	-2.40682e-10	-0.998297
44372277	chr18:44372277:A:G	8.10583e-12	-2.40682e-10	-1.09815
44372433	chr18:44372433:A:T	9.02565e-12	-2.40682e-10	-0.99066
44372628	chr18:44372628:A:G	8.11223e-12	-2.40682e-10	-1.09736
44373783	chr18:44373783:C:G	8.57444e-12	-2.40682e-10	-1.04194
44374577	chr18:44374577:A:T	1.12436e-10	-2.40682e-10	1.53165
44374655	chr18:44374655:T:C	8.31933e-11	-2.40682e-10	1.23044
44375152	chr18:44375152:T:C	3.2076e-12	-1.8429	-0.182302
44376355	chr18:44376355:T:C	1.77153e-12	-1.93992	-0.678963
44376415	chr18:44376415:A:G	3.49382e-12	-1.93973	-2.02435e-10
44376587	chr18:44376587:G:A	8.49203e-12	-2.40682e-10	-1.0516
44376782	chr18:44376782:C:T	1.31228e-12	-1.85287	-1.06609
44377102	chr18:44377102:G:A	1.68998e-11	-2.40682e-10	-0.363428
44377313	chr18:44377313:A:G	1.61933e-11	-2.40682e-10	-0.40613
44377403	chr18:44377403:T:G	1.12433e-10	-2.40682e-10	1.53162
44378170	chr18:44378170:G:A	3.26636e-12	-1.81886	-0.188198
44378236	chr18:44378236:G:T	1.16197e-11	-2.40682e-10	-0.738032
44378368	chr18:44378368:A:G	8.94204e-11	-2.40682e-10	1.30262
44379526	chr18:44379526:C:T	9.00414e-12	-2.40682e-10	-0.993045
44380412	chr18:44380412:T:G	9.37323e-11	-2.40682e-10	1.34971
44380556	chr18:44380556:G:A	3.50261e-12	-1.93722	-2.02435e-10
44380636	chr18:44380636:G:A	1.86443e-11	-2.40682e-10	-0.265188
44380654	chr18:44380654:A:G	1.85968e-11	-2.40682e-10	-0.267742
44380729	chr18:44380729:C:T	8.07709e-12	-2.40682e-10	-1.1017
44380783	chr18:44380783:G:A	3.47158e-11	-2.40682e-10	0.356465
44381420	chr18:44381420:A:G	1.25458e-11	-2.40682e-10	-0.661347
44381446	chr18:44381446:T:G	1.42572e-11	-2.40682e-10	-0.533465
44381692	chr18:44381692:A:C	8.53865e-12	-2.40682e-10	-1.04613
44382439	chr18:44382439:A:G	8.07065e-12	-2.40682e-10	-1.1025
44382610	chr18:44382610:A:C	1.2573e-11	-2.40682e-10	-0.65918
44382839	chr18:44382839:T:C	1.40849e-11	-0.545625	-2.02435e-10
44382931	chr18:44382931:G:A	5.07873e-12	-1.56567	-2.02435e-10
44382999	chr18:44382999:G:A	3.81431e-12	-1.90862	0.0566518
44383011	chr18:44383011:A:T	2.43957e-12	-1.74059	-0.558319
44383634	chr18:44383634:G:T	1.41539e-11	-2.40682e-10	-0.540741
44383701	chr18:44383701:A:G	4.25408e-12	-1.77214	0.0292849
44384800	chr18:44384800:A:G	1.77001e-12	-1.77127	-0.848477
44384826	chr18:44384826:A:C	2.72285e-12	-1.76579	-0.423261
44384857	chr18:44384857:A:G	1.95807e-12	-1.75812	-0.760646
44385052	chr18:44385052:T:C	2.77805e-11	-2.40682e-10	0.133603
44385080	chr18:44385080:A:T	3.44018e-12	-1.84497	-0.11024
44385258	chr18:44385258:G:A	4.38325e-12	-1.73771	0.0247688
44385279	chr18:44385279:A:G	1.81719e-12	-1.6222	-0.971237
44385297	chr18:44385297:A:G	3.52596e-12	-1.76106	-0.16952
44385327	chr18:44385327:AC:GC	3.57145e-12	-1.93032	0.0125653
44385353	chr18:44385353:C:T	1.60957e-12	-1.71586	-0.998902
44385403	chr18:44385403:ATTCTTCATTTTC:A	1.06324e-11	-2.40682e-10	-0.826821
44385611	chr18:44385611:C:T	1.25971e-11	-2.40682e-10	-0.657266
44386529	chr18:44386529:T:A	1.23333e-11	-2.40682e-10	-0.678423
44387536	chr18:44387536:A:C	8.45788e-11	2.29596	-1.049
44388280	chr18:44388280:G:A	3.75878e-12	-1.21016	-0.656479
44388470	chr18:44388470:C:A	3.2356e-11	-2.40682e-10	0.286071
44388879	chr18:44388879:C:A	1.12043e-10	2.01103	-0.482869
44389376	chr18:44389376:G:T	8.53473e-12	-2.40682e-10	-1.04659
44389405	chr18:44389405:T:A	5.1585e-12	-1.65902	0.10894
44389752	chr18:44389752:G:A	1.5823e-12	-1.83464	-0.897209
44390134	chr18:44390134:C:T	8.46156e-12	-2.40682e-10	-1.0552
44390570	chr18:44390570:A:G	4.22982e-11	1.61725	-1.06323
44390625	chr18:44390625:T:C	5.77477e-12	-1.43723	-2.02435e-10
44390867	chr18:44390867:T:G	8.683e-12	-2.40682e-10	-1.02936
44391102	chr18:44391102:G:A	9.31272e-12	-2.40682e-10	-0.959348
44391234	chr18:44391234:G:A	4.59403e-11	1.72632	-1.08971
44391690	chr18:44391690:CTA:C	6.61275e-12	-0.22522	-1.07651
44391885	chr18:44391885:T:A	4.10911e-12	-1.77752	-2.02435e-10
44392208	chr18:44392208:G:A	8.37521e-12	-2.40682e-10	-1.06545
44392263	chr18:44392263:C:T	0.000777636	17.3919	-0.110821
44393003	chr18:44393003:T:C	5.33141e-11	1.70435	-0.918878
44393091	chr18:44393091:T:C	1.94657e-11	-2.40682e-10	-0.222074
44393569	chr18:44393569:G:A	2.71715e-12	-1.23839	-0.952751
44393725	chr18:44393725:T:C	1.13964e-11	-2.40682e-10	-0.757434
44393814	chr18:44393814:G:A	0.00126022	17.8073	-0.0435197
44394853	chr18:44394853:C:A	7.59874e-12	-0.190835	-0.971913
44395204	chr18:44395204:T:C	8.38612e-12	-2.40682e-10	-1.06415
44395837	chr18:44395837:C:T	0.0013035	17.8546	-0.0570112
44395953	chr18:44395953:C:G	3.57284e-12	-1.91737	-2.02435e-10
44396075	chr18:44396075:G:A	1.09987e-11	-2.40682e-10	-0.792956
44396306	chr18:44396306:C:G	4.90394e-12	-0.593894	-1.0068
44396703	chr18:44396703:A:G	5.29411e-12	-0.474395	-1.04974
44398115	chr18:44398115:C:T	8.08092e-12	-2.40682e-10	-1.10122
44398116	chr18:44398116:A:G	1.13185e-11	-2.40682e-10	-0.764289
44398399	chr18:44398399:T:G	1.18075e-11	-2.40682e-10	-0.721995
44399129	chr18:44399129:A:T	8.40768e-12	-2.40682e-10	-1.06158
44399225	chr18:44399225:A:C	9.02665e-12	-2.40682e-10	-0.990549
44399852	chr18:44399852:T:C	8.10442e-12	-2.40682e-10	-1.09832
44400363	chr18:44400363:A:G	9.01593e-12	-2.40682e-10	-0.991736
44400785	chr18:44400785:A:G	8.15845e-12	-2.40682e-10	-1.09168
44401259	chr18:44401259:G:A	8.63804e-12	-2.40682e-10	-1.03455
44401374	chr18:44401374:A:G	9.44848e-12	-2.40682e-10	-0.944875
44401884	chr18:44401884:A:G	8.46825e-12	-2.40682e-10	-1.05441
44402137	chr18:44402137:T:C	2.42337e-11	1.09534	-1.09833
44402145	chr18:44402145:A:C	1.12665e-11	-2.40682e-10	-0.768894
44402414	chr18:44402414:T:A	0.00346111	19.1048	-0.330677
44402444	chr18:44402444:G:A	8.8583e-12	-2.40682e-10	-1.00937
44402751	chr18:44402751:G:C	8.45307e-12	-2.40682e-10	-1.0562
44403949	chr18:44403949:T:C	2.243e-11	0.992185	-1.07251
44404075	chr18:44404075:A:C	1.32999e-11	-0.602976	-2.02435e-10
44404107	chr18:44404107:A:T	3.19142e-11	0.963753	-0.69143
44404316	chr18:44404316:T:A	3.58811e-12	-1.9131	-2.02435e-10
44404983	chr18:44404983:G:T	0.00127308	17.7941	-0.0200812
44405224	chr18:44405224:G:A	5.45388e-12	-1.4944	-2.02435e-10
44405229	chr18:44405229:G:A	7.2009e-12	-0.209495	-1.00703
44405509	chr18:44405509:T:C	3.52982e-12	-1.92948	-2.02435e-10
44405546	chr18:44405546:G:C	0.00146366	17.8623	0.0511324
44405838	chr18:44405838:AC:A	7.803e-12	-0.10495	-1.03127
44405940	chr18:44405940:A:ACAACAC	8.25524e-12	-2.40682e-10	-1.07988
44406311	chr18:44406311:A:G	3.52711e-12	-1.93025	-2.02435e-10
44406320	chr18:44406320:T:C	3.02194e-12	-1.16035	-0.924479
44406476	chr18:44406476:G:A	8.25146e-12	-2.40682e-10	-1.08034
44406961	chr18:44406961:ACACACACACACACGCACG:A	1.80187e-12	-1.76426	-0.837649
44407177	chr18:44407177:T:C	1.74999e-11	0.76415	-1.09268
44407252	chr18:44407252:C:T	1.62861e-11	0.676524	-1.07694
44407548	chr18:44407548:T:C	1.34669e-12	-1.80116	-1.09192
44407817	chr18:44407817:A:G	8.26475e-12	-2.40682e-10	-1.07873
44408013	chr18:44408013:A:G	8.16089e-12	-2.40682e-10	-1.09138
44408091	chr18:44408091:G:A	1.0522e-11	-2.40682e-10	-0.837261
44408570	chr18:44408570:G:A	8.26927e-12	-2.40682e-10	-1.07818
44408788	chr18:44408788:T:C	8.30937e-12	-2.40682e-10	-1.07335
44409005	chr18:44409005:G:A	1.48999e-12	-1.69178	-1.10018
44410612	chr18:44410612:T:C	1.00099e-11	-2.40682e-10	-0.887157
44411022	chr18:44411022:G:C	1.08698e-11	-2.40682e-10	-0.804737
44411513	chr18:44411513:T:C	3.52482e-12	-1.9309	-2.02435e-10
44411770	chr18:44411770:G:T	8.09934e-12	-2.40682e-10	-1.09895
44411981	chr18:44411981:A:T	3.55034e-12	-1.92369	-2.02435e-10
44411996	chr18:44411996:A:G	1.97543e-11	0.866116	-1.07347
44412662	chr18:44412662:C:T	2.37084e-11	-2.40682e-10	-0.0249013
44414168	chr18:44414168:C:T	8.35991e-12	-2.40682e-10	-1.06728
44414499	chr18:44414499:C:T	8.22364e-12	-2.40682e-10	-1.08372
44415136	chr18:44415136:G:C	8.26301e-12	-2.40682e-10	-1.07894
44415194	chr18:44415194:A:G	1.3787e-11	0.320924	-0.88793
44415539	chr18:44415539:A:G	0.0207275	20.4538	0.1102
44415758	chr18:44415758:G:A	1.08799e-11	-2.40682e-10	-0.803813
44415883	chr18:44415883:G:A	3.80436e-09	5.79618	-0.743005
44415930	chr18:44415930:A:C	1.07192e-11	0.228831	-1.04752
44416285	chr18:44416285:C:G	0.0324237	21.1185	-0.107038
44417582	chr18:44417582:G:T	0.0343119	21.3266	-0.25861
44417741	chr18:44417741:G:A	1.40834e-11	-2.40682e-10	-0.54573
44417811	chr18:44417811:C:A	1.47808e-12	-1.71323	-1.08675
44418126	chr18:44418126:G:A	5.7494e-12	-0.8425	-0.599133
44418229	chr18:44418229:G:T	3.8246e-11	0.453309	-2.02435e-10
44418449	chr18:44418449:T:C	9.9243e-12	-2.40682e-10	-0.895744
44418530	chr18:44418530:C:T	1.0822e-11	-2.40682e-10	-0.809147
44418786	chr18:44418786:C:T	3.63321e-12	-1.90061	-2.02435e-10
44418903	chr18:44418903:C:A	9.96612e-12	-2.40682e-10	-0.891539
44419165	chr18:44419165:A:T	9.27736e-12	-2.40682e-10	-0.963152
44419326	chr18:44419326:A:C	1.27712e-11	-0.435699	-0.207839
44419507	chr18:44419507:C:T	3.59291e-11	0.390818	-2.02435e-10
44419508	chr18:44419508:G:A	9.40755e-12	-2.40682e-10	-0.949217
44420005	chr18:44420005:T:G	8.4363e-12	-2.40682e-10	-1.05819
44420040	chr18:44420040:G:T	1.68889e-12	-1.90204	-0.764619
44420140	chr18:44420140:A:C	9.76714e-12	0.171301	-1.08301
44420402	chr18:44420402:T:C	1.28987e-11	-2.40682e-10	-0.633602
44420574	chr18:44420574:G:A	3.67141e-12	-1.17723	-0.712918
44421262	chr18:44421262:C:T	4.44722e-11	1.65334	-1.04921
44421281	chr18:44421281:C:T	8.74156e-12	-2.40682e-10	-1.02264
44421296	chr18:44421296:C:T	8.06777e-12	-2.40682e-10	-1.10285
44421720	chr18:44421720:C:T	1.28683e-11	-2.40682e-10	-0.635961
44421902	chr18:44421902:G:A	8.50245e-12	-2.40682e-10	-1.05038
44422255	chr18:44422255:G:A	1.81131e-11	-0.294095	-2.02435e-10
44422263	chr18:44422263:C:T	7.53753e-06	12.6447	-2.02435e-10
44422724	chr18:44422724:C:T	1.4656e-11	-2.40682e-10	-0.505877
44422800	chr18:44422800:G:A	1.36863e-12	-1.77658	-1.10035
44423033	chr18:44423033:T:C	4.73054e-12	-1.63669	-2.02435e-10
44423643	chr18:44423643:A:T	8.95817e-12	-2.40682e-10	-0.998164
44423720	chr18:44423720:C:T	8.24669e-12	-2.40682e-10	-1.08092
44423821	chr18:44423821:T:C	8.38557e-12	-2.40682e-10	-1.06422
44424118	chr18:44424118:C:T	0.0207906	20.7722	-0.205199
44424245	chr18:44424245:A:G	8.07886e-12	-2.40682e-10	-1.10148
44424476	chr18:44424476:C:T	0.0305243	21.1739	-0.22284
44424503	chr18:44424503:G:A	0.0326284	21.1952	-0.177508
44424562	chr18:44424562:A:G	1.91578e-11	0.784789	-1.02281
44424652	chr18:44424652:T:C	2.48596e-11	0.784605	-0.76209
44424836	chr18:44424836:T:C	1.52905e-12	-1.66304	-1.10304
44425102	chr18:44425102:C:A	8.57277e-12	-2.40682e-10	-1.04214
44425166	chr18:44425166:T:C	8.26976e-12	-2.40682e-10	-1.07812
44425427	chr18:44425427:A:T	8.87252e-12	-2.40682e-10	-1.00777
44425573	chr18:44425573:T:C	0.0203516	20.5483	-0.00263259
44425591	chr18:44425591:T:C	8.08048e-12	-2.40682e-10	-1.10128
44425595	chr18:44425595:C:T	8.10126e-12	-2.40682e-10	-1.09871
44426414	chr18:44426414:C:T	8.44904e-12	-2.40682e-10	-1.05668
44426433	chr18:44426433:T:C	2.00944e-11	0.851434	-1.04172
44426870	chr18:44426870:T:C	8.45059e-12	-2.40682e-10	-1.05649
44426911	chr18:44426911:C:T	6.76637e-12	-1.1913	-0.0874623
44427744	chr18:44427744:C:G	1.00734e-11	-0.880835	-2.02435e-10
44427770	chr18:44427770:G:A	8.07558e-12	-2.40682e-10	-1.10188
44427967	chr18:44427967:A:C	9.01378e-12	0.0781297	-1.0701
44428296	chr18:44428296:T:C	1.01886e-11	-2.40682e-10	-0.869456
44428315	chr18:44428315:TCATATGC:T	0.0238093	20.7286	-0.0259422
44428356	chr18:44428356:C:T	8.23505e-12	-2.40682e-10	-1.08233
44428428	chr18:44428428:T:C	0.0263269	20.7687	0.0344688
44428702	chr18:44428702:G:T	9.45296e-12	0.124269	-1.06867
44428843	chr18:44428843:G:A	8.23231e-12	-2.40682e-10	-1.08266
44428850	chr18:44428850:T:C	8.43887e-12	-2.40682e-10	-1.05788
44429351	chr18:44429351:C:T	1.08397e-11	-0.208571	-0.598942
44429374	chr18:44429374:T:G	6.82302e-12	-1.27043	-2.02435e-10
44429528	chr18:44429528:A:G	8.0801e-12	-2.40682e-10	-1.10133
44429870	chr18:44429870:T:A	8.22741e-12	-2.40682e-10	-1.08326
44430102	chr18:44430102:T:C	3.08152e-11	-2.40682e-10	0.237279
44430883	chr18:44430883:C:T	1.82343e-09	5.18966	-0.871919
44431822	chr18:44431822:T:C	8.24513e-12	-2.40682e-10	-1.08111
44432181	chr18:44432181:C:T	8.56037e-12	-2.40682e-10	-1.04359
44432401	chr18:44432401:G:C	8.06637e-12	-2.40682e-10	-1.10303
44433931	chr18:44433931:C:T	1.18598e-11	0.321229	-1.03881
44433985	chr18:44433985:T:C	8.07292e-12	-2.40682e-10	-1.10221
44434090	chr18:44434090:T:C	3.6014e-12	-1.18953	-0.719876
44434514	chr18:44434514:T:C	0.0210215	20.5243	0.0537734
44435028	chr18:44435028:T:G	9.13391e-12	-2.40682e-10	-0.978735
44435630	chr18:44435630:G:A	4.16515e-11	-2.40682e-10	0.538608
44435652	chr18:44435652:G:A	3.70953e-11	1.06737	-0.644612
44436285	chr18:44436285:T:C	1.59496e-11	-0.421293	-2.02435e-10
44436894	chr18:44436894:C:A	1.08335e-11	0.197955	-1.00604
44437033	chr18:44437033:A:AG	3.63664e-11	1.2615	-0.858589
44437936	chr18:44437936:A:G	0.178906	21.1109	1.6085
44438070	chr18:44438070:C:T	1.00432e-11	-2.40682e-10	-0.883834
44438815	chr18:44438815:G:C	9.22556e-12	-0.968751	-2.02435e-10
44439022	chr18:44439022:A:G	3.3835e-11	1.19945	-0.868687
44439390	chr18:44439390:A:G	1.35017e-11	0.00994208	-0.597854
44440637	chr18:44440637:A:T	1.02485e-11	-2.40682e-10	-0.863595
44440834	chr18:44440834:G:T	8.68069e-12	-2.40682e-10	-1.02963
44440908	chr18:44440908:A:C	1.16891e-11	-2.40682e-10	-0.732072
44441304	chr18:44441304:T:C	3.83788e-11	1.27976	-0.822983
44442221	chr18:44442221:C:T	3.90983e-11	1.36663	-0.891282
44442245	chr18:44442245:A:G	1.39355e-11	-0.0790618	-0.477227
44443094	chr18:44443094:T:C	8.31755e-12	-2.40682e-10	-1.07236
44443158	chr18:44443158:C:T	3.61848e-12	-1.90468	-2.02435e-10
44443424	chr18:44443424:C:G	1.09718e-11	0.21599	-1.01139
44444045	chr18:44444045:C:A	1.17289e-11	0.373885	-1.10256
44444145	chr18:44444145:T:C	8.96745e-12	-2.40682e-10	-0.997128
44444172	chr18:44444172:A:G	1.11866e-07	8.0727	0.361634
44444465	chr18:44444465:T:C	1.08003e-11	-2.40682e-10	-0.811153
44444491	chr18:44444491:C:T	3.15238e-11	-2.40682e-10	0.260012
44444588	chr18:44444588:G:T	1.05261e-07	8.21279	0.160673
44444744	chr18:44444744:G:T	8.08369e-12	-2.40682e-10	-1.10088
44445215	chr18:44445215:C:G	8.08338e-12	-2.40682e-10	-1.10092
44445256	chr18:44445256:C:A	1.03225e-11	-2.40682e-10	-0.856404
44445366	chr18:44445366:A:G	9.98238e-12	-2.40682e-10	-0.889908
44445725	chr18:44445725:C:T	3.57957e-12	-1.91549	-2.02435e-10
44445813	chr18:44445813:T:A	3.81748e-11	1.09061	-0.639165
44445958	chr18:44445958:C:G	6.71012e-12	-1.28711	-2.02435e-10
44446018	chr18:44446018:C:T	4.02348e-11	1.25729	-0.753291
44446225	chr18:44446225:A:G	1.67399e-07	8.07036	0.767045
44447285	chr18:44447285:A:G	1.20863e-11	0.403897	-1.10255
44447765	chr18:44447765:A:C	1.53378e-12	-1.67003	-1.09297
44447812	chr18:44447812:T:C	2.81578e-11	1.24769	-1.10059
44447937	chr18:44447937:T:C	8.208e-12	-2.40682e-10	-1.08562
44448176	chr18:44448176:A:T	3.2188e-11	0.942324	-0.66146
44448288	chr18:44448288:A:G	3.81377e-11	1.15849	-0.708017
44448373	chr18:44448373:C:T	3.89717e-11	1.16416	-0.692056
44448419	chr18:44448419:G:A	8.23161e-12	-2.40682e-10	-1.08275
44448552	chr18:44448552:A:G	3.12304e-11	1.22275	-0.972086
44449819	chr18:44449819:C:G	0.115627	20.6231	1.65977
44450223	chr18:44450223:A:G	0.118097	20.8411	1.46298
44450798	chr18:44450798:G:A	1.09445e-11	-0.148146	-0.64975
44451092	chr18:44451092:C:T	1.0284e-07	8.40811	-0.057908
44451113	chr18:44451113:C:A	4.53333e-11	1.33706	-0.713747
44451650	chr18:44451650:C:T	3.49006e-12	-1.94081	-2.02435e-10
44452025	chr18:44452025:C:A	8.98408e-12	-2.40682e-10	-0.995275
44452234	chr18:44452234:T:C	1.00483e-11	-2.40682e-10	-0.883326
44452301	chr18:44452301:A:G	8.93265e-12	-2.40682e-10	-1.00102
44452447	chr18:44452447:A:G	9.03749e-12	-2.40682e-10	-0.989348
44453008	chr18:44453008:G:T	8.94741e-08	8.3851	-0.174125
44453268	chr18:44453268:A:G	1.07921e-11	-2.40682e-10	-0.811918
44453582	chr18:44453582:A:G	4.42259e-11	1.30245	-0.703866
44453747	chr18:44453747:C:A	1.0144e-07	8.46886	-0.132373
44453785	chr18:44453785:C:A	9.7536e-12	-2.40682e-10	-0.913093
44453868	chr18:44453868:G:A	8.60086e-12	-2.40682e-10	-1.03887
44454002	chr18:44454002:C:T	9.04728e-08	8.35331	-0.131233
44454053	chr18:44454053:C:T	3.33983e-11	1.41969	-1.10191
44454280	chr18:44454280:C:T	7.459e-08	8.02554	0.00348682
44454576	chr18:44454576:G:A	8.35344e-08	8.30726	-0.164978
44454955	chr18:44454955:T:G	8.37084e-12	-2.40682e-10	-1.06598
44455094	chr18:44455094:A:G	4.95139e-11	-2.40682e-10	0.711523
44455423	chr18:44455423:G:A	3.96956e-11	-2.40682e-10	0.49051
44455713	chr18:44455713:T:C	8.12242e-12	-2.40682e-10	-1.0961
44455824	chr18:44455824:TG:T	0.0665287	20.4008	1.32935
44456410	chr18:44456410:G:A	4.00482e-11	1.51078	-1.01142
44456417	chr18:44456417:AC:A	5.49272e-12	-1.48731	-2.02435e-10
44456610	chr18:44456610:G:C	8.97142e-12	-2.40682e-10	-0.996686
44457228	chr18:44457228:A:G	9.6892e-12	-0.260108	-0.659611
44457622	chr18:44457622:G:A	1.062e-07	8.37445	0.00789346
44458386	chr18:44458386:A:G	9.12371e-12	0.0738056	-1.05366
44458414	chr18:44458414:A:C	1.19978e-11	0.130913	-0.83692
44458606	chr18:44458606:T:C	5.02006e-11	1.50278	-0.777479
44458757	chr18:44458757:C:T	3.99643e-11	1.28897	-0.791712
44459045	chr18:44459045:G:A	2.62059e-10	2.84965	-0.471811
44459278	chr18:44459278:A:C	4.23547e-11	1.37609	-0.820738
44459495	chr18:44459495:G:A	3.98513e-11	-2.40682e-10	0.494424
44459719	chr18:44459719:A:AGTTTTAT	1.25574e-10	1.64216	-2.02435e-10
44459720	chr18:44459720:C:A	1.3635e-10	1.72449	-2.02435e-10
44459762	chr18:44459762:C:T	1.00649e-11	-2.40682e-10	-0.881675
44460061	chr18:44460061:G:C	0.0142327	20.7182	-0.530084
44460088	chr18:44460088:A:G	3.53971e-12	-1.92668	-2.02435e-10
44460149	chr18:44460149:C:T	0.0636658	20.3538	1.33238
44460413	chr18:44460413:GATAAAGAGATAGTTTTATAAA:G	0.0565023	20.2577	1.30911
44460589	chr18:44460589:G:C	4.34748e-11	1.36657	-0.785118
44460620	chr18:44460620:C:A	9.54579e-12	-0.166949	-0.76768
44460632	chr18:44460632:A:G	1.01727e-11	-2.40682e-10	-0.87102
44460831	chr18:44460831:C:T	3.91597e-11	-2.40682e-10	0.476919
44461011	chr18:44461011:A:C	8.71865e-12	-2.40682e-10	-1.02527
44461098	chr18:44461098:A:C	0.0810197	20.526	1.40126
44461166	chr18:44461166:T:G	5.65829e-11	0.844977	-2.02435e-10
44461261	chr18:44461261:C:T	8.66193e-12	-2.40682e-10	-1.03179
44461308	chr18:44461308:T:A	5.21475e-11	1.53565	-0.772309
44461315	chr18:44461315:T:C	1.01868e-11	-2.40682e-10	-0.869633
44462090	chr18:44462090:G:A	3.90904e-11	1.37697	-0.901825
44462349	chr18:44462349:G:A	2.66774e-11	-2.40682e-10	0.0930884
44462502	chr18:44462502:T:C	8.25368e-12	-2.40682e-10	-1.08007
44462752	chr18:44462752:A:C	9.16376e-12	-2.40682e-10	-0.975473
44462950	chr18:44462950:A:C	9.16376e-12	-2.40682e-10	-0.975473
44462989	chr18:44462989:A:C	1.24239e-11	-0.671105	-2.02435e-10
44463027	chr18:44463027:GAGT:G	3.99074e-11	0.495833	-2.02435e-10
44463172	chr18:44463172:C:T	8.26776e-12	-2.40682e-10	-1.07837
44463505	chr18:44463505:T:C	8.07365e-12	-2.40682e-10	-1.10212
44463508	chr18:44463508:A:G	3.18649e-11	1.22304	-0.95226
44463541	chr18:44463541:T:C	3.16966e-11	1.25765	-0.992171
44463611	chr18:44463611:T:C	7.86628e-12	-0.326127	-0.802018
44463852	chr18:44463852:A:AT	8.32499e-12	-2.40682e-10	-1.07147
44463986	chr18:44463986:A:G	0.0191299	19.6594	0.82442
44464138	chr18:44464138:G:A	1.09071e-11	0.179543	-0.980856
44464422	chr18:44464422:G:A	1.03758e-11	-0.851257	-2.02435e-10
44464547	chr18:44464547:C:T	1.12965e-11	0.335126	-1.10137
44464624	chr18:44464624:C:T	2.11601e-10	2.94929	-0.785315
44464702	chr18:44464702:T:C	1.51756e-12	-1.71356	-1.06007
44464819	chr18:44464819:A:G	5.08868e-12	-1.56371	-2.02435e-10
44464830	chr18:44464830:A:G	1.46886e-12	-1.72908	-1.07716
44464997	chr18:44464997:A:C	1.38874e-11	-0.00980748	-0.54994
44465067	chr18:44465067:T:C	8.34367e-12	-2.40682e-10	-1.06923
44465096	chr18:44465096:A:G	1.23722e-11	0.424508	-1.09978
44465126	chr18:44465126:G:C	8.47868e-12	-2.40682e-10	-1.05318
44465555	chr18:44465555:C:A	8.31834e-12	-0.170106	-0.902161
44466078	chr18:44466078:G:A	9.37345e-12	-0.146075	-0.806773
44466185	chr18:44466185:C:T	3.52169e-12	-1.93179	-2.02435e-10
44466381	chr18:44466381:T:C	9.10773e-12	-2.40682e-10	-0.981606
44466422	chr18:44466422:AGAG:A	8.24967e-12	-0.260043	-0.820514
44466485	chr18:44466485:T:C	1.01824e-11	0.119822	-0.989889
44466635	chr18:44466635:G:A	8.2605e-12	-2.40682e-10	-1.07924
44466668	chr18:44466668:A:G	9.67218e-12	-2.40682e-10	-0.921476
44466769	chr18:44466769:A:G	2.46177e-11	-2.40682e-10	0.0127358
44466919	chr18:44466919:A:G	8.66538e-12	-2.40682e-10	-1.03139
44467114	chr18:44467114:G:A	8.07316e-12	-2.40682e-10	-1.10219
44467162	chr18:44467162:A:C	8.10601e-12	-2.40682e-10	-1.09812
44467163	chr18:44467163:T:C	8.14386e-12	-2.40682e-10	-1.09347
44467902	chr18:44467902:T:C	8.08731e-12	-2.40682e-10	-1.10043
44468020	chr18:44468020:C:T	8.10589e-12	-2.40682e-10	-1.09814
44468081	chr18:44468081:G:A	4.48256e-12	-1.69054	-2.02435e-10
44468200	chr18:44468200:G:C	8.65558e-12	-2.40682e-10	-1.03253
44468249	chr18:44468249:A:C	8.95658e-12	-0.306166	-0.692175
44468530	chr18:44468530:A:G	1.77458e-10	2.69801	-0.710012
44468933	chr18:44468933:AG:A	3.49222e-12	-1.94019	-2.02435e-10
44469091	chr18:44469091:C:T	8.09749e-12	-2.40682e-10	-1.09917
44469225	chr18:44469225:A:G	8.39569e-12	-2.40682e-10	-1.06301
44469907	chr18:44469907:A:G	1.17842e-11	0.370102	-1.09407
44469926	chr18:44469926:T:C	1.21383e-11	0.401988	-1.09635
44469978	chr18:44469978:T:C	4.38418e-11	1.39657	-0.806709
44470114	chr18:44470114:C:T	5.44131e-11	1.90196	-1.09609
44470473	chr18:44470473:G:A	9.87472e-12	-2.40682e-10	-0.900752
44470531	chr18:44470531:A:T	1.19676e-11	0.295664	-1.00419
44471291	chr18:44471291:C:G	9.91199e-12	-2.40682e-10	-0.896984
44471541	chr18:44471541:A:C	8.26514e-12	-2.40682e-10	-1.07868
44471798	chr18:44471798:C:T	6.75713e-12	-0.475639	-0.804492
44471811	chr18:44471811:T:A	1.6722e-10	2.67486	-0.746278
44472236	chr18:44472236:C:T	1.63118e-10	2.58402	-0.680277
44473345	chr18:44473345:G:A	8.80935e-12	-0.0463483	-0.968567
44473651	chr18:44473651:C:T	7.27754e-12	-0.318504	-0.887432
44473714	chr18:44473714:T:C	3.67588e-11	1.23095	-0.817304
44473990	chr18:44473990:G:A	7.66499e-12	-0.377065	-0.777002
44474125	chr18:44474125:C:T	1.4661e-11	-0.50554	-2.02435e-10
44474289	chr18:44474289:A:G	1.63582e-10	2.52607	-0.619488
44474295	chr18:44474295:C:T	1.5821e-10	2.52187	-0.648669
44474313	chr18:44474313:A:G	9.09468e-12	-2.40682e-10	-0.98304
44474346	chr18:44474346:A:G	1.19671e-11	-0.0916054	-0.616967
44474773	chr18:44474773:C:T	1.57847e-10	2.6311	-0.760205
44474812	chr18:44474812:T:G	3.47826e-11	-2.40682e-10	0.358387
44474865	chr18:44474865:A:G	8.35896e-12	-2.40682e-10	-1.0674
44474910	chr18:44474910:C:T	1.20193e-10	2.4422	-0.84383
44475112	chr18:44475112:A:G	2.04782e-11	-2.40682e-10	-0.17137
44475367	chr18:44475367:T:C	1.11698e-11	-2.40682e-10	-0.777517
44475371	chr18:44475371:C:T	9.82498e-12	-2.40682e-10	-0.905801
44475680	chr18:44475680:A:T	2.22368e-10	2.78924	-0.575633
44476075	chr18:44476075:G:A	1.32128e-11	-0.609545	-2.02435e-10
44476367	chr18:44476367:A:C	5.72618e-12	-1.44568	-2.02435e-10
44476753	chr18:44476753:C:A	1.37856e-12	-1.77522	-1.09447
44476812	chr18:44476812:TATCC:T	8.08239e-12	-2.40682e-10	-1.10104
44477731	chr18:44477731:C:G	1.89216e-10	2.75049	-0.698329
44478114	chr18:44478114:CT:C	1.4368e-10	2.85476	-1.0779
44479167	chr18:44479167:G:A	1.64541e-10	3.01545	-1.10302
44479340	chr18:44479340:C:T	8.12609e-12	-2.40682e-10	-1.09565
44479559	chr18:44479559:G:A	4.19475e-11	0.54569	-2.02435e-10
44479695	chr18:44479695:G:A	6.14512e-12	-0.310506	-1.06457
44479765	chr18:44479765:A:G	5.56187e-12	-0.373031	-1.10176
44479828	chr18:44479828:A:G	1.35695e-12	-1.93727	-0.948221
44480013	chr18:44480013:C:T	1.25435e-10	2.74417	-1.10311
44480100	chr18:44480100:C:CT	8.27046e-12	-2.40682e-10	-1.07804
44480321	chr18:44480321:T:C	1.06614e-11	0.272041	-1.09614
44480884	chr18:44480884:T:C	9.66313e-12	-2.40682e-10	-0.922412
44480888	chr18:44480888:C:T	1.28451e-10	2.76785	-1.10303
44481678	chr18:44481678:C:G	8.96614e-12	-2.40682e-10	-0.997274
44481725	chr18:44481725:A:G	5.01002e-12	-1.65881	0.0795247
44481763	chr18:44481763:G:C	1.43701e-10	2.87377	-1.09677
44482066	chr18:44482066:A:T	1.22917e-11	-2.40682e-10	-0.681804
44482244	chr18:44482244:C:T	9.094e-12	-2.40682e-10	-0.983115
44482783	chr18:44482783:C:T	1.25344e-10	2.74135	-1.10101
44482838	chr18:44482838:G:A	7.12609e-11	-2.40682e-10	1.07562
44482911	chr18:44482911:C:G	8.97484e-12	-2.40682e-10	-0.996305
44483276	chr18:44483276:A:G	1.11392e-11	0.194865	-0.975122
44483310	chr18:44483310:T:C	9.16666e-12	-2.40682e-10	-0.975157
44483657	chr18:44483657:A:T	9.52022e-12	-2.40682e-10	-0.937312
44483873	chr18:44483873:C:T	9.04696e-12	-0.305547	-0.682754
44484098	chr18:44484098:A:T	9.01099e-12	-2.40682e-10	-0.992285
44484101	chr18:44484101:G:T	9.00178e-12	-2.40682e-10	-0.993307
44484180	chr18:44484180:T:C	8.62646e-12	-2.40682e-10	-1.0359
44484247	chr18:44484247:A:G	8.32696e-12	-2.40682e-10	-1.07123
44484364	chr18:44484364:A:G	8.44183e-12	-2.40682e-10	-1.05753
44484735	chr18:44484735:A:G	1.21346e-12	-1.92941	-1.06784
44484860	chr18:44484860:T:C	1.04367e-11	0.255571	-1.10098
44485183	chr18:44485183:A:T	3.66379e-12	-1.89223	-2.02435e-10
44485933	chr18:44485933:G:A	1.14298e-11	0.346343	-1.10085
44485995	chr18:44485995:A:G	3.05658e-12	-1.94038	-0.133051
44486921	chr18:44486921:T:A	8.31344e-12	-2.40682e-10	-1.07286
44487761	chr18:44487761:T:C	1.49294e-10	2.91834	-1.10315
44487877	chr18:44487877:T:G	1.49179e-10	2.91744	-1.10302
44487919	chr18:44487919:A:G	5.81626e-12	-0.33543	-1.09464
44488041	chr18:44488041:T:C	1.32357e-10	2.79772	-1.10294
44488088	chr18:44488088:A:G	1.48088e-10	2.90375	-1.09668
44488359	chr18:44488359:A:G	8.06756e-12	-2.40682e-10	-1.10288
44488708	chr18:44488708:A:G	8.15972e-12	-2.40682e-10	-1.09152
44488923	chr18:44488923:G:A	5.86585e-12	-0.322989	-1.09859
44488970	chr18:44488970:T:TG	8.96612e-12	-2.40682e-10	-0.997277
44489356	chr18:44489356:A:G	8.586e-12	-2.40682e-10	-1.0406
44489512	chr18:44489512:C:A	1.70022e-10	3.04821	-1.10302
44489558	chr18:44489558:C:T	8.77502e-12	-2.40682e-10	-1.01882
44489704	chr18:44489704:C:T	1.91635e-12	-1.50338	-1.03693
44489755	chr18:44489755:G:A	8.0704e-12	-2.40682e-10	-1.10253
44490083	chr18:44490083:G:T	4.86016e-11	1.79391	-1.10098
44490818	chr18:44490818:A:T	8.10639e-12	-2.40682e-10	-1.09808
44490903	chr18:44490903:T:G	8.09071e-12	-2.40682e-10	-1.10001
44490920	chr18:44490920:T:C	4.22184e-11	1.3362	-0.784074
44491016	chr18:44491016:A:T	1.24271e-11	0.431459	-1.10231
44491062	chr18:44491062:A:G	1.20994e-11	0.405118	-1.10269
44491213	chr18:44491213:T:C	8.14336e-12	-2.40682e-10	-1.09353
44491260	chr18:44491260:C:T	8.01752e-12	-0.18417	-0.924931
44491322	chr18:44491322:T:C	4.36976e-11	0.586564	-2.02435e-10
44491509	chr18:44491509:T:C	7.99702e-12	-0.172962	-0.938698
44491625	chr18:44491625:C:T	6.97299e-12	-0.181074	-1.06761
44491872	chr18:44491872:C:T	1.63657e-11	-2.40682e-10	-0.39554
44492208	chr18:44492208:C:G	0.00403096	19.6818	-0.755236
44492396	chr18:44492396:G:A	7.86815e-12	-0.212208	-0.915699
44492562	chr18:44492562:C:T	8.09736e-12	-2.40682e-10	-1.09919
44492800	chr18:44492800:G:A	1.03799e-11	-2.40682e-10	-0.850861
44493119	chr18:44493119:T:G	1.90226e-11	-2.40682e-10	-0.245101
44493340	chr18:44493340:G:T	6.75157e-12	-0.295499	-0.985455
44493972	chr18:44493972:C:T	1.34339e-12	-1.92673	-0.968807
44493978	chr18:44493978:T:C	5.50065e-12	-1.48586	-2.02435e-10
44494557	chr18:44494557:G:A	6.80681e-12	-0.290381	-0.982425
44494699	chr18:44494699:C:T	1.28245e-12	-1.88212	-1.05984
44494842	chr18:44494842:G:A	1.15152e-11	0.210398	-0.957463
44495189	chr18:44495189:A:T	6.73611e-11	2.11725	-1.09791
44495680	chr18:44495680:C:T	8.45712e-12	-2.40682e-10	-1.05572
44495751	chr18:44495751:A:C	3.62673e-11	-2.40682e-10	0.400188
44495867	chr18:44495867:T:C	8.30886e-12	-2.40682e-10	-1.07341
44496004	chr18:44496004:C:T	9.74947e-11	2.02642	-0.637355
44496012	chr18:44496012:G:A	8.11111e-12	-2.40682e-10	-1.0975
44496023	chr18:44496023:G:A	8.09185e-12	-2.40682e-10	-1.09987
44496306	chr18:44496306:G:A	1.8825e-11	-2.40682e-10	-0.255542
44496880	chr18:44496880:T:G	8.2398e-12	-2.40682e-10	-1.08175
44497053	chr18:44497053:C:T	1.31594e-11	0.332048	-0.945641
44497397	chr18:44497397:T:G	9.48417e-12	-2.40682e-10	-0.941105
44497460	chr18:44497460:G:A	0.00210848	18.857	-0.578483
44497879	chr18:44497879:A:G	1.34933e-12	-1.87268	-1.01844
44497940	chr18:44497940:A:G	5.82735e-11	1.97585	-1.10144
44498081	chr18:44498081:C:A	6.99603e-12	-0.246045	-0.999342
44498742	chr18:44498742:A:T	1.03969e-11	-2.40682e-10	-0.849224
44498769	chr18:44498769:G:A	2.41284e-12	-1.7211	-0.588822
44498775	chr18:44498775:T:C	8.76853e-12	-2.40682e-10	-1.01956
44498817	chr18:44498817:C:T	0.00356169	19.147	-0.344233
44499082	chr18:44499082:C:G	8.09134e-12	-2.40682e-10	-1.09994
44499173	chr18:44499173:A:G	8.12279e-12	-2.40682e-10	-1.09606
44499292	chr18:44499292:C:T	5.94631e-11	1.75538	-0.860752
44499412	chr18:44499412:C:A	1.91013e-11	-2.40682e-10	-0.240972
44499792	chr18:44499792:G:T	4.08803e-11	1.19412	-0.674203
44500296	chr18:44500296:C:T	5.26288e-11	1.87356	-1.10103
44500503	chr18:44500503:C:T	5.00659e-12	-1.57998	-2.02435e-10
44500553	chr18:44500553:G:A	2.50954e-12	-1.69625	-0.574385
44500647	chr18:44500647:G:A	9.03924e-11	2.33163	-1.0182
44500755	chr18:44500755:T:C	0.000400494	17.4875	-0.87001
44500768	chr18:44500768:G:T	8.27332e-12	-2.40682e-10	-1.07769
44500848	chr18:44500848:G:C	9.18587e-12	-0.177785	-0.795278
44501139	chr18:44501139:A:C	8.0671e-12	-2.40682e-10	-1.10294
44501718	chr18:44501718:G:C	6.93903e-12	-0.321737	-0.931831
44501850	chr18:44501850:G:T	0.00270007	18.9138	-0.387977
44501929	chr18:44501929:C:T	8.93491e-12	-2.40682e-10	-1.00076
44501960	chr18:44501960:G:A	1.2249e-11	0.410416	-1.0957
44502080	chr18:44502080:A:G	6.75143e-11	1.8425	-0.820891
44503120	chr18:44503120:T:C	9.72213e-12	-2.40682e-10	-0.916325
44503177	chr18:44503177:T:C	9.81101e-12	0.181456	-1.08868
44503182	chr18:44503182:G:A	9.70736e-12	-2.40682e-10	-0.917845
44503338	chr18:44503338:T:C	1.54909e-12	-1.84364	-0.909424
44503451	chr18:44503451:G:T	5.18771e-11	1.85909	-1.10094
44504040	chr18:44504040:A:C	1.52528e-11	-2.40682e-10	-0.465963
44504736	chr18:44504736:G:A	9.42329e-12	0.141707	-1.08925
44505157	chr18:44505157:T:G	5.87441e-06	12.3954	-2.02435e-10
44505658	chr18:44505658:TCA:T	9.79292e-12	-2.40682e-10	-0.90907
44505791	chr18:44505791:G:A	6.95342e-12	-0.34227	-0.909225
44505887	chr18:44505887:C:T	1.16705e-11	0.303219	-1.03688
44506367	chr18:44506367:C:T	2.69179e-12	-1.93972	-0.260798
44506822	chr18:44506822:T:C	1.23195e-11	0.207347	-0.886894
44507017	chr18:44507017:A:G	1.14931e-11	-0.373351	-0.375631
44507144	chr18:44507144:G:A	1.01738e-11	0.22111	-1.09203
44507393	chr18:44507393:G:A	1.63835e-12	-1.59781	-1.09923
44507672	chr18:44507672:G:A	8.17456e-12	-2.40682e-10	-1.0897
44508274	chr18:44508274:C:T	9.64231e-12	-2.40682e-10	-0.924569
44509580	chr18:44509580:G:A	1.4646e-05	13.3089	-2.02435e-10
44509635	chr18:44509635:G:A	2.88642e-11	-2.40682e-10	0.171871
44509777	chr18:44509777:T:TG	1.27192e-05	13.1679	-2.02435e-10
44510125	chr18:44510125:A:T	1.60785e-12	-1.84087	-0.874964
44510303	chr18:44510303:T:C	9.35319e-12	-2.40682e-10	-0.955013
44510328	chr18:44510328:T:A	8.06719e-12	-2.40682e-10	-1.10292
44510702	chr18:44510702:C:T	3.22899e-12	-0.939287	-1.07927
44511070	chr18:44511070:A:G	1.01781e-11	-0.161693	-0.708795
44511756	chr18:44511756:A:AAT	1.46054e-11	-0.125187	-0.384148
44511794	chr18:44511794:A:G	2.13108e-11	-2.40682e-10	-0.131518
44511806	chr18:44511806:G:A	8.10785e-12	-2.40682e-10	-1.0979
44512357	chr18:44512357:T:C	1.21846e-11	0.248773	-0.939328
44512532	chr18:44512532:C:T	9.40362e-12	-2.40682e-10	-0.949634
44512737	chr18:44512737:T:C	8.08689e-12	-2.40682e-10	-1.10049
44512928	chr18:44512928:G:A	6.60047e-12	-1.30359	-2.02435e-10
44512953	chr18:44512953:C:T	3.87273e-12	-0.733792	-1.10298
44513934	chr18:44513934:GA:G	1.39809e-11	-0.237439	-0.315597
44513991	chr18:44513991:G:A	8.32326e-12	-2.40682e-10	-1.07168
44514229	chr18:44514229:A:T	0.000185541	16.3672	-0.519124
44514406	chr18:44514406:G:A	1.55325e-12	-1.83844	-0.911938
44514443	chr18:44514443:C:T	1.6417e-12	-1.8343	-0.860696
44514527	chr18:44514527:G:A	8.08481e-12	-2.40682e-10	-1.10074
44514692	chr18:44514692:T:C	2.04055e-11	-2.40682e-10	-0.174927
44514720	chr18:44514720:C:T	3.72514e-12	-0.772564	-1.10306
44514858	chr18:44514858:G:A	4.89308e-09	5.79771	-0.492857
44515225	chr18:44515225:C:T	8.09365e-12	-2.40682e-10	-1.09965
44515243	chr18:44515243:C:G	1.04166e-11	-2.40682e-10	-0.847327
44515445	chr18:44515445:G:A	8.26465e-12	-2.40682e-10	-1.07874
44515483	chr18:44515483:C:T	5.72238e-12	-1.44634	-2.02435e-10
44515607	chr18:44515607:C:T	3.55225e-12	-1.92315	-2.02435e-10
44515751	chr18:44515751:C:T	1.47383e-11	0.241311	-0.741593
44515755	chr18:44515755:A:G	8.29257e-12	-2.40682e-10	-1.07537
44516150	chr18:44516150:T:G	1.55585e-11	0.322607	-0.768731
44516428	chr18:44516428:G:A	9.25067e-12	-2.40682e-10	-0.966034
44516670	chr18:44516670:G:A	1.38911e-11	0.258262	-0.81774
44517145	chr18:44517145:C:T	1.52239e-12	-1.83958	-0.930867
44517910	chr18:44517910:C:T	3.71566e-12	-0.775348	-1.10283
44517955	chr18:44517955:C:T	8.08466e-12	-2.40682e-10	-1.10076
44517989	chr18:44517989:G:A	8.98438e-12	-2.40682e-10	-0.995242
44518221	chr18:44518221:G:A	3.49554e-09	5.57751	-0.608994
44518343	chr18:44518343:C:T	1.32404e-12	-1.91608	-0.993959
44518779	chr18:44518779:C:T	1.28868e-11	-0.634527	-2.02435e-10
44518790	chr18:44518790:T:C	8.51113e-12	-2.40682e-10	-1.04936
44518977	chr18:44518977:T:G	1.2454e-11	-0.25556	-0.413128
44519317	chr18:44519317:C:T	1.23176e-11	0.170951	-0.850655
44519650	chr18:44519650:C:A	1.65651e-12	-1.58728	-1.09874
44520103	chr18:44520103:A:G	8.09353e-12	-2.40682e-10	-1.09966
44521020	chr18:44521020:C:A	8.19081e-12	-2.40682e-10	-1.08772
44521039	chr18:44521039:T:C	9.34226e-12	-2.40682e-10	-0.956181
44521084	chr18:44521084:C:T	0.00014069	16.3154	-0.74409
44521090	chr18:44521090:TCACCAC:T	8.51169e-12	-2.40682e-10	-1.04929
44521295	chr18:44521295:A:G	1.15772e-11	0.230088	-0.97178
44522075	chr18:44522075:A:G	8.77339e-12	-2.40682e-10	-1.01901
44522512	chr18:44522512:C:T	1.21138e-11	0.276888	-0.973274
44522856	chr18:44522856:C:A	8.08217e-12	-2.40682e-10	-1.10107
44522882	chr18:44522882:G:A	2.67797e-12	-1.18327	-1.0224
44522968	chr18:44522968:C:T	8.83252e-12	-2.40682e-10	-1.01229
44523865	chr18:44523865:A:T	3.58521e-12	-1.91391	-2.02435e-10
44523903	chr18:44523903:G:A	1.01174e-11	-0.050835	-0.825637
44523978	chr18:44523978:A:G	1.06632e-11	-2.40682e-10	-0.823928
44524005	chr18:44524005:C:T	8.50959e-12	-2.40682e-10	-1.04954
44524233	chr18:44524233:TG:T	1.07899e-11	-2.40682e-10	-0.812124
44524419	chr18:44524419:G:A	8.19862e-12	-2.40682e-10	-1.08676
44524459	chr18:44524459:T:C	1.06545e-11	-0.824748	-2.02435e-10
44524581	chr18:44524581:C:T	8.5154e-12	-2.40682e-10	-1.04885
44524812	chr18:44524812:C:T	8.50553e-12	-1.05001	-2.02435e-10
44524939	chr18:44524939:G:A	6.82695e-09	6.1365	-0.498593
44525505	chr18:44525505:G:A	8.19575e-12	-2.40682e-10	-1.08711
44526246	chr18:44526246:G:A	1.04628e-11	-2.40682e-10	-0.842907
44526375	chr18:44526375:A:G	1.31488e-12	-1.83478	-1.08221
44527268	chr18:44527268:C:T	1.73578e-11	-2.40682e-10	-0.33669
44527338	chr18:44527338:T:G	2.04708e-12	-1.40106	-1.07326
44527610	chr18:44527610:C:G	8.38469e-12	-2.40682e-10	-1.06432
44527697	chr18:44527697:C:T	0.000218976	16.5415	-0.527805
44527882	chr18:44527882:C:T	1.5001e-11	0.210397	-0.693008
44528044	chr18:44528044:T:G	5.83116e-09	5.85534	-0.375102
44528189	chr18:44528189:C:T	2.53763e-12	-1.23593	-1.02357
44528341	chr18:44528341:C:G	8.2288e-12	-2.40682e-10	-1.08309
44528537	chr18:44528537:T:C	1.14839e-11	0.125486	-0.87527
44528578	chr18:44528578:A:G	4.71242e-09	5.75502	-0.487793
44528903	chr18:44528903:G:A	0.000267145	16.6129	-0.400362
44529260	chr18:44529260:C:T	1.10171e-11	-2.40682e-10	-0.791285
44529775	chr18:44529775:A:G	8.12649e-12	-2.40682e-10	-1.0956
44529972	chr18:44529972:G:C	8.68548e-12	-2.40682e-10	-1.02908
44530124	chr18:44530124:G:A	1.73879e-12	-1.53821	-1.09933
44530136	chr18:44530136:G:A	1.20847e-11	-2.40682e-10	-0.698793
44530374	chr18:44530374:A:G	3.65465e-12	-1.89473	-2.02435e-10
44530494	chr18:44530494:C:T	2.10776e-09	4.1808	0.281858
44530509	chr18:44530509:T:C	2.47477e-12	-1.23065	-1.05394
44531005	chr18:44531005:T:C	1.07547e-11	-2.40682e-10	-0.815391
44531274	chr18:44531274:T:C	9.96803e-12	-2.40682e-10	-0.891347
44531394	chr18:44531394:T:C	3.7141e-12	-1.87859	-2.02435e-10
44532820	chr18:44532820:A:T	1.44846e-11	-0.044391	-0.473254
44533186	chr18:44533186:T:C	3.7177e-05	14.3616	-0.121119
44533305	chr18:44533305:G:T	2.85772e-11	0.504227	-0.34235
44534236	chr18:44534236:G:A	1.57247e-11	0.075609	-0.511108
44534631	chr18:44534631:T:C	1.2517e-11	-2.40682e-10	-0.663639
44535500	chr18:44535500:C:G	1.18228e-11	0.043887	-0.764588
44535561	chr18:44535561:A:T	1.44878e-12	-1.89796	-0.922042
44536460	chr18:44536460:T:A	4.89126e-12	-0.948689	-0.65459
44536681	chr18:44536681:C:T	9.8104e-12	0.0615804	-0.968867
44536968	chr18:44536968:T:C	9.47041e-12	-2.40682e-10	-0.942558
44537425	chr18:44537425:CA:C	3.24878e-12	-0.944428	-1.06802
44537809	chr18:44537809:T:G	2.01079e-11	-0.0457047	-0.14391
44538948	chr18:44538948:C:T	8.31007e-12	-2.40682e-10	-1.07326
44539359	chr18:44539359:T:C	9.17517e-12	-0.129784	-0.844445
44540492	chr18:44540492:C:A	4.38552e-12	-0.649215	-1.06321
44540560	chr18:44540560:T:C	7.01163e-11	-2.40682e-10	1.05943
44540680	chr18:44540680:T:C	1.01326e-11	-2.40682e-10	-0.874967
44541195	chr18:44541195:T:C	1.5268e-11	-2.40682e-10	-0.464968
44541810	chr18:44541810:A:G	2.76524e-05	13.9445	-2.02435e-10
44541818	chr18:44541818:G:C	1.87162e-11	-2.40682e-10	-0.261338
44542079	chr18:44542079:C:T	6.89938e-12	-0.238629	-1.02067
44542324	chr18:44542324:T:C	1.13268e-11	-2.40682e-10	-0.763555
44542508	chr18:44542508:A:C	3.9517e-11	1.57403	-1.08803
44542568	chr18:44542568:AAATAT:A	1.42299e-11	-2.40682e-10	-0.535382
44543043	chr18:44543043:C:T	4.08976e-12	-0.72469	-1.05755
44543212	chr18:44543212:G:A	9.92364e-12	-2.40682e-10	-0.89581
44543248	chr18:44543248:C:T	5.3615e-12	-1.51149	-2.02435e-10
44543586	chr18:44543586:A:G	1.54575e-12	-1.66036	-1.09486
44543636	chr18:44543636:C:T	3.67956e-12	-1.91099	0.0230547
44543834	chr18:44543834:C:T	2.108e-11	-0.396707	0.254304
44546838	chr18:44546838:G:T	5.59589e-12	-1.04723	-0.421467
44546942	chr18:44546942:C:T	8.22232e-12	-2.40682e-10	-1.08388
44547009	chr18:44547009:A:G	3.16093e-12	-0.95042	-1.08944
44547025	chr18:44547025:G:T	1.86941e-11	0.7976	-1.06012
44547069	chr18:44547069:T:C	8.30191e-12	-2.40682e-10	-1.07424
44547229	chr18:44547229:C:T	3.16536e-12	-0.949013	-1.08945
44547281	chr18:44547281:TA:T	3.26618e-12	-0.921527	-1.08558
44548369	chr18:44548369:A:G	8.52742e-12	-2.40682e-10	-1.04744
44548394	chr18:44548394:T:C	1.84795e-11	-2.40682e-10	-0.27407
44548753	chr18:44548753:A:G	1.93098e-11	-2.40682e-10	-0.230119
44548790	chr18:44548790:A:G	1.59236e-12	-1.71642	-1.0091
44549174	chr18:44549174:A:G	8.41016e-12	-2.40682e-10	-1.06129
44549737	chr18:44549737:A:G	3.7061e-12	-1.88075	-2.02435e-10
44550986	chr18:44550986:T:A	5.51393e-12	-0.453692	-1.02976
44551006	chr18:44551006:T:C	8.71566e-12	-2.40682e-10	-1.02561
44551251	chr18:44551251:C:T	8.78774e-12	-2.40682e-10	-1.01737
44551569	chr18:44551569:G:A	4.14529e-12	-0.677085	-1.09167
44551587	chr18:44551587:C:T	8.63354e-12	-2.40682e-10	-1.03508
44551960	chr18:44551960:T:A	4.45112e-12	-1.69757	-2.02435e-10
44551977	chr18:44551977:G:C	1.2496e-12	-1.92759	-1.04032
44552115	chr18:44552115:AG:A	4.90646e-12	-0.560275	-1.0399
44552417	chr18:44552417:T:C	1.53617e-11	-2.40682e-10	-0.458852
44552983	chr18:44552983:TC:T	8.64047e-12	-0.363996	-0.670277
44553023	chr18:44553023:G:A	1.61571e-11	0.357594	-0.765967
44553261	chr18:44553261:G:A	1.37214e-11	-2.40682e-10	-0.571772
44553281	chr18:44553281:C:T	2.33895e-11	-2.40682e-10	-0.038441
44553357	chr18:44553357:C:T	2.21198e-11	-2.40682e-10	-0.0942571
44554386	chr18:44554386:T:TTAGC	1.37381e-11	0.245769	-0.816324
44554482	chr18:44554482:A:G	1.43804e-12	-1.93804	-0.889409
44554732	chr18:44554732:T:C	1.28927e-12	-1.93179	-1.00486
44555065	chr18:44555065:T:C	1.72081e-12	-1.84101	-0.806921
44555289	chr18:44555289:C:T	4.75879e-11	1.64128	-0.969428
44555864	chr18:44555864:C:A	9.5689e-12	-2.40682e-10	-0.932211
44556749	chr18:44556749:A:C	1.46565e-06	11.6036	-0.596531
44556957	chr18:44556957:TAAAAC:T	1.11086e-11	-2.40682e-10	-0.783006
44557152	chr18:44557152:C:T	3.52947e-11	-2.40682e-10	0.373002
44558619	chr18:44558619:A:G	2.44215e-11	0.682519	-0.677783
44559017	chr18:44559017:A:G	2.25001e-11	-0.0772089	-2.02435e-10
44559250	chr18:44559250:A:G	1.37664e-11	-2.40682e-10	-0.568497
44560186	chr18:44560186:C:T	1.15426e-11	-2.40682e-10	-0.744682
44560351	chr18:44560351:C:T	8.68493e-12	-2.40682e-10	-1.02914
44561079	chr18:44561079:T:C	1.48628e-11	-2.40682e-10	-0.491868
44561483	chr18:44561483:A:G	9.3408e-12	-2.40682e-10	-0.956337
44561990	chr18:44561990:T:C	1.79717e-12	-1.74546	-0.859049
44562012	chr18:44562012:A:C	2.62923e-12	-1.16485	-1.05919
44562405	chr18:44562405:T:C	1.03303e-11	-2.40682e-10	-0.855645
44562655	chr18:44562655:T:C	3.50541e-12	-1.80384	-0.132582
44562969	chr18:44562969:G:C	2.13404e-12	-1.44479	-0.98792
44563169	chr18:44563169:AAAAGG:A	8.62577e-12	-2.40682e-10	-1.03598
44563321	chr18:44563321:T:C	1.39571e-11	-2.40682e-10	-0.55474
44563484	chr18:44563484:G:T	7.20541e-12	-0.29925	-0.916647
44563621	chr18:44563621:A:T	7.62169e-12	-0.258863	-0.900868
44563887	chr18:44563887:A:G	5.56989e-12	-1.47336	-2.02435e-10
44564057	chr18:44564057:C:T	3.73178e-12	-1.87384	-2.02435e-10
44564070	chr18:44564070:C:T	1.70715e-11	-2.40682e-10	-0.35332
44564119	chr18:44564119:C:T	8.89043e-12	0.0794405	-1.0852
44564778	chr18:44564778:C:G	1.32584e-06	11.0364	-0.129537
44565022	chr18:44565022:A:T	7.3099e-12	-0.361378	-0.840123
44565319	chr18:44565319:TATGTGA:T	1.13221e-11	-2.40682e-10	-0.763975
44565479	chr18:44565479:C:T	1.24504e-11	-2.40682e-10	-0.668977
44565603	chr18:44565603:T:C	1.35313e-11	-2.40682e-10	-0.585727
44566402	chr18:44566402:A:G	6.93908e-06	11.7584	0.803521
44566494	chr18:44566494:C:T	4.23532e-11	1.47985	-0.924538
44566566	chr18:44566566:C:T	7.59022e-12	-1.16387	-2.02435e-10
44566871	chr18:44566871:C:T	8.09091e-12	-2.40682e-10	-1.09999
44567251	chr18:44567251:T:C	2.1247e-11	-1.44447	1.30996
44567360	chr18:44567360:C:T	2.08851e-12	-1.45539	-0.998887
44567467	chr18:44567467:T:A	1.57027e-11	-2.40682e-10	-0.436897
44567899	chr18:44567899:G:T	7.2133e-12	-0.309743	-0.90506
44567997	chr18:44567997:A:G	8.9912e-12	-2.40682e-10	-0.994483
44568195	chr18:44568195:C:T	7.95621e-12	-0.36044	-0.756338
44568819	chr18:44568819:A:G	8.1257e-12	-2.40682e-10	-1.0957
44568916	chr18:44568916:T:G	1.01355e-11	-2.40682e-10	-0.874688
44569779	chr18:44569779:G:A	9.5613e-12	-0.052946	-0.88006
44571163	chr18:44571163:A:G	4.06942e-11	-2.40682e-10	0.515357
44571296	chr18:44571296:C:T	6.64715e-11	1.91397	-0.907924
44572502	chr18:44572502:A:G	1.84712e-12	-1.49299	-1.08411
44574585	chr18:44574585:G:A	5.19332e-12	-0.6622	-0.881156
44574923	chr18:44574923:C:A	3.59344e-12	-1.91162	-2.02435e-10
44575002	chr18:44575002:G:A	4.02763e-11	1.38066	-0.875624
44575797	chr18:44575797:T:G	4.51097e-11	1.49681	-0.87844
44576224	chr18:44576224:G:A	1.34938e-11	-2.40682e-10	-0.588499
44576878	chr18:44576878:C:G	3.99071e-11	-2.40682e-10	0.495826
44577370	chr18:44577370:T:G	9.06698e-12	-2.40682e-10	-0.986091
44577784	chr18:44577784:T:A	8.27425e-12	-2.40682e-10	-1.07758
44578475	chr18:44578475:G:A	1.68728e-11	-2.40682e-10	-0.365029
44578654	chr18:44578654:G:T	4.68084e-10	2.95792	-2.02435e-10
44579214	chr18:44579214:C:T	1.46274e-11	-2.40682e-10	-0.507835
44579283	chr18:44579283:C:T	1.01869e-11	-2.40682e-10	-0.869627
44579492	chr18:44579492:A:C	1.69634e-07	8.85067	-2.02435e-10
44579878	chr18:44579878:A:T	5.13514e-11	1.68777	-0.939806
44579937	chr18:44579937:G:A	5.81277e-11	1.81115	-0.939238
44580102	chr18:44580102:T:C	4.8886e-11	1.63928	-0.940518
44580891	chr18:44580891:A:C	1.41495e-11	-2.40682e-10	-0.541051
44581594	chr18:44581594:C:T	1.98504e-12	-1.47936	-1.02573
44581678	chr18:44581678:G:T	1.04919e-10	2.38196	-0.919497
44581755	chr18:44581755:G:T	1.95899e-12	-1.494	-1.0243
44582323	chr18:44582323:T:C	1.04775e-11	-2.40682e-10	-0.841504
44582324	chr18:44582324:A:G	9.33666e-12	-2.40682e-10	-0.956781
44582573	chr18:44582573:G:A	4.89581e-11	1.63434	-0.934107
44583219	chr18:44583219:G:C	7.64457e-12	-0.540489	-0.616245
44583616	chr18:44583616:C:A	4.63735e-11	1.59072	-0.94472
44583730	chr18:44583730:G:A	1.67251e-11	-2.40682e-10	-0.373816
44584858	chr18:44584858:G:A	5.51653e-07	10.0823	-0.0523337
44585850	chr18:44585850:G:A	4.323e-12	-1.72678	-2.02435e-10
44586064	chr18:44586064:G:T	2.05904e-12	-1.3834	-1.08509
44586099	chr18:44586099:T:C	3.83014e-11	1.55774	-1.10298
44586165	chr18:44586165:A:G	3.55856e-12	-1.58589	-0.335484
44586172	chr18:44586172:T:C	3.61686e-12	-1.90512	-2.02435e-10
44586692	chr18:44586692:C:T	9.05088e-12	-2.40682e-10	-0.987868
44587771	chr18:44587771:G:A	3.8534e-11	1.5639	-1.10309
44587869	chr18:44587869:T:G	4.03248e-12	-1.79635	-2.02435e-10
44587930	chr18:44587930:T:TTA	3.71501e-11	1.52648	-1.10224
44588235	chr18:44588235:G:A	3.85228e-11	1.56332	-1.1028
44588818	chr18:44588818:A:C	3.42572e-11	-2.40682e-10	0.343168
44588920	chr18:44588920:A:G	3.49788e-12	-1.93857	-2.02435e-10
44589809	chr18:44589809:G:A	3.89708e-12	-1.8305	-2.02435e-10
44590262	chr18:44590262:G:A	3.65752e-11	1.37778	-0.969135
44590512	chr18:44590512:T:C	1.85948e-12	-1.46739	-1.10304
44591789	chr18:44591789:T:G	8.06644e-12	-2.40682e-10	-1.10302
44591790	chr18:44591790:A:T	8.06659e-12	-2.40682e-10	-1.103
44592078	chr18:44592078:AT:A	8.26912e-05	15.0399	-2.02435e-10
44592987	chr18:44592987:G:C	8.09479e-12	-2.40682e-10	-1.09951
44593031	chr18:44593031:A:G	1.5446e-11	-2.40682e-10	-0.45338
44593201	chr18:44593201:G:T	3.3494e-07	9.34437	0.186604
44595362	chr18:44595362:C:G	3.65192e-12	-1.89548	-2.02435e-10
44595369	chr18:44595369:G:T	2.70362e-11	1.04025	-0.933802
44595475	chr18:44595475:C:T	1.51223e-07	9.4932	-0.757416
44595592	chr18:44595592:G:A	7.25557e-07	10.304	-2.02435e-10
44595678	chr18:44595678:G:A	3.19594e-07	9.63548	-0.151403
44596190	chr18:44596190:T:G	2.59891e-11	1.04141	-0.974463
44596860	chr18:44596860:T:G	2.59548e-11	1.04362	-0.977996
44596901	chr18:44596901:A:G	3.51417e-12	-0.913371	-1.02055
44597509	chr18:44597509:G:A	1.17846e-11	-2.40682e-10	-0.723933
44597556	chr18:44597556:G:A	4.30544e-07	9.58357	0.198508
44597661	chr18:44597661:A:C	8.12726e-12	-2.40682e-10	-1.09551
44597854	chr18:44597854:C:T	3.86232e-12	-0.834076	-1.00538
44598240	chr18:44598240:C:T	2.64086e-11	1.02266	-0.939702
44598249	chr18:44598249:T:C	1.81083e-11	-2.40682e-10	-0.294361
44598417	chr18:44598417:T:C	1.73202e-11	-2.40682e-10	-0.338857
44598464	chr18:44598464:A:G	8.07686e-12	-2.40682e-10	-1.10173
44598781	chr18:44598781:G:A	2.93526e-11	1.14579	-0.957141
44598861	chr18:44598861:T:TTAA	2.79939e-11	1.08263	-0.94137
44599854	chr18:44599854:C:T	3.91491e-12	-0.788977	-1.03696
44599876	chr18:44599876:T:C	2.77486e-11	1.07216	-0.939702
44600132	chr18:44600132:G:A	8.28846e-12	-2.40682e-10	-1.07587
44600447	chr18:44600447:A:G	8.0779e-12	-2.40682e-10	-1.1016
44600670	chr18:44600670:T:C	9.85778e-12	-2.40682e-10	-0.902469
44600815	chr18:44600815:G:A	2.53618e-11	-2.40682e-10	0.0425143
44600999	chr18:44600999:C:T	4.40293e-12	-1.70846	-2.02435e-10
44601324	chr18:44601324:A:G	3.61765e-12	-1.90491	-2.02435e-10
44601421	chr18:44601421:A:G	1.47368e-11	-2.40682e-10	-0.500382
44601577	chr18:44601577:C:T	1.45425e-12	-1.7378	-1.07844
44602350	chr18:44602350:T:A	3.51735e-12	-1.93302	-2.02435e-10
44602583	chr18:44602583:T:C	8.70206e-12	-2.40682e-10	-1.02717
44603067	chr18:44603067:T:G	1.16887e-11	-2.40682e-10	-0.732108
44603959	chr18:44603959:G:A	8.3692e-12	-2.40682e-10	-1.06617
44604176	chr18:44604176:A:T	1.41417e-12	-1.77503	-1.06916
44604185	chr18:44604185:T:C	2.79983e-11	1.08402	-0.942611
44604214	chr18:44604214:G:GAGCTGTT	1.69837e-07	9.62834	-0.776482
44604674	chr18:44604674:C:T	1.02192e-11	-2.40682e-10	-0.866466
44605072	chr18:44605072:C:G	1.32901e-12	-1.82133	-1.08497
44605232	chr18:44605232:G:A	2.68857e-11	1.04223	-0.941368
44605484	chr18:44605484:T:C	2.77687e-11	1.07303	-0.939849
44606553	chr18:44606553:C:G	3.49128e-12	-1.94046	-2.02435e-10
44606687	chr18:44606687:A:G	3.50364e-12	-0.916071	-1.02085
44606857	chr18:44606857:C:G	2.69166e-11	1.02384	-0.92183
44607555	chr18:44607555:G:A	9.12693e-12	-2.40682e-10	-0.9795
44607711	chr18:44607711:C:T	1.005e-11	-2.40682e-10	-0.883156
44608246	chr18:44608246:G:C	2.78494e-11	1.05492	-0.91884
44608318	chr18:44608318:C:T	2.24833e-07	10.2352	-1.10284
44608544	chr18:44608544:C:T	2.2921e-08	7.93707	-1.08799
44608676	chr18:44608676:G:A	2.19463e-12	-1.31008	-1.09464
44608975	chr18:44608975:T:A	3.29842e-11	1.28911	-0.983809
44609651	chr18:44609651:AAG:A	1.29793e-12	-1.85669	-1.07326
44611824	chr18:44611824:T:C	1.71343e-05	13.4659	-2.02435e-10
44612260	chr18:44612260:T:C	2.13662e-12	-1.33111	-1.10039
44612453	chr18:44612453:A:G	2.1444e-12	-1.32769	-1.10019
44613588	chr18:44613588:A:AG	3.99942e-12	-0.993791	-0.81079
44613628	chr18:44613628:T:C	2.60718e-11	0.830794	-0.760669
44613991	chr18:44613991:A:G	3.96627e-12	-1.8129	-2.02435e-10
44614313	chr18:44614313:C:T	8.24502e-12	-2.40682e-10	-1.08112
44615276	chr18:44615276:C:A	8.50296e-12	-2.40682e-10	-1.05032
44615557	chr18:44615557:A:C	4.79843e-12	-1.62244	-2.02435e-10
44615647	chr18:44615647:C:T	2.26527e-11	0.746916	-0.817368
44616777	chr18:44616777:T:A	6.10199e-12	-1.38212	-2.02435e-10
44617113	chr18:44617113:A:G	1.86965e-12	-1.69543	-0.869548
44617198	chr18:44617198:C:T	4.25615e-09	6.25675	-1.09136
44617568	chr18:44617568:AAAC:A	3.85738e-11	1.31019	-0.848352
44617957	chr18:44617957:A:G	6.2221e-12	-1.36262	-2.02435e-10
44618014	chr18:44618014:G:A	4.14536e-12	-1.76874	-2.02435e-10
44618394	chr18:44618394:C:CA	8.07706e-12	-2.40682e-10	-1.1017
44618542	chr18:44618542:A:G	3.58177e-12	-1.91487	-2.02435e-10
44619259	chr18:44619259:C:G	1.41859e-12	-1.73979	-1.10127
44619407	chr18:44619407:C:T	1.42193e-11	-2.40682e-10	-0.536132
44619933	chr18:44619933:G:A	9.13528e-12	-2.40682e-10	-0.978586
44619978	chr18:44619978:A:G	1.51644e-12	-1.6722	-1.10216
44620031	chr18:44620031:G:C	8.08725e-12	-2.40682e-10	-1.10044
44620322	chr18:44620322:AAAG:A	5.89311e-12	-1.41695	-2.02435e-10
44620999	chr18:44620999:C:T	6.22803e-09	6.64539	-1.0993
44621213	chr18:44621213:G:C	4.48463e-11	-2.40682e-10	0.612511
44621623	chr18:44621623:T:C	3.49528e-12	-1.93932	-2.02435e-10
44621632	chr18:44621632:C:T	8.67442e-12	-2.40682e-10	-1.03035
44622465	chr18:44622465:A:G	9.28168e-12	-2.40682e-10	-0.962688
44622961	chr18:44622961:C:T	1.23507e-11	0.343523	-1.02054
44622962	chr18:44622962:G:A	4.11382e-12	-1.13797	-0.638406
44623075	chr18:44623075:C:T	8.2034e-12	-2.40682e-10	-1.08618
44624895	chr18:44624895:T:C	1.05681e-11	-2.40682e-10	-0.832889
44625005	chr18:44625005:C:T	9.59882e-12	-2.40682e-10	-0.929089
44625115	chr18:44625115:C:G	1.48373e-12	-1.69676	-1.09941
44625120	chr18:44625120:C:T	2.09886e-12	-1.46182	-0.98752
44626206	chr18:44626206:C:T	8.01469e-08	8.10089	-2.02435e-10
44626675	chr18:44626675:T:G	4.00027e-12	-1.80437	-2.02435e-10
44627182	chr18:44627182:A:G	4.85383e-12	-0.984097	-0.626863
44627904	chr18:44627904:G:A	3.97617e-12	-1.81041	-2.02435e-10
44628425	chr18:44628425:C:G	4.43108e-11	1.58655	-0.986047
44628975	chr18:44628975:A:G	3.66881e-12	-1.89086	-2.02435e-10
44629016	chr18:44629016:C:T	1.24657e-12	-1.90771	-1.06263
44629475	chr18:44629475:A:G	8.85184e-12	-2.40682e-10	-1.0101
44629887	chr18:44629887:C:A	8.39232e-12	-2.40682e-10	-1.06341
44629949	chr18:44629949:C:T	9.41584e-12	-2.40682e-10	-0.948336
44629996	chr18:44629996:T:G	1.63213e-12	-1.66005	-1.04079
44630843	chr18:44630843:A:G	1.34163e-12	-1.83508	-1.06176
44631083	chr18:44631083:T:C	5.99519e-12	-1.39977	-2.02435e-10
44631318	chr18:44631318:T:C	8.07461e-12	-2.40682e-10	-1.102
44631967	chr18:44631967:G:A	8.65241e-12	-2.40682e-10	-1.03289
44632446	chr18:44632446:A:G	8.64142e-12	-2.40682e-10	-1.03416
44633285	chr18:44633285:T:C	5.26258e-11	1.73929	-0.966813
44634926	chr18:44634926:C:T	3.01881e-11	0.216719	-2.02435e-10
44634939	chr18:44634939:G:A	3.33966e-12	-1.31562	-0.669236
44635103	chr18:44635103:C:T	5.55189e-11	1.85631	-1.03031
44635348	chr18:44635348:C:T	1.11952e-11	-0.775243	-2.02435e-10
44635663	chr18:44635663:C:T	5.83109e-11	1.95443	-1.07937
44636048	chr18:44636048:C:T	1.36264e-11	-2.40682e-10	-0.578724
44636676	chr18:44636676:T:C	8.18027e-12	-2.40682e-10	-1.089
44636741	chr18:44636741:C:G	3.03321e-11	1.22771	-1.00623
44636920	chr18:44636920:C:A	8.24166e-12	-2.40682e-10	-1.08153
44637325	chr18:44637325:G:A	5.8465e-11	1.78399	-0.906291
44637663	chr18:44637663:A:G	1.59997e-11	-2.40682e-10	-0.418163
44637833	chr18:44637833:G:C	1.70209e-12	-1.69351	-0.965365
44637853	chr18:44637853:C:T	2.73195e-12	-1.08319	-1.10253
44638439	chr18:44638439:T:C	6.99601e-12	-1.24539	-2.02435e-10
44639991	chr18:44639991:A:G	3.14524e-12	-0.942979	-1.10186
44640046	chr18:44640046:T:TAA	9.60212e-12	-2.40682e-10	-0.928746
44640380	chr18:44640380:G:A	4.30028e-12	-1.73205	-2.02435e-10
44640402	chr18:44640402:C:T	8.15489e-12	-1.16537	0.0732545
44640483	chr18:44640483:GT:G	3.7744e-12	-1.86249	-2.02435e-10
44641733	chr18:44641733:T:C	7.46693e-11	2.18325	-1.06091
44641770	chr18:44641770:A:T	8.88478e-12	-2.40682e-10	-1.00639
44643272	chr18:44643272:G:A	3.48965e-12	-1.94093	-2.02435e-10
44643805	chr18:44643805:A:C	4.22266e-10	3.85119	-0.99629
44644117	chr18:44644117:G:A	5.28116e-12	-1.52658	-2.02435e-10
44644557	chr18:44644557:A:G	9.47565e-12	-2.40682e-10	-0.942004
44644948	chr18:44644948:C:T	9.51157e-12	-2.40682e-10	-0.93822
44645210	chr18:44645210:T:C	9.11213e-12	-2.40682e-10	-0.981123
44645665	chr18:44645665:T:C	8.4732e-12	-1.05382	-2.02435e-10
44646196	chr18:44646196:A:T	8.17066e-12	-2.40682e-10	-1.09018
44648565	chr18:44648565:G:T	8.15802e-12	-2.40682e-10	-1.09173
44649040	chr18:44649040:T:C	2.91279e-12	-1.598	-0.523616
44649328	chr18:44649328:G:A	3.18962e-12	-1.0809	-0.94993
44649359	chr18:44649359:A:G	1.31925e-10	2.7818	-1.0903
44649502	chr18:44649502:T:G	2.97074e-11	-2.40682e-10	0.200667
44649813	chr18:44649813:G:A	6.17735e-12	-1.36984	-2.02435e-10
44650207	chr18:44650207:C:A	4.82555e-11	1.36509	-0.679306
44650296	chr18:44650296:TG:T	3.19594e-12	-1.06997	-0.95888
44650492	chr18:44650492:T:C	3.93291e-12	-0.800327	-1.02102
44650929	chr18:44650929:A:G	2.11867e-10	3.23944	-1.07421
44651129	chr18:44651129:A:G	2.08475e-10	3.2295	-1.08041
44651231	chr18:44651231:A:G	1.12806e-11	-0.224365	-0.54328
44651456	chr18:44651456:A:G	2.03134e-10	3.20246	-1.07933
44651489	chr18:44651489:G:A	8.22847e-12	-2.40682e-10	-1.08313
44651993	chr18:44651993:A:G	9.27661e-10	4.59807	-0.956138
44652632	chr18:44652632:A:G	1.9421e-10	3.17023	-1.09201
44652721	chr18:44652721:G:A	2.85956e-12	-1.12763	-1.01244
44652805	chr18:44652805:T:C	8.06791e-12	-2.40682e-10	-1.10284
44653047	chr18:44653047:C:T	1.2894e-12	-1.91136	-1.02519
44653213	chr18:44653213:G:A	8.6333e-12	-2.40682e-10	-1.0351
44653590	chr18:44653590:G:A	1.10558e-11	-2.40682e-10	-0.787778
44654219	chr18:44654219:A:G	8.39979e-12	-2.40682e-10	-1.06252
44654223	chr18:44654223:T:C	1.64474e-10	2.99955	-1.08753
44654348	chr18:44654348:G:A	2.1194e-10	3.25353	-1.08796
44654544	chr18:44654544:G:T	2.23978e-10	3.30835	-1.08753
44654986	chr18:44654986:C:T	9.74978e-11	1.6469	-0.257796
44655042	chr18:44655042:C:T	2.09341e-10	3.25082	-1.09759
44655285	chr18:44655285:A:T	2.16815e-10	3.26019	-1.07187
44655343	chr18:44655343:A:G	2.04203e-10	3.22093	-1.09254
44655466	chr18:44655466:C:T	3.71521e-12	-1.01891	-0.859384
44655660	chr18:44655660:C:T	2.26282e-10	3.31684	-1.08578
44655816	chr18:44655816:T:C	3.49942e-12	-1.93813	-2.02435e-10
44656314	chr18:44656314:C:T	2.01e-10	3.1972	-1.08462
44656429	chr18:44656429:T:TGTA	8.49215e-12	-2.40682e-10	-1.05159
44656431	chr18:44656431:T:TGTGTTAC	8.31189e-12	-2.40682e-10	-1.07304
44656602	chr18:44656602:G:C	1.72424e-10	3.04518	-1.08595
44657242	chr18:44657242:T:G	2.17236e-10	3.27063	-1.08037
44657309	chr18:44657309:C:T	7.88902e-11	-2.40682e-10	1.17733
44657384	chr18:44657384:A:G	2.11152e-10	3.25303	-1.09118
44657539	chr18:44657539:C:A	8.07786e-12	-2.40682e-10	-1.1016
44657691	chr18:44657691:T:C	9.25488e-12	-2.40682e-10	-0.965579
44657968	chr18:44657968:C:T	8.48936e-12	-2.40682e-10	-1.05192
44658109	chr18:44658109:C:T	4.77182e-12	-1.06929	-0.558714
44658474	chr18:44658474:C:T	2.03584e-10	3.22127	-1.09592
44658543	chr18:44658543:C:T	6.56979e-12	-1.30825	-2.02435e-10
44658693	chr18:44658693:C:T	1.54396e-10	2.94941	-1.10061
44659852	chr18:44659852:A:G	1.09811e-11	-2.40682e-10	-0.794554
44660445	chr18:44660445:A:G	1.22785e-12	-1.89065	-1.09481
44660633	chr18:44660633:A:G	1.99988e-10	3.20736	-1.09984
44660684	chr18:44660684:G:A	8.08038e-12	-2.40682e-10	-1.10129
44660769	chr18:44660769:G:A	1.98269e-10	3.20062	-1.10173
44661254	chr18:44661254:A:G	2.03096e-10	3.2244	-1.10145
44661410	chr18:44661410:C:T	1.10971e-11	-2.40682e-10	-0.784046
44662203	chr18:44662203:T:C	2.20175e-10	3.30499	-1.10129
44662209	chr18:44662209:C:G	5.60315e-12	-1.4674	-2.02435e-10
44662374	chr18:44662374:T:G	2.09369e-10	3.25246	-1.09909
44662621	chr18:44662621:A:G	2.03993e-10	3.22598	-1.09862
44663283	chr18:44663283:A:C	2.0162e-10	3.21415	-1.0985
44663320	chr18:44663320:C:T	1.01709e-11	-2.40682e-10	-0.871198
44663361	chr18:44663361:G:A	3.69815e-12	-1.8829	-2.02435e-10
44663665	chr18:44663665:TCTTCAGCAGTAGG:T	4.72107e-10	4.04044	-1.07397
44664414	chr18:44664414:C:T	1.59226e-12	-1.92766	-0.797913
44664659	chr18:44664659:T:C	8.98042e-12	-2.40682e-10	-0.995684
44664728	chr18:44664728:TA:T	8.33736e-12	-2.40682e-10	-1.06998
44664949	chr18:44664949:G:A	9.67533e-10	4.68943	-1.00541
44665140	chr18:44665140:C:T	9.53361e-12	-1.87137	0.935465
44665314	chr18:44665314:T:C	1.27683e-11	-0.133727	-0.510039
44665801	chr18:44665801:C:T	6.39665e-12	-0.995252	-0.339703
44665876	chr18:44665876:C:T	7.57291e-10	4.42134	-0.982323
44665999	chr18:44665999:A:G	8.16122e-10	4.50376	-0.989927
44667154	chr18:44667154:C:T	4.65363e-12	-1.65308	-2.02435e-10
44667239	chr18:44667239:CA:C	4.37898e-10	3.99437	-1.10311
44667250	chr18:44667250:T:C	3.51472e-12	-1.93377	-2.02435e-10
44667306	chr18:44667306:G:T	7.43273e-10	4.4493	-1.02897
44667356	chr18:44667356:A:G	1.05166e-11	-0.557817	-0.279961
44667750	chr18:44667750:G:T	1.27047e-12	-1.93413	-1.01721
44667996	chr18:44667996:G:A	6.97925e-11	1.41483	-0.360029
44668637	chr18:44668637:G:A	3.94324e-12	-1.81873	-2.02435e-10
44668878	chr18:44668878:G:C	1.16695e-11	-2.40682e-10	-0.733749
44669077	chr18:44669077:T:C	3.79556e-12	-1.8569	-2.02435e-10
44669688	chr18:44669688:C:A	1.01834e-11	-2.40682e-10	-0.869974
44669765	chr18:44669765:A:C	1.25565e-12	-1.93937	-1.0237
44669796	chr18:44669796:T:A	8.96847e-12	-0.997014	-2.02435e-10
44670454	chr18:44670454:C:T	2.07788e-11	-2.40682e-10	-0.156799
44671961	chr18:44671961:GC:G	2.58797e-11	-2.40682e-10	0.0627273
44672379	chr18:44672379:A:G	5.94307e-12	-1.82347	0.414968
44675044	chr18:44675044:G:A	2.25117e-11	-2.40682e-10	-0.0766932
44676728	chr18:44676728:G:A	4.11681e-11	1.59623	-1.0693
44677335	chr18:44677335:T:G	4.4323e-12	-0.645622	-1.05619
44678293	chr18:44678293:T:C	5.34832e-12	-1.79591	0.281967
44678492	chr18:44678492:C:T	2.9518e-11	-2.40682e-10	0.19427
44678709	chr18:44678709:G:C	3.32048e-12	-1.83041	-0.160205
44679688	chr18:44679688:G:A	9.89076e-12	-2.40682e-10	-0.899129
44680383	chr18:44680383:C:T	9.50727e-12	-0.348698	-0.589975
44682463	chr18:44682463:A:G	3.71883e-12	-1.87732	-2.02435e-10
44683625	chr18:44683625:A:G	9.97618e-12	-2.40682e-10	-0.890529
44685554	chr18:44685554:C:T	3.57241e-12	-1.91749	-2.02435e-10
44685974	chr18:44685974:A:C	1.43343e-12	-1.89278	-0.937876
44686409	chr18:44686409:C:T	1.02116e-11	-2.40682e-10	-0.867202
44686544	chr18:44686544:C:T	8.55143e-12	-2.40682e-10	-1.04463
44686951	chr18:44686951:A:T	2.84484e-12	-1.80562	-0.339607
44687432	chr18:44687432:G:C	1.16665e-11	-2.40682e-10	-0.73401
44687675	chr18:44687675:C:G	8.41147e-12	-2.40682e-10	-1.06113
44688723	chr18:44688723:G:A	3.56233e-12	-1.92031	-2.02435e-10
44689399	chr18:44689399:C:A	8.32887e-12	-2.40682e-10	-1.071
44692958	chr18:44692958:T:A	9.76996e-12	-2.40682e-10	-0.911417
44693029	chr18:44693029:T:A	1.41615e-11	-2.40682e-10	-0.540199
44693596	chr18:44693596:C:T	1.87677e-12	-1.61973	-0.941447
44693690	chr18:44693690:T:C	1.1429e-11	-2.40682e-10	-0.754579
44693714	chr18:44693714:T:C	1.26671e-11	-2.40682e-10	-0.651722
44694448	chr18:44694448:G:A	4.73205e-12	-0.536201	-1.10017
44694517	chr18:44694517:A:G	1.00266e-11	-2.40682e-10	-0.885485
44694651	chr18:44694651:G:A	9.62097e-12	-2.40682e-10	-0.926785
44694703	chr18:44694703:AG:A	1.06136e-11	-2.40682e-10	-0.82859
44694783	chr18:44694783:CT:C	1.06613e-11	-2.40682e-10	-0.824112
44695880	chr18:44695880:A:G	9.96611e-12	-2.40682e-10	-0.89154
44696284	chr18:44696284:A:G	1.00505e-11	-2.40682e-10	-0.88311
44697023	chr18:44697023:A:G	7.81968e-12	-0.0602057	-1.07388
44697243	chr18:44697243:C:T	1.61406e-11	-2.40682e-10	-0.409395
44698142	chr18:44698142:C:G	8.20271e-12	-2.40682e-10	-1.08627
44698456	chr18:44698456:T:G	1.21307e-11	-2.40682e-10	-0.69499
44698725	chr18:44698725:A:G	2.09303e-12	-1.71993	-0.732186
44700128	chr18:44700128:G:A	3.9212e-12	-0.762408	-1.06192
44701044	chr18:44701044:TA:T	3.74616e-12	-1.87	-2.02435e-10
44703061	chr18:44703061:C:T	2.0622e-11	-2.40682e-10	-0.16437
44705511	chr18:44705511:A:T	4.61912e-12	-1.74555	0.0850249
44705522	chr18:44705522:T:C	9.36714e-12	-2.40682e-10	-0.953522
44706324	chr18:44706324:G:C	1.17428e-11	-2.40682e-10	-0.727489
44706930	chr18:44706930:A:C	2.94059e-10	-2.40682e-10	2.49305
44707467	chr18:44707467:A:G	3.59642e-12	-1.91079	-2.02435e-10
44708053	chr18:44708053:A:G	8.51509e-12	-2.40682e-10	-1.04889
44709084	chr18:44709084:T:C	1.25182e-11	0.355552	-1.0191
44709645	chr18:44709645:A:G	1.2493e-11	-2.40682e-10	-0.665561
44712119	chr18:44712119:C:T	2.12126e-12	-1.46764	-0.971085
44712154	chr18:44712154:T:C	4.10379e-11	-2.40682e-10	0.523765
44712373	chr18:44712373:T:G	1.91751e-12	-1.5415	-0.998204
44712465	chr18:44712465:C:T	1.28939e-11	-2.40682e-10	-0.633979
44713011	chr18:44713011:G:T	1.24159e-11	0.387241	-1.05899
44716295	chr18:44716295:A:C	5.34214e-09	6.49397	-1.10132
44716405	chr18:44716405:C:A	9.09653e-12	-2.40682e-10	-0.982836
44716533	chr18:44716533:G:C	1.35579e-11	-2.40682e-10	-0.583757
44717180	chr18:44717180:T:C	4.7187e-12	-1.6392	-2.02435e-10
44717891	chr18:44717891:T:C	1.95821e-12	-1.42287	-1.09582
44718219	chr18:44718219:T:C	4.75964e-12	-1.63056	-2.02435e-10
44718358	chr18:44718358:A:G	1.98174e-12	-1.40964	-1.09711
44719389	chr18:44719389:G:A	8.26837e-12	-2.40682e-10	-1.07829
44720130	chr18:44720130:C:T	1.11127e-11	-2.40682e-10	-0.782641
44721862	chr18:44721862:A:G	1.11562e-11	-2.40682e-10	-0.778737
44721877	chr18:44721877:G:T	3.26831e-12	-0.904414	-1.10204
44722185	chr18:44722185:G:A	1.00853e-11	-2.40682e-10	-0.87965
44722636	chr18:44722636:G:C	1.13896e-11	-2.40682e-10	-0.758026
44722918	chr18:44722918:A:T	9.93131e-12	-2.40682e-10	-0.895038
44723510	chr18:44723510:A:G	6.49034e-12	-1.32042	-2.02435e-10
44724135	chr18:44724135:A:G	1.17011e-11	0.113819	-0.844865
44724424	chr18:44724424:A:G	5.2196e-12	-1.53831	-2.02435e-10
44724456	chr18:44724456:A:G	8.06131e-12	-0.253031	-0.850623
44725013	chr18:44725013:C:T	1.06951e-11	-2.40682e-10	-0.820943
44725871	chr18:44725871:A:G	1.01176e-11	-2.40682e-10	-0.87645
44726919	chr18:44726919:G:T	1.41357e-12	-1.90929	-0.935321
44727321	chr18:44727321:G:A	1.40131e-12	-1.75874	-1.09458
44727817	chr18:44727817:A:T	8.86621e-12	-2.40682e-10	-1.00848
44727986	chr18:44727986:C:T	4.25328e-12	-1.74304	-2.02435e-10
44728014	chr18:44728014:C:T	3.6121e-12	-1.90644	-2.02435e-10
44728023	chr18:44728023:T:C	1.23484e-12	-1.8785	-1.10128
44728713	chr18:44728713:A:G	1.25052e-12	-1.93809	-1.02908
44728786	chr18:44728786:A:T	8.06724e-12	-2.40682e-10	-1.10292
44729007	chr18:44729007:C:T	6.99326e-12	-0.88963	-0.356154
44729100	chr18:44729100:C:T	5.08057e-12	-1.56531	-2.02435e-10
44729745	chr18:44729745:G:A	4.22951e-12	-1.74864	-2.02435e-10
44729766	chr18:44729766:A:C	8.20385e-12	-2.40682e-10	-1.08613
44730118	chr18:44730118:A:G	1.05918e-11	-2.40682e-10	-0.830654
44730264	chr18:44730264:C:G	2.56331e-12	-1.898	-0.351425
44730298	chr18:44730298:G:A	5.22947e-12	-1.53642	-2.02435e-10
44730399	chr18:44730399:T:C	2.3326e-12	-1.24526	-1.09849
44730765	chr18:44730765:T:C	4.96482e-12	-1.65893	0.0705743
44731035	chr18:44731035:T:C	7.68672e-12	-1.15124	-2.02435e-10
44731639	chr18:44731639:C:T	2.42787e-12	-1.20116	-1.10256
44731669	chr18:44731669:C:T	6.76272e-12	-1.27931	-2.02435e-10
44732757	chr18:44732757:A:G	1.56168e-12	-1.74106	-1.00391
44732783	chr18:44732783:C:T	8.06743e-12	-2.40682e-10	-1.1029
44733087	chr18:44733087:T:C	1.96921e-11	-2.40682e-10	-0.210514
44733691	chr18:44733691:A:G	3.96453e-12	-1.81334	-2.02435e-10
44733745	chr18:44733745:G:A	3.58076e-12	-1.29878	-0.616379
44734000	chr18:44734000:C:T	9.31544e-12	-2.40682e-10	-0.959056
44734096	chr18:44734096:G:T	8.10074e-12	-2.40682e-10	-1.09877
44734097	chr18:44734097:G:T	8.10004e-12	-2.40682e-10	-1.09886
44734527	chr18:44734527:T:C	8.07198e-12	-2.40682e-10	-1.10233
44734532	chr18:44734532:A:G	1.75881e-12	-1.61187	-1.01422
44734666	chr18:44734666:C:T	1.47195e-12	-1.90551	-0.898628
44734716	chr18:44734716:G:C	2.20205e-12	-1.30469	-1.09665
44735144	chr18:44735144:A:G	2.02359e-12	-1.58543	-0.900428
44735227	chr18:44735227:T:C	1.64944e-11	-2.40682e-10	-0.387707
44735240	chr18:44735240:C:T	8.07182e-12	-2.40682e-10	-1.10235
44735637	chr18:44735637:T:C	1.40669e-12	-1.91749	-0.932002
44735748	chr18:44735748:C:T	9.24181e-12	-2.40682e-10	-0.966992
44736170	chr18:44736170:A:C	1.75936e-11	-2.40682e-10	-0.323195
44736332	chr18:44736332:T:C	9.29537e-12	-2.40682e-10	-0.961213
44737739	chr18:44737739:C:T	1.39152e-12	-1.82525	-1.03508
44737825	chr18:44737825:T:G	5.62002e-12	-0.985372	-0.479022
44738223	chr18:44738223:C:T	4.87057e-12	-1.60752	-2.02435e-10
44738539	chr18:44738539:C:T	8.06974e-12	-2.40682e-10	-1.10261
44738633	chr18:44738633:G:A	1.18384e-11	-2.40682e-10	-0.71938
44738734	chr18:44738734:A:G	2.6955e-12	-1.90247	-0.296671
44738761	chr18:44738761:G:A	1.25381e-12	-1.91546	-1.04909
44739019	chr18:44739019:C:T	8.24686e-12	-2.40682e-10	-1.0809
44739152	chr18:44739152:C:G	1.66884e-11	-2.40682e-10	-0.376015
44739323	chr18:44739323:T:C	2.54032e-12	-1.67565	-0.582792
44740146	chr18:44740146:G:A	8.92335e-12	-2.40682e-10	-1.00206
44740280	chr18:44740280:C:T	3.74213e-12	-1.87107	-2.02435e-10
44740313	chr18:44740313:G:A	1.00501e-11	-2.40682e-10	-0.883144
44740557	chr18:44740557:G:A	9.31855e-12	-2.40682e-10	-0.958722
44740946	chr18:44740946:G:A	1.41256e-12	-1.80635	-1.03897
44741257	chr18:44741257:C:T	3.27352e-11	-2.40682e-10	0.297721
44742399	chr18:44742399:T:C	9.85277e-12	-2.40682e-10	-0.902977
44742477	chr18:44742477:A:C	1.7828e-12	-1.61388	-0.998672
44743341	chr18:44743341:C:T	5.47065e-12	-1.49133	-2.02435e-10
44743776	chr18:44743776:A:G	2.23871e-12	-1.54761	-0.837218
44743977	chr18:44743977:A:G	3.77163e-12	-1.86322	-2.02435e-10
44744486	chr18:44744486:T:C	4.31237e-12	-1.72924	-2.02435e-10
44744812	chr18:44744812:C:T	3.638e-12	-1.89929	-2.02435e-10
44745762	chr18:44745762:T:C	1.4181e-11	-2.40682e-10	-0.538827
44745921	chr18:44745921:G:A	1.65469e-12	-1.90689	-0.78023
44746122	chr18:44746122:A:C	8.94389e-12	-2.40682e-10	-0.999759
44746454	chr18:44746454:T:C	1.55158e-12	-1.67758	-1.07388
44747055	chr18:44747055:C:T	1.50932e-11	-2.40682e-10	-0.476482
44747913	chr18:44747913:C:T	8.29314e-12	-2.40682e-10	-1.0753
44748128	chr18:44748128:C:G	2.22608e-12	-1.30261	-1.08787
44748771	chr18:44748771:G:A	1.14916e-11	-2.40682e-10	-0.749117
44748832	chr18:44748832:C:T	1.87131e-12	-1.50352	-1.06057
44750091	chr18:44750091:C:T	1.16965e-12	-1.93788	-1.09615
44750501	chr18:44750501:A:C	2.64425e-12	-1.15053	-1.06781
44751571	chr18:44751571:CTTTA:C	1.66143e-12	-1.61687	-1.06618
44751680	chr18:44751680:A:G	1.80782e-11	-2.40682e-10	-0.296021
44751732	chr18:44751732:T:C	1.80936e-11	-2.40682e-10	-0.295169
44751901	chr18:44751901:A:G	7.5095e-12	-1.17456	-2.02435e-10
44752301	chr18:44752301:G:A	1.22761e-12	-1.91996	-1.0657
44752406	chr18:44752406:G:A	2.02049e-12	-1.40183	-1.08556
44752835	chr18:44752835:T:G	8.79712e-12	-2.40682e-10	-1.0163
44753010	chr18:44753010:T:C	1.24256e-12	-1.90938	-1.06418
44753443	chr18:44753443:G:A	1.8551e-11	-2.40682e-10	-0.270205
44753506	chr18:44753506:A:G	8.36019e-12	-2.40682e-10	-1.06725
44753724	chr18:44753724:C:T	4.43759e-12	-1.70062	-2.02435e-10
44753961	chr18:44753961:C:G	1.71961e-11	-2.40682e-10	-0.346046
44754098	chr18:44754098:A:G	6.77975e-12	-1.27679	-2.02435e-10
44754200	chr18:44754200:A:C	1.29147e-12	-1.83987	-1.09508
44754935	chr18:44754935:T:G	1.24903e-12	-1.90989	-1.05847
44755362	chr18:44755362:G:A	9.58151e-12	-2.40682e-10	-0.930894
44755598	chr18:44755598:G:A	8.07068e-12	-2.40682e-10	-1.10249
44755810	chr18:44755810:C:T	4.13413e-12	-1.77145	-2.02435e-10
44755938	chr18:44755938:G:A	3.12729e-11	-2.40682e-10	0.252023
44756457	chr18:44756457:G:C	1.99748e-12	-1.41341	-1.08544
44756800	chr18:44756800:C:G	9.03169e-12	-2.40682e-10	-0.989991
44756929	chr18:44756929:G:T	9.5498e-12	-2.40682e-10	-0.93421
44757438	chr18:44757438:A:C	9.53037e-12	-2.40682e-10	-0.936246
44757666	chr18:44757666:A:T	8.23841e-12	-2.40682e-10	-1.08192
44758064	chr18:44758064:A:G	2.11412e-12	-1.41365	-1.02844
44758080	chr18:44758080:C:T	8.47939e-12	-2.40682e-10	-1.05309
44758105	chr18:44758105:G:A	1.18808e-12	-1.91677	-1.10162
44758325	chr18:44758325:C:G	9.82649e-12	-2.40682e-10	-0.905648
44758326	chr18:44758326:T:G	9.84104e-12	-2.40682e-10	-0.904168
44758390	chr18:44758390:T:TA	1.09235e-11	-2.40682e-10	-0.799816
44758497	chr18:44758497:C:T	1.51548e-12	-1.69315	-1.08185
44758739	chr18:44758739:T:C	3.92489e-12	-1.82339	-2.02435e-10
44758977	chr18:44758977:C:T	9.68096e-12	-2.40682e-10	-0.920569
44759757	chr18:44759757:T:C	6.08484e-12	-0.762551	-0.622378
44761354	chr18:44761354:T:C	1.18685e-12	-1.93341	-1.08602
44761955	chr18:44761955:G:A	1.16157e-12	-1.94075	-1.10021
44762374	chr18:44762374:C:T	1.18795e-12	-1.93281	-1.08569
44762439	chr18:44762439:T:C	1.41145e-11	-2.40682e-10	-0.543529
44763435	chr18:44763435:G:A	1.10385e-11	-2.40682e-10	-0.789339
44763571	chr18:44763571:A:T	1.33848e-12	-1.93495	-0.964245
44763635	chr18:44763635:C:T	2.96274e-12	-1.24127	-0.863345
44763785	chr18:44763785:C:T	1.33115e-12	-1.90796	-0.996728
44763844	chr18:44763844:C:A	7.04171e-12	-1.23888	-2.02435e-10
44763949	chr18:44763949:T:A	3.60764e-12	-1.02122	-0.886453
44764176	chr18:44764176:G:A	8.10385e-12	-2.40682e-10	-1.09839
44764620	chr18:44764620:C:T	2.72279e-11	0.113513	-2.02435e-10
44764655	chr18:44764655:A:C	3.73699e-12	-1.87245	-2.02435e-10
44764721	chr18:44764721:C:T	2.59167e-11	0.064157	-2.02435e-10
44764764	chr18:44764764:G:A	3.06736e-12	-1.20728	-0.862636
44764840	chr18:44764840:T:C	1.34618e-12	-1.84227	-1.05118
44765127	chr18:44765127:A:T	1.18907e-12	-1.93867	-1.07889
44765324	chr18:44765324:G:A	1.19571e-12	-1.94013	-1.07186
44765327	chr18:44765327:T:C	1.12211e-11	-2.40682e-10	-0.772931
44765593	chr18:44765593:G:A	8.32638e-12	-2.40682e-10	-1.0713
44765621	chr18:44765621:A:G	1.65685e-12	-1.67718	-1.00863
44765780	chr18:44765780:G:A	1.19851e-12	-1.937	-1.07265
44766968	chr18:44766968:G:T	3.48988e-12	-1.94086	-2.02435e-10
44766975	chr18:44766975:A:T	1.39679e-12	-1.79008	-1.06647
44767620	chr18:44767620:G:A	1.47704e-11	-2.40682e-10	-0.498106
44768197	chr18:44768197:A:G	1.48109e-11	-2.40682e-10	-0.495368
44768611	chr18:44768611:G:A	3.19013e-12	-1.89613	-0.134538
44769617	chr18:44769617:C:T	1.18119e-12	-1.92431	-1.0999
44769812	chr18:44769812:T:A	3.61511e-12	-1.90561	-2.02435e-10
44769850	chr18:44769850:G:A	8.26799e-12	-2.40682e-10	-1.07834
44770461	chr18:44770461:A:G	1.21413e-12	-1.92682	-1.06988
44770821	chr18:44770821:TG:T	1.31012e-12	-1.87038	-1.05023
44770878	chr18:44770878:G:A	1.22276e-11	-2.40682e-10	-0.687033
44771106	chr18:44771106:T:C	1.19496e-12	-1.9382	-1.07442
44771169	chr18:44771169:G:T	1.21223e-12	-1.93624	-1.06203
44771214	chr18:44771214:G:C	1.19334e-12	-1.92913	-1.08484
44772391	chr18:44772391:A:G	1.31458e-12	-1.94084	-0.97637
44774210	chr18:44774210:C:G	1.23779e-12	-1.93945	-1.03796
44775383	chr18:44775383:G:A	5.86054e-12	-1.42249	-2.02435e-10
44776023	chr18:44776023:T:C	1.21873e-11	-2.40682e-10	-0.690336
44776779	chr18:44776779:CAT:C	1.37104e-11	-2.40682e-10	-0.572577
44776896	chr18:44776896:G:A	7.41542e-12	-1.18717	-2.02435e-10
44778745	chr18:44778745:G:T	2.87202e-11	-2.40682e-10	0.166872
44778832	chr18:44778832:A:C	7.37424e-12	-1.70147	0.508738
44779039	chr18:44779039:G:A	3.65149e-12	-1.2752	-0.620398
44779174	chr18:44779174:T:C	9.80326e-12	-2.40682e-10	-0.908015
44779291	chr18:44779291:G:A	4.4301e-12	-0.881577	-0.820732
44779345	chr18:44779345:A:T	1.07107e-11	-1.04802	0.228535
44779389	chr18:44779389:C:T	8.23886e-12	-2.40682e-10	-1.08187
44779683	chr18:44779683:G:C	8.13901e-12	-2.40682e-10	-1.09406
44780338	chr18:44780338:C:G	1.56341e-12	-1.86119	-0.882668
44780562	chr18:44780562:G:A	8.34323e-12	-2.40682e-10	-1.06928
44780612	chr18:44780612:C:G	8.25805e-12	-2.40682e-10	-1.07954
44781238	chr18:44781238:T:G	8.1395e-12	-2.40682e-10	-1.094
44781458	chr18:44781458:T:TCC	4.08269e-12	-1.78397	-2.02435e-10
44782004	chr18:44782004:C:T	1.67064e-12	-1.80369	-0.873837
44782351	chr18:44782351:G:A	1.36518e-11	-2.40682e-10	-0.576858
44782624	chr18:44782624:G:A	1.22605e-12	-1.88377	-1.10316
44782770	chr18:44782770:A:G	8.43176e-12	-2.40682e-10	-1.05872
44782864	chr18:44782864:A:G	8.29323e-12	-2.40682e-10	-1.07529
44783927	chr18:44783927:T:C	4.13255e-12	-1.77184	-2.02435e-10
44785277	chr18:44785277:T:A	2.11608e-12	-1.37424	-1.06692
44785604	chr18:44785604:A:C	9.78001e-12	-2.40682e-10	-0.910389
44785666	chr18:44785666:C:T	9.38217e-12	-2.40682e-10	-0.951918
44786246	chr18:44786246:C:T	1.06894e-11	-2.40682e-10	-0.821482
44786514	chr18:44786514:A:G	1.43432e-11	-2.40682e-10	-0.527456
44786630	chr18:44786630:T:C	1.33005e-12	-1.93175	-0.973765
44787273	chr18:44787273:A:T	1.46393e-11	-2.40682e-10	-0.507018
44787582	chr18:44787582:C:T	9.91651e-12	-2.40682e-10	-0.896528
44788069	chr18:44788069:G:A	1.4556e-12	-1.93599	-0.87932
44788154	chr18:44788154:C:T	9.50404e-12	-2.40682e-10	-0.939013
44788258	chr18:44788258:A:G	1.37696e-11	-2.40682e-10	-0.568268
44788604	chr18:44788604:C:T	9.5378e-12	-2.40682e-10	-0.935467
44788943	chr18:44788943:C:T	4.07586e-12	-1.78565	-2.02435e-10
44789277	chr18:44789277:C:T	1.34208e-11	-2.40682e-10	-0.593922
44790324	chr18:44790324:G:A	8.38829e-12	-2.40682e-10	-1.06389
44790394	chr18:44790394:T:A	1.42647e-12	-1.85524	-0.980285
44790842	chr18:44790842:C:CTTTG	1.63509e-12	-1.94044	-0.75859
44790846	chr18:44790846:G:GTTT	8.40644e-12	-2.40682e-10	-1.06173
44790848	chr18:44790848:G:A	1.64375e-11	-2.40682e-10	-0.391165
44791105	chr18:44791105:A:G	6.52631e-12	-0.222525	-1.09236
44791228	chr18:44791228:G:A	9.08428e-12	-0.984184	-2.02435e-10
44791291	chr18:44791291:A:G	1.32751e-12	-1.89068	-1.01674
44792181	chr18:44792181:A:G	9.80654e-12	-2.40682e-10	-0.907681
44792188	chr18:44792188:G:A	9.01563e-12	-2.40682e-10	-0.99177
44792262	chr18:44792262:G:T	8.71931e-12	-2.40682e-10	-1.02519
44792522	chr18:44792522:T:C	1.38954e-12	-1.91519	-0.946573
44793102	chr18:44793102:A:G	1.07316e-11	-2.40682e-10	-0.817536
44793159	chr18:44793159:T:TC	8.19692e-12	-1.08697	-2.02435e-10
44793192	chr18:44793192:G:A	8.50878e-12	-2.40682e-10	-1.04963
44794469	chr18:44794469:A:G	3.17491e-11	-2.40682e-10	0.267134
44794501	chr18:44794501:G:A	1.19113e-12	-1.91283	-1.103
44794579	chr18:44794579:T:A	8.10751e-12	-2.40682e-10	-1.09794
44794835	chr18:44794835:G:T	1.19845e-12	-1.92308	-1.08662
44795136	chr18:44795136:C:A	8.36859e-12	-2.40682e-10	-1.06624
44795544	chr18:44795544:T:G	8.07869e-12	-2.40682e-10	-1.1015
44797896	chr18:44797896:C:A	9.90172e-12	-2.40682e-10	-0.898022
44798077	chr18:44798077:G:A	8.19518e-12	-2.40682e-10	-1.08718
44798317	chr18:44798317:G:A	1.1968e-12	-1.93867	-1.0724
44798898	chr18:44798898:A:G	3.6212e-12	-1.90392	-2.02435e-10
44798999	chr18:44798999:G:A	8.3972e-12	-2.40682e-10	-1.06283
44799068	chr18:44799068:C:A	8.08325e-12	-2.40682e-10	-1.10094
44799217	chr18:44799217:G:A	8.08449e-12	-2.40682e-10	-1.10078
44799587	chr18:44799587:A:T	8.13086e-12	-0.0105775	-1.08448
44799751	chr18:44799751:G:T	8.08317e-12	-2.40682e-10	-1.10095
44800662	chr18:44800662:G:A	2.46026e-12	-1.56591	-0.724556
44800692	chr18:44800692:C:A	1.22693e-12	-1.93999	-1.04622
44800853	chr18:44800853:C:T	1.17476e-12	-1.93732	-1.09235
44800955	chr18:44800955:A:G	8.50144e-12	-2.40682e-10	-1.05049
44801214	chr18:44801214:G:T	1.16882e-12	-1.93849	-1.09624
44801618	chr18:44801618:T:G	3.92468e-12	-1.82345	-2.02435e-10
44802183	chr18:44802183:G:C	3.83163e-12	-0.838405	-1.00903
44802565	chr18:44802565:G:C	2.06502e-11	-2.40682e-10	-0.163005
44802698	chr18:44802698:C:T	1.26044e-12	-1.93983	-1.01944
44802768	chr18:44802768:C:T	1.2603e-12	-1.94054	-1.01884
44802934	chr18:44802934:C:T	3.5093e-12	-1.93531	-2.02435e-10
44803040	chr18:44803040:G:A	1.23677e-12	-1.93449	-1.04374
44803641	chr18:44803641:G:A	9.64291e-12	-2.40682e-10	-0.924506
44803827	chr18:44803827:C:A	8.44499e-12	-2.40682e-10	-1.05716
44804476	chr18:44804476:T:C	8.65393e-12	-2.40682e-10	-1.03272
44804632	chr18:44804632:T:G	1.89841e-11	-2.40682e-10	-0.247127
44804972	chr18:44804972:G:A	8.6564e-12	-2.40682e-10	-1.03243
44805649	chr18:44805649:T:C	8.07689e-12	-2.40682e-10	-1.10172
44805757	chr18:44805757:G:A	8.47118e-12	-2.40682e-10	-1.05406
44805904	chr18:44805904:T:C	1.21115e-12	-1.94093	-1.05823
44806347	chr18:44806347:C:T	1.65627e-11	-2.40682e-10	-0.383579
44806588	chr18:44806588:T:C	1.16455e-12	-1.93919	-1.09921
44807005	chr18:44807005:C:T	1.5785e-11	-2.40682e-10	-0.431669
44807013	chr18:44807013:G:A	8.37249e-12	-2.40682e-10	-1.06578
44807017	chr18:44807017:A:G	1.552e-11	-2.40682e-10	-0.448598
44807029	chr18:44807029:G:A	8.43825e-12	-2.40682e-10	-1.05795
44807103	chr18:44807103:T:C	6.01217e-12	-0.463143	-0.9338
44807321	chr18:44807321:A:G	8.31927e-12	-2.40682e-10	-1.07215
44807367	chr18:44807367:C:T	8.40086e-12	-2.40682e-10	-1.0624
44807432	chr18:44807432:A:G	9.54106e-12	-2.40682e-10	-0.935125
44807980	chr18:44807980:G:A	1.28817e-12	-1.90614	-1.03137
44808030	chr18:44808030:A:G	1.90867e-11	-2.40682e-10	-0.24174
44808183	chr18:44808183:T:C	8.25226e-12	-2.40682e-10	-1.08024
44808184	chr18:44808184:C:T	8.55713e-12	-2.40682e-10	-1.04396
44808293	chr18:44808293:T:C	9.63852e-12	-2.40682e-10	-0.924962
44808322	chr18:44808322:C:T	2.01264e-11	-2.40682e-10	-0.188698
44808457	chr18:44808457:G:A	1.91463e-11	-2.40682e-10	-0.238618
44808752	chr18:44808752:G:A	8.66811e-12	-2.40682e-10	-1.03108
44808873	chr18:44808873:C:A	1.05158e-11	-0.837849	-2.02435e-10
44809579	chr18:44809579:T:C	8.2245e-12	-2.40682e-10	-1.08361
44809765	chr18:44809765:T:C	3.80241e-12	-1.85509	-2.02435e-10
44811847	chr18:44811847:C:A	1.12629e-11	-2.40682e-10	-0.769218
44811968	chr18:44811968:A:G	6.57748e-12	-1.30708	-2.02435e-10
44812045	chr18:44812045:C:T	1.00823e-11	-2.40682e-10	-0.879949
44812923	chr18:44812923:T:G	9.76892e-12	-2.40682e-10	-0.911524
44813077	chr18:44813077:A:G	1.14606e-11	-2.40682e-10	-0.751818
44813588	chr18:44813588:A:G	8.69897e-12	-2.40682e-10	-1.02753
44813981	chr18:44813981:A:G	1.38579e-11	-0.561874	-2.02435e-10
44814053	chr18:44814053:A:G	1.05088e-11	-2.40682e-10	-0.838518
44814416	chr18:44814416:A:T	1.36812e-12	-1.89009	-0.987203
44814715	chr18:44814715:G:A	8.22505e-12	-2.40682e-10	-1.08354
44814760	chr18:44814760:C:T	1.68231e-11	-2.40682e-10	-0.367976
44815392	chr18:44815392:C:T	1.44701e-12	-1.93841	-0.882822
44815595	chr18:44815595:A:G	3.59297e-12	-1.91175	-2.02435e-10
44815652	chr18:44815652:C:G	8.0659e-12	-2.40682e-10	-1.10308
44815668	chr18:44815668:G:A	1.74946e-11	-2.40682e-10	-0.328837
44815703	chr18:44815703:G:A	9.57515e-12	-2.40682e-10	-0.931558
44816210	chr18:44816210:T:G	8.06782e-12	-2.40682e-10	-1.10285
44816254	chr18:44816254:T:G	8.5033e-12	-2.40682e-10	-1.05028
44816490	chr18:44816490:A:C	1.14979e-11	-2.40682e-10	-0.748561
44817315	chr18:44817315:T:C	8.66952e-12	-2.40682e-10	-1.03092
44817802	chr18:44817802:G:A	1.43148e-12	-1.93783	-0.894189
44818431	chr18:44818431:G:A	1.14268e-11	-2.40682e-10	-0.75477
44818453	chr18:44818453:A:G	1.80202e-11	-0.299236	-2.02435e-10
44818569	chr18:44818569:A:G	1.65637e-11	-2.40682e-10	-0.383514
44818633	chr18:44818633:G:T	1.71125e-11	-2.40682e-10	-0.350919
44818787	chr18:44818787:CCAT:C	1.97876e-11	-2.40682e-10	-0.205674
44818834	chr18:44818834:A:T	8.65117e-12	-2.40682e-10	-1.03303
44819012	chr18:44819012:A:G	8.14423e-12	-2.40682e-10	-1.09342
44819154	chr18:44819154:CTT:C	1.55528e-11	0.496815	-0.943304
44819625	chr18:44819625:A:G	1.37278e-12	-1.86402	-1.00987
44819728	chr18:44819728:C:T	1.52494e-12	-1.94028	-0.828499
44820278	chr18:44820278:A:G	9.50792e-12	-2.40682e-10	-0.938605
44820301	chr18:44820301:G:A	8.06822e-12	-2.40682e-10	-1.1028
44820379	chr18:44820379:A:G	1.03843e-11	-2.40682e-10	-0.850435
44820780	chr18:44820780:A:G	1.34419e-11	-2.40682e-10	-0.592351
44820865	chr18:44820865:A:T	8.19219e-12	-2.40682e-10	-1.08755
44821347	chr18:44821347:T:A	8.08126e-12	-2.40682e-10	-1.10118
44821832	chr18:44821832:G:C	1.53907e-11	-2.40682e-10	-0.456968
44823142	chr18:44823142:A:T	1.43168e-12	-1.93793	-0.893953
44823175	chr18:44823175:T:A	1.42984e-12	-1.8814	-0.951766
44824073	chr18:44824073:A:G	1.02148e-11	-2.40682e-10	-0.866895
44824587	chr18:44824587:A:G	1.73372e-11	-2.40682e-10	-0.337874
44825030	chr18:44825030:T:G	1.89306e-11	-2.40682e-10	-0.249951
44825145	chr18:44825145:G:A	1.2756e-11	-2.40682e-10	-0.644732
44826113	chr18:44826113:G:A	1.36817e-12	-1.90224	-0.975011
44826475	chr18:44826475:T:C	1.01922e-11	-2.40682e-10	-0.86911
44827501	chr18:44827501:A:G	3.36146e-11	0.32423	-2.02435e-10
44827511	chr18:44827511:T:C	1.9257e-12	-1.44183	-1.09361
44827750	chr18:44827750:A:C	1.32401e-12	-1.90531	-1.00475
44827769	chr18:44827769:T:C	8.66897e-12	-2.40682e-10	-1.03098
44827840	chr18:44827840:T:C	1.93662e-11	-2.40682e-10	-0.227201
44828250	chr18:44828250:A:G	8.66044e-12	-2.40682e-10	-1.03196
44828446	chr18:44828446:T:C	1.77119e-11	-2.40682e-10	-0.316493
44828577	chr18:44828577:C:T	4.99316e-12	-0.523748	-1.05891
44828665	chr18:44828665:G:T	5.14797e-12	-1.55213	-2.02435e-10
44828951	chr18:44828951:A:G	1.83549e-11	-2.40682e-10	-0.280835
44829215	chr18:44829215:T:TA	3.55996e-12	-1.68873	-0.232255
44829365	chr18:44829365:C:T	1.83137e-11	-2.40682e-10	-0.283081
44830163	chr18:44830163:A:C	1.83193e-11	-2.40682e-10	-0.282772
44830273	chr18:44830273:G:A	1.77869e-11	-2.40682e-10	-0.31227
44830517	chr18:44830517:G:A	1.38702e-11	-2.40682e-10	-0.560989
44830677	chr18:44830677:G:A	8.06536e-12	-2.40682e-10	-1.10315
44831351	chr18:44831351:G:T	5.54888e-12	-1.47713	-2.02435e-10
44831686	chr18:44831686:A:G	1.27474e-12	-1.93701	-1.01097
44831696	chr18:44831696:A:G	9.19142e-12	-2.40682e-10	-0.972459
44831914	chr18:44831914:G:T	1.01113e-11	-2.40682e-10	-0.877079
44832215	chr18:44832215:A:G	8.64619e-12	-2.40682e-10	-1.03361
44832273	chr18:44832273:A:G	1.77499e-11	-2.40682e-10	-0.314349
44832344	chr18:44832344:A:G	8.91226e-12	-2.40682e-10	-1.0033
44833075	chr18:44833075:C:T	8.18473e-12	-2.40682e-10	-1.08846
44833801	chr18:44833801:A:T	1.18347e-12	-1.92567	-1.0966
44834295	chr18:44834295:T:C	1.29472e-11	-2.40682e-10	-0.629853
44834485	chr18:44834485:C:T	1.62933e-11	-2.40682e-10	-0.399977
44834649	chr18:44834649:C:G	1.46485e-11	-2.40682e-10	-0.50639
44835125	chr18:44835125:A:G	1.43847e-12	-1.8786	-0.948558
44835440	chr18:44835440:A:G	8.62324e-12	-2.40682e-10	-1.03627
44835484	chr18:44835484:A:G	2.51136e-12	-1.16685	-1.10306
44835659	chr18:44835659:G:A	9.5611e-12	-2.40682e-10	-0.933027
44836275	chr18:44836275:G:T	1.26775e-12	-1.87262	-1.08087
44836799	chr18:44836799:G:T	3.62673e-12	-1.9024	-2.02435e-10
44837890	chr18:44837890:A:G	1.27673e-11	-2.40682e-10	-0.643841
44838784	chr18:44838784:T:C	8.33429e-12	-2.40682e-10	-1.07035
44839138	chr18:44839138:C:T	2.18614e-12	-1.56324	-0.84535
44839245	chr18:44839245:G:T	8.79358e-12	-2.40682e-10	-1.01671
44839326	chr18:44839326:G:A	1.30374e-12	-1.85096	-1.07453
44839471	chr18:44839471:T:TC	3.50616e-12	-1.93621	-2.02435e-10
44839474	chr18:44839474:G:A	3.50721e-12	-1.93591	-2.02435e-10
44839610	chr18:44839610:A:T	1.60592e-10	-2.40682e-10	1.88814
44841004	chr18:44841004:C:G	1.77593e-11	-2.40682e-10	-0.313822
44841179	chr18:44841179:T:C	1.06222e-11	-0.827788	-2.02435e-10
44841182	chr18:44841182:C:G	3.74852e-12	-1.86937	-2.02435e-10
44841503	chr18:44841503:G:A	1.1277e-11	-2.40682e-10	-0.767966
44841909	chr18:44841909:G:A	1.1277e-11	-2.40682e-10	-0.767966
44841944	chr18:44841944:C:T	3.87841e-12	-1.07321	-0.762093
44842104	chr18:44842104:A:G	6.56126e-12	-0.451601	-0.857945
44842191	chr18:44842191:G:A	2.81265e-12	-1.05476	-1.10184
44842949	chr18:44842949:G:A	8.81699e-12	-2.40682e-10	-1.01405
44843038	chr18:44843038:C:T	9.14294e-11	-2.40682e-10	1.32484
44843197	chr18:44843197:G:T	1.33881e-12	-1.93898	-0.959971
44843696	chr18:44843696:T:C	1.6562e-12	-1.64494	-1.04126
44844629	chr18:44844629:C:T	3.68791e-12	-0.805866	-1.0798
44844663	chr18:44844663:C:A	3.89501e-11	-2.40682e-10	0.471552
44844672	chr18:44844672:A:G	2.5067e-11	-2.40682e-10	0.0308222
44845363	chr18:44845363:A:C	1.0252e-11	-2.40682e-10	-0.86326
44846259	chr18:44846259:G:T	1.37328e-10	-2.40682e-10	1.73165
44846493	chr18:44846493:A:G	9.81689e-12	-2.40682e-10	-0.906625
44846842	chr18:44846842:A:C	4.70859e-12	-1.64134	-2.02435e-10
44846996	chr18:44846996:C:T	1.29116e-11	-1.81688	1.18428
44847136	chr18:44847136:G:A	1.13188e-11	-2.40682e-10	-0.764263
44847632	chr18:44847632:T:C	1.21255e-12	-1.93518	-1.06283
44847847	chr18:44847847:C:T	1.80572e-11	-2.40682e-10	-0.297186
44848759	chr18:44848759:G:A	1.17546e-12	-1.93957	-1.08949
44849457	chr18:44849457:A:C	1.40932e-11	-0.553512	0.00847511
44851279	chr18:44851279:G:A	6.13614e-12	-0.303514	-1.07302
44851414	chr18:44851414:T:C	4.02988e-12	-1.79699	-2.02435e-10
44851620	chr18:44851620:C:G	2.00008e-12	-1.5739	-0.923639
44852107	chr18:44852107:C:T	3.91674e-12	-1.82547	-2.02435e-10
44852498	chr18:44852498:C:G	8.35895e-12	-2.40682e-10	-1.0674
44852778	chr18:44852778:T:C	8.33467e-12	-2.40682e-10	-1.07031
44852867	chr18:44852867:T:G	1.52764e-11	-2.40682e-10	-0.464424
44853420	chr18:44853420:G:A	4.21543e-12	-1.75198	-2.02435e-10
44853860	chr18:44853860:A:T	8.3584e-12	-2.40682e-10	-1.06746
44854061	chr18:44854061:G:A	2.18803e-11	-2.40682e-10	-0.105142
44854520	chr18:44854520:TC:T	1.10355e-11	-2.40682e-10	-0.789616
44854562	chr18:44854562:C:T	1.071e-11	-2.40682e-10	-0.819549
44854650	chr18:44854650:G:A	5.31287e-12	-0.433321	-1.08728
44855198	chr18:44855198:C:T	8.46512e-11	-2.40682e-10	1.24781
44855199	chr18:44855199:G:A	1.16859e-12	-1.93187	-1.10306
44855544	chr18:44855544:C:A	1.50866e-11	-2.40682e-10	-0.476922
44855751	chr18:44855751:A:C	3.7318e-12	-1.87384	-2.02435e-10
44855894	chr18:44855894:C:T	5.81256e-12	-1.43071	-2.02435e-10
44855944	chr18:44855944:G:A	1.27493e-11	-2.40682e-10	-0.64525
44855997	chr18:44855997:T:C	8.42023e-12	-2.40682e-10	-1.06009
44856008	chr18:44856008:A:C	2.56613e-12	-1.26396	-0.98437
44856829	chr18:44856829:G:A	1.27595e-12	-1.85943	-1.08761
44857303	chr18:44857303:G:A	4.76531e-12	-0.545609	-1.08376
44857452	chr18:44857452:T:C	3.58308e-12	-1.0257	-0.888807
44857554	chr18:44857554:C:CA	1.00568e-11	-2.40682e-10	-0.882483
44857908	chr18:44857908:G:A	5.07052e-12	-1.56729	-2.02435e-10
44858098	chr18:44858098:T:C	1.4546e-11	-2.40682e-10	-0.513411
44858597	chr18:44858597:T:G	6.66743e-12	-1.68261	0.389113
44858952	chr18:44858952:T:C	6.02235e-12	-1.6836	0.288344
44858993	chr18:44858993:T:TGGAA	1.50341e-11	-0.480412	-2.02435e-10
44859114	chr18:44859114:G:A	2.67758e-12	-1.1051	-1.10072
44859769	chr18:44859769:T:G	6.74288e-11	-2.40682e-10	1.02034
44860024	chr18:44860024:T:C	1.60448e-12	-1.93392	-0.784006
44860573	chr18:44860573:T:C	2.89874e-12	-1.19993	-0.926521
44860589	chr18:44860589:A:T	1.62234e-12	-1.93245	-0.774409
44860602	chr18:44860602:C:A	8.40505e-12	-2.40682e-10	-1.0619
44860722	chr18:44860722:G:A	1.17088e-11	-0.730385	-2.02435e-10
44861223	chr18:44861223:T:A	8.94206e-12	-1.30214	0.302174
44861478	chr18:44861478:C:T	5.71749e-12	-0.34675	-1.10045
44861951	chr18:44861951:C:T	3.58047e-12	-1.91524	-2.02435e-10
44862120	chr18:44862120:G:C	3.48982e-12	-1.94088	-2.02435e-10
44862174	chr18:44862174:C:T	2.78691e-12	-1.32359	-0.842209
44862324	chr18:44862324:G:T	1.1205e-11	-0.774373	-2.02435e-10
44863039	chr18:44863039:G:A	2.52719e-12	-1.16365	-1.09998
44863218	chr18:44863218:C:T	2.173e-11	-2.40682e-10	-0.112037
44863247	chr18:44863247:C:T	1.09706e-11	-2.40682e-10	-0.795507
44863783	chr18:44863783:C:T	8.98322e-11	-2.40682e-10	1.30721
44863838	chr18:44863838:A:T	3.8818e-12	-1.83443	-2.02435e-10
44864573	chr18:44864573:A:G	3.15288e-12	-1.19364	-0.848773
44864627	chr18:44864627:C:T	1.91116e-12	-1.9324	-0.610622
44865446	chr18:44865446:G:A	1.05416e-11	-2.40682e-10	-0.835396
44865511	chr18:44865511:T:C	6.87038e-11	-2.40682e-10	1.03908
44865542	chr18:44865542:G:C	1.54392e-12	-1.93675	-0.819661
44866171	chr18:44866171:C:T	1.05458e-11	-2.40682e-10	-0.835003
44866222	chr18:44866222:C:T	1.58662e-11	-2.40682e-10	-0.42654
44866482	chr18:44866482:A:G	3.67073e-12	-1.09934	-0.790999
44866653	chr18:44866653:G:T	2.71062e-10	-2.40682e-10	2.41162
44867387	chr18:44867387:T:C	9.40591e-11	-2.40682e-10	1.35319
44867567	chr18:44867567:A:T	3.28748e-12	-1.1983	-0.802311
44868067	chr18:44868067:A:T	2.02446e-11	-2.40682e-10	-0.182843
44868508	chr18:44868508:A:C	8.13507e-12	-2.40682e-10	-1.09455
44868585	chr18:44868585:C:T	4.39989e-12	-1.70915	-2.02435e-10
44869018	chr18:44869018:A:AAG	1.90974e-11	-2.40682e-10	-0.241177
44869308	chr18:44869308:A:C	1.81463e-11	-2.40682e-10	-0.292262
44869340	chr18:44869340:G:A	4.65564e-12	-1.65265	-2.02435e-10
44869633	chr18:44869633:C:T	8.93104e-12	-1.65595	0.654757
44869650	chr18:44869650:A:G	3.82456e-12	-0.754561	-1.09473
44869654	chr18:44869654:G:A	2.74364e-12	-1.26022	-0.921221
44869672	chr18:44869672:C:T	1.22848e-11	-2.40682e-10	-0.682367
44869917	chr18:44869917:A:G	3.49643e-11	-2.40682e-10	0.363599
44870170	chr18:44870170:G:C	2.343e-12	-1.94083	-0.398471
44870551	chr18:44870551:C:T	8.97251e-12	-2.40682e-10	-0.996564
44870650	chr18:44870650:G:A	2.32624e-12	-1.94007	-0.406405
44870699	chr18:44870699:A:G	1.46288e-12	-1.93181	-0.87851
44870864	chr18:44870864:G:A	2.33301e-12	-1.94063	-0.402941
44871788	chr18:44871788:T:A	2.20827e-12	-1.61978	-0.778735
44872313	chr18:44872313:C:T	2.20987e-12	-1.61953	-0.778268
44872361	chr18:44872361:C:T	1.05458e-11	-2.40682e-10	-0.835003
44872374	chr18:44872374:A:G	2.50618e-11	0.030615	-2.02435e-10
44872859	chr18:44872859:C:T	8.74572e-12	-2.40682e-10	-1.02216
44873082	chr18:44873082:A:G	2.25145e-12	-1.62366	-0.755498
44873104	chr18:44873104:CAT:C	3.87569e-12	-0.743275	-1.09273
44873309	chr18:44873309:A:G	3.10026e-11	-2.40682e-10	0.243342
44873805	chr18:44873805:G:A	8.86642e-12	-2.40682e-10	-1.00846
44873861	chr18:44873861:G:A	2.79505e-12	-1.64529	-0.51759
44873870	chr18:44873870:T:C	3.21542e-12	-1.3838	-0.638967
44874370	chr18:44874370:G:A	4.99597e-12	-1.5821	-2.02435e-10
44874773	chr18:44874773:CAG:C	8.53666e-12	-2.40682e-10	-1.04636
44874794	chr18:44874794:G:A	8.83699e-12	-2.40682e-10	-1.01178
44874849	chr18:44874849:A:C	8.98542e-12	-2.40682e-10	-0.995127
44875120	chr18:44875120:G:A	8.15271e-12	-2.40682e-10	-1.09238
44875687	chr18:44875687:C:T	8.54e-12	-2.40682e-10	-1.04597
44875695	chr18:44875695:G:A	1.05233e-11	-2.40682e-10	-0.837138
44875950	chr18:44875950:A:G	1.77529e-11	-2.40682e-10	-0.314181
44876016	chr18:44876016:A:G	1.0646e-11	-2.40682e-10	-0.825543
44876939	chr18:44876939:G:A	5.62073e-11	-2.40682e-10	0.838318
44877214	chr18:44877214:G:A	1.01026e-11	-2.40682e-10	-0.877937
44877388	chr18:44877388:A:T	5.08164e-12	-1.33564	-0.229453
44877847	chr18:44877847:G:A	2.88705e-12	-1.77872	-0.351773
44878231	chr18:44878231:C:T	2.72656e-12	-1.40182	-0.785871
44878352	chr18:44878352:T:C	5.2165e-12	-1.5389	-2.02435e-10
44878469	chr18:44878469:C:T	3.28578e-12	-1.28658	-0.714543
44878777	chr18:44878777:G:A	7.32235e-12	-1.91704	0.717239
44878863	chr18:44878863:A:G	5.61582e-12	-1.46514	-2.02435e-10
44879046	chr18:44879046:G:A	5.17961e-12	-1.23259	-0.313414
44879539	chr18:44879539:G:A	9.19368e-12	-2.40682e-10	-0.972213
44879997	chr18:44879997:A:G	9.45857e-12	-2.40682e-10	-0.943809
44880456	chr18:44880456:A:G	9.24664e-12	-2.40682e-10	-0.966469
44880471	chr18:44880471:A:G	3.11668e-12	-1.22613	-0.827833
44880596	chr18:44880596:G:A	8.16051e-12	-2.40682e-10	-1.09142
44881602	chr18:44881602:G:A	1.29627e-11	-2.40682e-10	-0.628655
44881909	chr18:44881909:T:C	1.00786e-11	-2.40682e-10	-0.880311
44882502	chr18:44882502:T:C	2.76762e-12	-1.51821	-0.654532
44882598	chr18:44882598:T:G	3.37968e-12	-1.70424	-0.268709
44882604	chr18:44882604:G:A	9.38794e-12	-2.40682e-10	-0.951304
44883019	chr18:44883019:G:A	1.05759e-10	-2.40682e-10	1.47044
44883022	chr18:44883022:T:C	2.6005e-11	-2.40682e-10	0.0675573
44883171	chr18:44883171:A:G	8.84402e-12	-2.40682e-10	-1.01099
44883475	chr18:44883475:T:A	3.83934e-12	-1.71484	-0.130589
44884222	chr18:44884222:G:A	3.8233e-12	-1.84962	-2.02435e-10
44884893	chr18:44884893:A:G	1.6219e-11	-2.40682e-10	-0.404546
44885019	chr18:44885019:C:T	3.17263e-12	-1.73965	-0.296515
44885677	chr18:44885677:G:A	8.26324e-12	-2.40682e-10	-1.07891
44885992	chr18:44885992:A:C	1.9989e-11	-1.07784	0.882293
44886422	chr18:44886422:G:T	2.58674e-12	-1.94093	-0.299402
44886832	chr18:44886832:A:T	3.39579e-12	-1.73701	-0.231187
44887077	chr18:44887077:G:C	4.11418e-12	-1.7029	-0.0733887
44887758	chr18:44887758:G:A	1.03062e-11	-2.40682e-10	-0.857979
44887793	chr18:44887793:G:A	1.47065e-11	-2.40682e-10	-0.50244
44887844	chr18:44887844:T:G	2.16859e-11	-2.40682e-10	-0.114069
44887887	chr18:44887887:C:G	8.08103e-12	-2.40682e-10	-1.10121
44889511	chr18:44889511:C:G	9.85871e-12	-0.902374	-2.02435e-10
44889529	chr18:44889529:A:G	2.49678e-11	-2.40682e-10	0.0268576
44889883	chr18:44889883:G:A	2.87226e-12	-1.93928	-0.196348
44890471	chr18:44890471:C:A	4.30501e-12	-1.1442	-0.586752
44890765	chr18:44890765:C:G	3.66386e-12	-1.89221	-2.02435e-10
44890914	chr18:44890914:T:C	3.17101e-12	-1.68037	-0.356306
44891045	chr18:44891045:G:A	1.12994e-11	-2.40682e-10	-0.765978
44891366	chr18:44891366:A:G	1.92769e-12	-1.88219	-0.65222
44892507	chr18:44892507:G:A	3.99396e-12	-1.80595	-2.02435e-10
44892712	chr18:44892712:T:C	1.9685e-12	-1.889	-0.624455
44893072	chr18:44893072:T:C	2.14783e-11	-2.40682e-10	-0.123687
44893533	chr18:44893533:G:A	8.48851e-12	-2.40682e-10	-1.05202
44893607	chr18:44893607:T:C	2.05796e-12	-1.84929	-0.619728
44893685	chr18:44893685:G:T	2.01044e-12	-1.85963	-0.632752
44893867	chr18:44893867:C:T	1.79777e-12	-1.87936	-0.724816
44894616	chr18:44894616:T:C	2.09417e-11	-2.40682e-10	-0.148986
44895009	chr18:44895009:G:A	9.77052e-12	-2.40682e-10	-0.91136
44895066	chr18:44895066:A:G	2.29435e-12	-1.8702	-0.490076
44895811	chr18:44895811:T:A	2.08924e-12	-1.87352	-0.58041
44895814	chr18:44895814:T:C	1.99541e-12	-1.41199	-1.08789
44895994	chr18:44895994:C:T	8.15748e-12	-2.40682e-10	-1.09179
44896899	chr18:44896899:A:G	2.27878e-12	-1.87569	-0.491397
44898014	chr18:44898014:T:C	2.42635e-11	-2.40682e-10	-0.00175507
44898205	chr18:44898205:A:G	1.62237e-11	-2.40682e-10	-0.40426
44898404	chr18:44898404:C:T	1.56694e-12	-1.64349	-1.09811
44898476	chr18:44898476:A:T	1.33144e-11	-2.40682e-10	-0.60188
44898527	chr18:44898527:G:A	2.04977e-12	-1.84491	-0.628087
44898698	chr18:44898698:T:G	4.04577e-12	-1.79306	-2.02435e-10
44898793	chr18:44898793:C:T	2.33426e-11	-2.40682e-10	-0.0404504
44898969	chr18:44898969:T:C	3.87017e-12	-1.29207	-0.545366
44899517	chr18:44899517:A:G	1.75502e-11	-2.40682e-10	-0.325665
44900352	chr18:44900352:T:A	1.99408e-11	-2.40682e-10	-0.197963
44900637	chr18:44900637:C:T	2.01983e-12	-1.4047	-1.08302
44900988	chr18:44900988:C:A	8.26045e-12	-2.40682e-10	-1.07925
44901460	chr18:44901460:A:G	1.27019e-12	-1.88043	-1.07113
44902020	chr18:44902020:A:G	2.46702e-12	-1.7229	-0.564825
44902027	chr18:44902027:A:G	7.28414e-11	-2.40682e-10	1.09755
44902061	chr18:44902061:T:C	1.45879e-11	-2.40682e-10	-0.510536
44902264	chr18:44902264:A:G	8.35887e-12	-2.40682e-10	-1.06741
44902631	chr18:44902631:T:C	3.282e-12	-0.940814	-1.06146
44902784	chr18:44902784:T:C	1.32171e-11	-2.40682e-10	-0.60922
44902801	chr18:44902801:G:A	8.1123e-12	-2.40682e-10	-1.09735
44902837	chr18:44902837:T:C	1.24248e-12	-1.87264	-1.10098
44903922	chr18:44903922:A:G	1.84742e-11	-2.40682e-10	-0.274356
44904028	chr18:44904028:T:C	2.64068e-11	-2.40682e-10	0.0828936
44904403	chr18:44904403:C:T	1.3008e-12	-1.87228	-1.05547
44905222	chr18:44905222:T:A	3.01994e-12	-1.06262	-1.02287
44905332	chr18:44905332:A:C	2.64925e-11	-2.40682e-10	0.0861333
44905436	chr18:44905436:C:T	2.9725e-12	-1.07694	-1.02439
44905535	chr18:44905535:T:C	4.28402e-12	-1.89791	0.162072
44906322	chr18:44906322:T:C	1.3844e-11	-2.40682e-10	-0.562878
44906570	chr18:44906570:C:G	8.65433e-11	-2.40682e-10	1.26992
44907141	chr18:44907141:A:G	9.12225e-12	-2.40682e-10	-0.980013
44907242	chr18:44907242:A:T	5.60475e-12	-1.46711	-2.02435e-10
44907305	chr18:44907305:G:A	2.05064e-12	-1.4121	-1.06048
44907308	chr18:44907308:A:G	3.87762e-11	-2.40682e-10	0.467078
44907905	chr18:44907905:G:A	3.89722e-11	0.472119	-2.02435e-10
44908294	chr18:44908294:C:T	1.40915e-11	-2.40682e-10	-0.545159
44909047	chr18:44909047:T:G	9.12761e-12	-2.40682e-10	-0.979425
44909611	chr18:44909611:C:A	1.56173e-11	-2.40682e-10	-0.44235
44909716	chr18:44909716:C:T	9.12761e-12	-2.40682e-10	-0.979425
44909808	chr18:44909808:C:T	1.0657e-10	-2.40682e-10	1.47807
44909972	chr18:44909972:A:G	1.66275e-12	-1.59154	-1.09071
44910359	chr18:44910359:A:G	5.07943e-12	-1.56553	-2.02435e-10
44910440	chr18:44910440:A:G	8.76004e-12	-2.40682e-10	-1.02053
44910944	chr18:44910944:G:C	1.46526e-10	-2.40682e-10	1.79647
44911092	chr18:44911092:A:G	8.30825e-12	-2.40682e-10	-1.07348
44913313	chr18:44913313:A:G	1.53448e-11	-2.40682e-10	-0.459953
44913326	chr18:44913326:C:T	5.43243e-12	-1.49834	-2.02435e-10
44913839	chr18:44913839:A:G	1.35148e-11	-2.40682e-10	-0.586944
44913942	chr18:44913942:C:A	2.92713e-12	-1.06866	-1.04805
44913993	chr18:44913993:A:G	8.20429e-12	-2.40682e-10	-1.08607
44914107	chr18:44914107:G:A	2.55086e-11	-2.40682e-10	0.0482865
44914946	chr18:44914946:A:G	1.58026e-11	-2.40682e-10	-0.430554
44915468	chr18:44915468:A:C	4.72311e-11	-2.40682e-10	0.664322
44916055	chr18:44916055:A:G	9.00349e-12	-2.40682e-10	-0.993117
44916224	chr18:44916224:T:C	9.31352e-12	-2.40682e-10	-0.959262
44916670	chr18:44916670:TTTTCTGA:T	1.39268e-12	-1.77759	-1.08191
44916954	chr18:44916954:G:A	9.69695e-12	-2.40682e-10	-0.918918
44916970	chr18:44916970:A:G	8.38305e-12	-2.40682e-10	-1.06452
44917387	chr18:44917387:C:T	9.80807e-12	-2.40682e-10	-0.907524
44917867	chr18:44917867:C:T	1.23406e-12	-1.93976	-1.04066
44917894	chr18:44917894:G:A	3.26945e-12	-1.86707	-0.139035
44917968	chr18:44917968:G:A	1.66734e-11	-2.40682e-10	-0.376915
44918369	chr18:44918369:A:G	9.06988e-12	-2.40682e-10	-0.985771
44918412	chr18:44918412:A:G	8.20721e-12	-2.40682e-10	-1.08572
44918520	chr18:44918520:C:G	9.83094e-12	-2.40682e-10	-0.905195
44919778	chr18:44919778:CACAT:C	1.063e-11	-2.40682e-10	-0.827047
44920374	chr18:44920374:C:T	8.55851e-12	-2.40682e-10	-1.0438
44920558	chr18:44920558:G:A	4.66421e-12	-1.57909	-0.0717169
44920631	chr18:44920631:A:G	1.35705e-12	-1.78257	-1.10285
44920674	chr18:44920674:T:A	1.90635e-11	-2.40682e-10	-0.242955
44921260	chr18:44921260:A:G	3.81155e-12	-0.84523	-1.00746
44921607	chr18:44921607:T:C	4.99972e-11	-2.40682e-10	0.721238
44921867	chr18:44921867:A:G	8.18178e-12	-2.40682e-10	-1.08882
44921922	chr18:44921922:G:A	8.08751e-12	-2.40682e-10	-1.10041
44921980	chr18:44921980:CAGATT:C	8.76674e-12	-2.40682e-10	-1.01976
44922173	chr18:44922173:G:A	8.75235e-12	-2.40682e-10	-1.02141
44922976	chr18:44922976:A:G	9.4543e-12	-2.40682e-10	-0.94426
44923170	chr18:44923170:CAT:C	4.23499e-12	-0.758577	-0.988772
44923319	chr18:44923319:A:G	1.33443e-12	-1.80919	-1.09303
44923750	chr18:44923750:A:G	1.98059e-12	-1.58774	-0.919597
44925150	chr18:44925150:C:T	1.33597e-12	-1.8587	-1.04238
44925705	chr18:44925705:C:T	8.25336e-12	-2.40682e-10	-1.08011
44926188	chr18:44926188:T:C	3.98647e-12	-1.14859	-0.659235
44926212	chr18:44926212:T:C	4.51119e-12	-0.756259	-0.927909
44926987	chr18:44926987:G:A	3.57884e-12	-1.91569	-2.02435e-10
44927440	chr18:44927440:A:C	3.85495e-12	-0.819395	-1.02198
44927500	chr18:44927500:A:C	8.10574e-12	-2.40682e-10	-1.09816
44927981	chr18:44927981:G:A	5.71104e-12	-1.44833	-2.02435e-10
44928044	chr18:44928044:TACATTAGGTATATCTC:T	2.11669e-11	-2.40682e-10	-0.138289
44928240	chr18:44928240:C:T	3.5306e-12	-1.92926	-2.02435e-10
44928361	chr18:44928361:G:A	4.02442e-12	-0.788389	-1.00996
44928567	chr18:44928567:T:A	1.27784e-12	-1.89584	-1.04973
44928684	chr18:44928684:T:C	1.94103e-10	2.07766	-2.02435e-10
44928700	chr18:44928700:A:G	3.36953e-11	0.326628	-2.02435e-10
44928707	chr18:44928707:T:C	8.25322e-12	-2.40682e-10	-1.08013
44929342	chr18:44929342:G:A	7.6104e-11	-2.40682e-10	1.14137
44929481	chr18:44929481:G:C	1.5967e-11	-2.40682e-10	-0.420208
44929485	chr18:44929485:G:T	8.25186e-12	-2.40682e-10	-1.08029
44929494	chr18:44929494:G:A	2.20201e-12	-1.63633	-0.765036
44929594	chr18:44929594:A:G	2.36759e-11	-2.40682e-10	-0.0262724
44929898	chr18:44929898:T:G	1.20314e-11	-2.40682e-10	-0.703208
44930240	chr18:44930240:A:C	8.91977e-12	-2.40682e-10	-1.00246
44930316	chr18:44930316:T:A	8.87435e-12	-2.40682e-10	-1.00756
44931352	chr18:44931352:C:T	4.16515e-12	-0.761281	-1.0027
44931437	chr18:44931437:T:C	1.22101e-12	-1.88792	-1.10313
44931539	chr18:44931539:T:C	8.54428e-12	-2.40682e-10	-1.04547
44931850	chr18:44931850:G:T	2.02416e-12	-1.69056	-0.795012
44932078	chr18:44932078:T:C	6.39241e-12	-0.813194	-0.522424
44932265	chr18:44932265:T:C	6.65352e-12	-0.790601	-0.504982
44932360	chr18:44932360:C:T	4.36e-12	-1.71826	-2.02435e-10
44932630	chr18:44932630:G:C	1.22689e-12	-1.88327	-1.10298
44932856	chr18:44932856:T:C	1.73706e-11	-2.40682e-10	-0.33595
44932860	chr18:44932860:G:T	2.74029e-12	-1.19438	-0.988281
44932984	chr18:44932984:C:T	2.05326e-11	-2.40682e-10	-0.168716
44932985	chr18:44932985:G:A	8.88902e-12	-2.40682e-10	-1.00591
44933225	chr18:44933225:C:G	3.67496e-12	-1.61967	-0.269518
44933520	chr18:44933520:T:C	8.07913e-12	-2.40682e-10	-1.10145
44933656	chr18:44933656:G:A	1.45306e-11	-2.40682e-10	-0.514476
44933887	chr18:44933887:C:T	1.27534e-11	-2.40682e-10	-0.644928
44934009	chr18:44934009:C:T	4.15618e-12	-0.731273	-1.03486
44934251	chr18:44934251:C:T	4.27661e-12	-0.726246	-1.01132
44934366	chr18:44934366:G:C	1.51019e-11	-0.675427	0.199517
44934400	chr18:44934400:C:T	8.71994e-12	-2.40682e-10	-1.02512
44934483	chr18:44934483:A:G	1.4587e-11	-0.741421	0.230824
44934550	chr18:44934550:G:A	3.50323e-11	0.365541	-2.02435e-10
44934693	chr18:44934693:T:G	1.27416e-11	-2.40682e-10	-0.645858
44935029	chr18:44935029:C:T	1.10191e-11	-2.40682e-10	-0.7911
44935061	chr18:44935061:A:G	8.02181e-11	-2.40682e-10	1.19402
44935919	chr18:44935919:G:T	2.22914e-12	-1.57812	-0.810999
44936155	chr18:44936155:T:C	6.81033e-12	-1.27229	-2.02435e-10
44936268	chr18:44936268:G:GT	1.2178e-12	-1.91769	-1.076
44936293	chr18:44936293:C:T	2.70161e-11	0.272514	-0.166813
44936830	chr18:44936830:C:T	1.89376e-11	-2.40682e-10	-0.249578
44937017	chr18:44937017:T:C	2.23894e-11	-2.40682e-10	-0.0821429
44937189	chr18:44937189:A:G	1.09471e-11	-2.40682e-10	-0.797656
44937210	chr18:44937210:T:C	3.64457e-12	-1.89749	-2.02435e-10
44937240	chr18:44937240:T:C	3.68587e-12	-0.800779	-1.08544
44937291	chr18:44937291:A:C	1.35236e-12	-1.92865	-0.960235
44937515	chr18:44937515:G:C	3.5592e-12	-1.92119	-2.02435e-10
44937896	chr18:44937896:A:G	4.28317e-12	-1.73604	-2.02435e-10
44938726	chr18:44938726:G:A	1.74407e-11	-2.40682e-10	-0.331921
44939564	chr18:44939564:T:C	1.41142e-12	-1.93971	-0.906419
44939735	chr18:44939735:A:T	4.77391e-12	-1.74276	0.115199
44939761	chr18:44939761:A:G	5.99186e-12	-0.51204	-0.888288
44940345	chr18:44940345:G:C	2.78145e-12	-1.8612	-0.30656
44940410	chr18:44940410:T:C	1.27959e-11	-2.40682e-10	-0.641608
44940418	chr18:44940418:G:C	4.01341e-12	-1.282	-0.519087
44940427	chr18:44940427:G:A	3.10558e-12	-1.02704	-1.03049
44940641	chr18:44940641:C:T	5.5484e-12	-0.626395	-0.850824
44940745	chr18:44940745:T:A	1.17891e-11	-2.40682e-10	-0.723554
44941588	chr18:44941588:C:T	1.17292e-11	-2.40682e-10	-0.728649
44942356	chr18:44942356:C:T	1.60418e-11	-2.40682e-10	-0.415533
44943127	chr18:44943127:A:T	4.92603e-12	-0.777401	-0.818797
44943990	chr18:44943990:A:G	8.28561e-12	-2.40682e-10	-1.07621
44944135	chr18:44944135:G:A	1.73931e-12	-1.87159	-0.765646
44944244	chr18:44944244:G:A	7.55192e-12	-1.16893	-2.02435e-10
44944313	chr18:44944313:G:A	1.58615e-12	-1.84294	-0.886478
44944335	chr18:44944335:C:G	8.71065e-12	-2.40682e-10	-1.02618
44944455	chr18:44944455:G:A	2.8123e-12	-1.11017	-1.04656
44945225	chr18:44945225:A:G	8.27875e-12	-2.40682e-10	-1.07704
44945430	chr18:44945430:C:G	8.25577e-12	-2.40682e-10	-1.07982
44945544	chr18:44945544:CACAA:C	3.23786e-12	-1.09055	-0.925269
44946363	chr18:44946363:C:T	3.97019e-12	-1.9292	0.117288
44946600	chr18:44946600:G:T	1.24967e-11	-2.40682e-10	-0.665267
44947299	chr18:44947299:A:G	8.47582e-12	-2.40682e-10	-1.05351
44947570	chr18:44947570:G:A	1.46447e-12	-1.70955	-1.09968
44947713	chr18:44947713:T:C	8.76763e-12	-2.40682e-10	-1.01966
44947852	chr18:44947852:T:C	1.77054e-12	-1.64913	-0.970311
44948031	chr18:44948031:G:A	8.90922e-12	-2.40682e-10	-1.00364
44948312	chr18:44948312:C:T	2.40431e-11	-2.40682e-10	-0.0108819
44948834	chr18:44948834:A:C	1.37861e-11	-2.40682e-10	-0.567065
44949079	chr18:44949079:G:A	1.80186e-12	-1.62905	-0.97286
44949130	chr18:44949130:A:G	3.61804e-12	-1.09597	-0.808827
44949303	chr18:44949303:G:T	3.57227e-12	-1.10975	-0.80778
44949543	chr18:44949543:A:T	8.07447e-12	-2.40682e-10	-1.10202
44949630	chr18:44949630:T:G	1.93643e-11	-2.40682e-10	-0.227301
44950510	chr18:44950510:C:T	1.87338e-11	-2.40682e-10	-0.260398
44950831	chr18:44950831:G:A	1.18758e-11	-2.40682e-10	-0.716224
44952958	chr18:44952958:T:C	4.24455e-12	-1.74509	-2.02435e-10
44953165	chr18:44953165:A:G	1.83867e-12	-1.80154	-0.780145
44953350	chr18:44953350:T:A	3.776e-12	-1.10489	-0.757172
44953642	chr18:44953642:A:G	8.51307e-12	-2.40682e-10	-1.04913
44954178	chr18:44954178:A:G	2.10045e-11	-2.40682e-10	-0.145992
44954276	chr18:44954276:A:C	1.69889e-12	-1.79087	-0.869886
44954432	chr18:44954432:T:C	8.25429e-12	-2.40682e-10	-1.08
44954470	chr18:44954470:A:T	6.16027e-12	-1.37261	-2.02435e-10
44954514	chr18:44954514:T:G	8.09037e-12	-2.40682e-10	-1.10005
44954887	chr18:44954887:G:C	1.16273e-10	-2.40682e-10	1.56521
44955129	chr18:44955129:G:A	2.00898e-11	-2.40682e-10	-0.190515
44955272	chr18:44955272:C:T	8.09133e-12	-2.40682e-10	-1.09994
44955320	chr18:44955320:A:C	8.3004e-12	-2.40682e-10	-1.07443
44955414	chr18:44955414:C:T	8.07039e-12	-2.40682e-10	-1.10253
44955743	chr18:44955743:C:T	4.93431e-12	-1.59452	-2.02435e-10
44956209	chr18:44956209:C:T	8.66996e-12	-2.40682e-10	-1.03087
44957357	chr18:44957357:G:T	8.20673e-12	-2.40682e-10	-1.08577
44957751	chr18:44957751:G:A	1.78845e-12	-1.79934	-0.810037
44958759	chr18:44958759:G:A	2.33609e-12	-1.7833	-0.558949
44958991	chr18:44958991:A:C	1.7177e-12	-1.75558	-0.894165
44959572	chr18:44959572:A:G	8.18046e-12	-2.40682e-10	-1.08898
44959603	chr18:44959603:C:T	8.88935e-12	-2.40682e-10	-1.00588
44959991	chr18:44959991:C:A	8.23106e-12	-2.40682e-10	-1.08281
44960187	chr18:44960187:G:A	8.22729e-12	-2.40682e-10	-1.08327
44960335	chr18:44960335:C:A	2.52464e-12	-1.59825	-0.666382
44960612	chr18:44960612:G:A	2.02665e-11	-0.181761	-2.02435e-10
44961025	chr18:44961025:G:A	4.33432e-12	-1.72416	-2.02435e-10
44961279	chr18:44961279:G:T	4.1298e-12	-1.7725	-2.02435e-10
44961926	chr18:44961926:G:A	8.31754e-12	-2.40682e-10	-1.07236
44962374	chr18:44962374:G:A	8.80065e-12	-2.40682e-10	-1.0159
44962939	chr18:44962939:A:C	1.29887e-11	-2.40682e-10	-0.626649
44963180	chr18:44963180:A:G	8.01297e-11	-2.40682e-10	1.19292
44963305	chr18:44963305:A:G	8.06731e-12	-2.40682e-10	-1.10291
44963349	chr18:44963349:T:C	1.06188e-11	-2.40682e-10	-0.828105
44963492	chr18:44963492:T:G	8.31914e-12	-2.40682e-10	-1.07217
44963498	chr18:44963498:A:G	8.63454e-12	-2.40682e-10	-1.03496
44963565	chr18:44963565:G:A	2.32652e-12	-1.6074	-0.738961
44963850	chr18:44963850:A:C	8.89325e-12	-2.40682e-10	-1.00544
44963970	chr18:44963970:AAGAGATCCATGAAAAAAAAACAAAAG:A	2.38369e-12	-1.53316	-0.788923
44964914	chr18:44964914:G:A	8.38239e-12	-2.40682e-10	-1.0646
44964926	chr18:44964926:T:C	8.33604e-12	-2.40682e-10	-1.07014
44966015	chr18:44966015:TCAAA:T	1.06117e-11	-2.40682e-10	-0.828773
44966326	chr18:44966326:G:A	1.47407e-12	-1.69971	-1.103
44966349	chr18:44966349:A:G	8.2884e-12	-2.40682e-10	-1.07587
44966547	chr18:44966547:C:T	8.06713e-12	-2.40682e-10	-1.10293
44967561	chr18:44967561:C:T	8.29216e-12	-2.40682e-10	-1.07542
44967769	chr18:44967769:A:G	1.1211e-11	-2.40682e-10	-0.773833
44969292	chr18:44969292:C:T	2.34618e-12	-1.27611	-1.06184
44969513	chr18:44969513:T:C	1.29756e-12	-1.8527	-1.07754
44969673	chr18:44969673:C:G	8.10172e-12	-2.40682e-10	-1.09865
44969777	chr18:44969777:T:A	9.89662e-12	-2.40682e-10	-0.898536
44969908	chr18:44969908:G:A	3.61746e-12	-1.90496	-2.02435e-10
44970245	chr18:44970245:A:G	1.98488e-11	-2.40682e-10	-0.202585
44970401	chr18:44970401:A:G	1.1508e-11	-2.40682e-10	-0.747685
44970481	chr18:44970481:T:C	1.07103e-11	-2.40682e-10	-0.81952
44970712	chr18:44970712:C:T	9.95973e-12	-2.40682e-10	-0.89218
44970900	chr18:44970900:G:A	2.11978e-11	-2.40682e-10	-0.136835
44971201	chr18:44971201:G:A	8.77516e-12	-2.40682e-10	-1.0188
44971345	chr18:44971345:T:C	1.924e-11	-2.40682e-10	-0.23374
44971475	chr18:44971475:A:G	8.07448e-12	-2.40682e-10	-1.10202
44971483	chr18:44971483:C:G	2.61003e-11	-2.40682e-10	0.0712167
44971770	chr18:44971770:C:A	8.07095e-12	-2.40682e-10	-1.10246
44972210	chr18:44972210:G:T	8.06525e-12	-2.40682e-10	-1.10317
44972250	chr18:44972250:C:G	2.36413e-11	-2.40682e-10	-0.0277352
44972255	chr18:44972255:C:A	2.66071e-11	-2.40682e-10	0.0904488
44972880	chr18:44972880:A:C	1.17894e-11	-2.40682e-10	-0.723529
44973067	chr18:44973067:T:C	8.07861e-12	-2.40682e-10	-1.10151
44973129	chr18:44973129:G:C	8.07942e-12	-2.40682e-10	-1.10141
44973141	chr18:44973141:G:T	8.40759e-12	-2.40682e-10	-1.0616
44973300	chr18:44973300:T:C	8.07817e-12	-2.40682e-10	-1.10156
44973385	chr18:44973385:A:G	1.46556e-12	-1.72463	-1.08386
44973441	chr18:44973441:T:C	2.65919e-12	-1.5564	-0.656305
44973869	chr18:44973869:A:C	8.26836e-12	-2.40682e-10	-1.07829
44973893	chr18:44973893:G:A	8.323e-12	-2.40682e-10	-1.07171
44974617	chr18:44974617:G:A	1.9884e-11	-0.200814	-2.02435e-10
44974706	chr18:44974706:A:G	4.68548e-12	-0.663639	-0.982623
44974925	chr18:44974925:T:C	1.90502e-12	-1.58448	-0.961756
44977028	chr18:44977028:G:A	8.08246e-12	-2.40682e-10	-1.10103
44977053	chr18:44977053:A:G	8.12294e-12	-2.40682e-10	-1.09604
44977398	chr18:44977398:C:T	8.20099e-12	-2.40682e-10	-1.08647
44977487	chr18:44977487:A:G	1.81832e-11	-2.40682e-10	-0.290229
44977570	chr18:44977570:T:A	3.21161e-12	-1.65483	-0.369133
44977953	chr18:44977953:G:C	8.10549e-12	-2.40682e-10	-1.09819
44978036	chr18:44978036:A:G	6.29913e-12	-1.35032	-2.02435e-10
44978255	chr18:44978255:T:C	2.42156e-12	-1.5878	-0.718516
44978801	chr18:44978801:T:G	8.13654e-12	-2.40682e-10	-1.09436
44978802	chr18:44978802:G:A	3.8002e-12	-1.85568	-2.02435e-10
44978971	chr18:44978971:C:T	8.08875e-12	-2.40682e-10	-1.10026
44980156	chr18:44980156:T:G	1.03081e-11	-2.40682e-10	-0.857798
44980405	chr18:44980405:G:A	1.52006e-12	-1.77308	-0.998897
44982209	chr18:44982209:A:G	3.88242e-12	-1.62634	-0.207929
44982946	chr18:44982946:T:G	8.36799e-12	-2.40682e-10	-1.06632
44983022	chr18:44983022:C:T	3.46004e-12	-1.64371	-0.305738
44983681	chr18:44983681:T:G	1.42576e-12	-1.92368	-0.912342
44984020	chr18:44984020:G:GTGAA	2.95377e-12	-1.48009	-0.627559
44984062	chr18:44984062:G:A	3.54603e-12	-1.9249	-2.02435e-10
44984133	chr18:44984133:A:AGAGGTTGCAGTGAGCT	8.4759e-12	-2.40682e-10	-1.0535
44984404	chr18:44984404:G:T	1.25607e-12	-1.92644	-1.0363
44985184	chr18:44985184:C:T	1.26019e-12	-1.92152	-1.03795
44985296	chr18:44985296:C:T	4.07767e-12	-1.7852	-2.02435e-10
44986006	chr18:44986006:G:A	1.31091e-12	-1.9251	-0.994908
44986322	chr18:44986322:C:T	6.48227e-12	-0.763815	-0.557845
44986578	chr18:44986578:A:G	2.05475e-11	-2.40682e-10	-0.16799
44986965	chr18:44986965:A:G	1.69008e-11	-2.40682e-10	-0.363369
44987744	chr18:44987744:A:C	1.97536e-11	-2.40682e-10	-0.207396
44987765	chr18:44987765:C:T	9.28285e-12	-2.40682e-10	-0.962561
44988675	chr18:44988675:T:C	1.4209e-11	-2.40682e-10	-0.536853
44989325	chr18:44989325:C:G	9.28285e-12	-2.40682e-10	-0.962561
44989485	chr18:44989485:C:T	8.30122e-12	-2.40682e-10	-1.07433
44989685	chr18:44989685:C:T	3.62689e-11	-2.40682e-10	0.40023
44989686	chr18:44989686:G:A	8.18152e-12	-2.40682e-10	-1.08885
44989708	chr18:44989708:A:C	2.91801e-11	-2.40682e-10	0.182758
44990281	chr18:44990281:G:A	8.30639e-12	-2.40682e-10	-1.0737
44990410	chr18:44990410:A:G	1.94489e-12	-1.89325	-0.632274
44990553	chr18:44990553:C:T	4.12386e-12	-0.696098	-1.07784
44990563	chr18:44990563:G:A	9.50444e-12	-2.40682e-10	-0.93897
44990645	chr18:44990645:A:G	2.15139e-12	-1.89258	-0.532033
44990677	chr18:44990677:G:A	3.53482e-12	-1.92807	-2.02435e-10
44990679	chr18:44990679:TG:T	1.92036e-11	-2.40682e-10	-0.235633
44990756	chr18:44990756:T:C	4.68013e-12	-0.584212	-1.06319
44991167	chr18:44991167:C:G	1.81707e-11	-2.40682e-10	-0.29092
44991671	chr18:44991671:T:A	1.29466e-11	-2.40682e-10	-0.629893
44992710	chr18:44992710:T:C	1.91097e-12	-1.924	-0.619118
44992828	chr18:44992828:T:C	1.46386e-11	-0.507068	-2.02435e-10
44993185	chr18:44993185:T:C	3.72411e-12	-1.8759	-2.02435e-10
44993412	chr18:44993412:T:C	3.16209e-11	-2.40682e-10	0.263088
44993878	chr18:44993878:A:G	1.50705e-12	-1.77462	-1.00596
44994296	chr18:44994296:T:A	1.92901e-12	-1.90099	-0.632736
44994640	chr18:44994640:G:C	9.32996e-12	-2.40682e-10	-0.957499
44995112	chr18:44995112:T:C	3.14379e-11	-2.40682e-10	0.257284
44995114	chr18:44995114:G:A	8.26063e-12	-2.40682e-10	-1.07923
44995332	chr18:44995332:A:G	4.66475e-12	-1.6507	-2.02435e-10
44995352	chr18:44995352:A:G	8.40294e-12	-2.40682e-10	-1.06215
44995362	chr18:44995362:T:C	8.38066e-12	-2.40682e-10	-1.0648
44995436	chr18:44995436:C:T	1.08915e-11	-2.40682e-10	-0.802748
44996031	chr18:44996031:T:G	8.4507e-12	-2.40682e-10	-1.05648
44996305	chr18:44996305:C:T	8.45153e-12	-2.40682e-10	-1.05638
44996403	chr18:44996403:G:A	8.64161e-12	-2.40682e-10	-1.03414
44996655	chr18:44996655:G:A	1.18526e-12	-1.93393	-1.08684
44996756	chr18:44996756:A:G	3.39894e-11	-2.40682e-10	0.335319
44997061	chr18:44997061:A:C	3.74502e-11	-2.40682e-10	0.432281
44997526	chr18:44997526:A:G	8.44194e-12	-2.40682e-10	-1.05752
44998118	chr18:44998118:G:A	1.87316e-12	-1.93685	-0.626251
44998180	chr18:44998180:C:T	1.29823e-12	-1.83555	-1.09417
44998209	chr18:44998209:A:G	3.8915e-12	-1.83193	-2.02435e-10
44998310	chr18:44998310:A:G	8.50535e-12	-2.40682e-10	-1.05003
44998738	chr18:44998738:A:T	1.97774e-12	-1.7881	-0.720676
44999000	chr18:44999000:G:A	4.2708e-12	-1.73893	-2.02435e-10
44999294	chr18:44999294:C:T	1.76638e-11	-2.40682e-10	-0.319212
44999628	chr18:44999628:C:T	8.55597e-12	-2.40682e-10	-1.0441
44999727	chr18:44999727:C:A	1.29568e-12	-1.83865	-1.09304
45000240	chr18:45000240:A:AG	1.76586e-11	-2.40682e-10	-0.319508
45000407	chr18:45000407:C:T	1.04705e-11	-2.40682e-10	-0.842164
45001285	chr18:45001285:T:A	1.25888e-11	-2.40682e-10	-0.657923
45002086	chr18:45002086:GA:G	1.90878e-11	-2.40682e-10	-0.241681
45002319	chr18:45002319:C:T	2.74742e-11	-2.40682e-10	0.122517
45002564	chr18:45002564:C:T	1.3353e-12	-1.85727	-1.04431
45002576	chr18:45002576:T:A	8.51985e-12	-2.40682e-10	-1.04833
45002660	chr18:45002660:G:A	1.95776e-12	-1.85279	-0.666141
45002960	chr18:45002960:A:G	2.79716e-11	-2.40682e-10	0.140459
45003228	chr18:45003228:T:A	1.49526e-12	-1.92931	-0.859116
45003553	chr18:45003553:A:G	1.41415e-12	-1.93406	-0.910144
45003726	chr18:45003726:T:C	8.06725e-12	-2.40682e-10	-1.10292
45003870	chr18:45003870:G:A	3.5012e-11	-2.40682e-10	0.364962
45003900	chr18:45003900:C:T	1.7077e-11	-2.40682e-10	-0.352997
45004223	chr18:45004223:C:T	2.08531e-12	-1.76139	-0.694427
45004512	chr18:45004512:T:G	1.72579e-12	-1.73572	-0.909326
```
