## Supplementary material for "Characterization of shared and ancestry-specific signals driving complex traits using multi-ancestry fine-mapping": susiex_nc2.cs80.cs

```
CS_ID	SNP	BP	REF_ALLELE	ALT_ALLELE	REF_FRQ	BETA	SE	-LOG10P	CS_PIP	OVRL_PIP
1	chr18:44437936:A:G	44437936	G,G	A,A	1,1	-inf,-inf	inf,inf	11.1604,1.86741	0.177203	0.177226
1	chr18:44450223:A:G	44450223	G,G	A,A	1,1	-inf,-inf	inf,inf	11.0384,1.78682	0.116885	0.116909
1	chr18:44449819:C:G	44449819	G,G	C,C	1,1	-inf,-inf	inf,inf	10.9398,1.8957	0.114719	0.114744
1	chr18:44461098:A:C	44461098	C,C	A,A	1,1	-inf,-inf	inf,inf	10.8958,1.75251	0.0808067	0.0808309
1	chr18:44455824:TG:T	44455824	T,T	TG,TG	1,1	-inf,-inf	inf,inf	10.8392,1.71241	0.0663839	0.066408
1	chr18:44460149:C:T	44460149	T,T	C,C	1,1	-inf,-inf	inf,inf	10.8179,1.7141	0.0636088	0.0636329
1	chr18:44460413:GATAAAGAGATAGTTTTATAAA:G	44460413	G,G	GATAAAGAGATAGTTTTATAAA,GATAAAGAGATAGTTTTATAAA	1,1	-inf,-inf	inf,inf	10.7744,1.7011	0.0564987	0.0565228
1	chr18:44417582:G:T	44417582	T,T	G,G	1,1	-inf,-inf	inf,inf	11.258,0.773835	0.0348368	0.034861
1	chr18:44424503:G:A	44424503	A,A	G,G	1,1	-inf,-inf	inf,inf	11.1986,0.826109	0.0328794	0.032903
1	chr18:44416285:C:G	44416285	G,G	C,C	1,1	-inf,-inf	inf,inf	11.1639,0.87087	0.0326575	0.0326809
1	chr18:44424476:C:T	44424476	T,T	C,C	1,1	-inf,-inf	inf,inf	11.1889,0.796998	0.0307679	0.0307917
2	chr18:44145752:A:C	44145752	C,C	A,A	1,1	inf,-inf	inf,inf	3.95869,0.23053	0.0302905	0.0302905
2	chr18:44160113:C:A	44160113	A,A	C,C	1,1	inf,inf	inf,inf	3.76535,0.137618	0.0162549	0.0162549
2	chr18:44146226:T:G	44146226	G,G	T,T	1,1	inf,-inf	inf,inf	3.70486,0.103876	0.0154732	0.0154732
2	chr18:44157254:G:A	44157254	A,A	G,G	1,1	inf,inf	inf,inf	3.7302,0.111374	0.0150102	0.0150102
2	chr18:44139828:T:C	44139828	C,C	T,T	1,1	inf,inf	inf,inf	3.66448,0.112886	0.0130033	0.0130033
2	chr18:44148768:T:C	44148768	C,C	T,T	1,1	inf,-inf	inf,inf	3.65538,0.072295	0.0128378	0.0128378
2	chr18:44163703:C:T	44163703	T,T	C,C	1,1	inf,inf	inf,inf	3.66661,0.0408043	0.0125003	0.0125003
2	chr18:44153072:A:G	44153072	G,G	A,A	1,1	inf,-inf	inf,inf	3.60976,0.067092	0.0122241	0.0122241
2	chr18:44144241:A:G	44144241	G,G	A,A	1,1	inf,-inf	inf,inf	3.66172,0.0198853	0.0120634	0.0120634
2	chr18:44153906:C:T	44153906	T,T	C,C	1,1	inf,inf	inf,inf	3.59606,0.0955591	0.0111754	0.0111754
2	chr18:44153197:A:G	44153197	G,G	A,A	1,1	inf,inf	inf,inf	3.5951,0.0615736	0.010963	0.010963
2	chr18:44152000:A:G	44152000	G,G	A,A	1,1	inf,inf	inf,inf	3.58768,0.0595994	0.0107384	0.0107384
2	chr18:44173063:C:T	44173063	T,T	C,C	1,1	inf,inf	inf,inf	3.59112,0.0613207	0.010623	0.010623
2	chr18:44173177:T:G	44173177	G,G	T,T	1,1	inf,inf	inf,inf	3.56876,0.0915505	0.0101726	0.0101726
2	chr18:44176838:C:T	44176838	T,T	C,C	1,1	inf,-inf	inf,inf	3.52051,0.0596999	0.010028	0.010028
2	chr18:44183051:A:G	44183051	G,G	A,A	1,1	inf,inf	inf,inf	3.56377,0.0644295	0.0100168	0.0100168
2	chr18:44154234:C:T	44154234	T,T	C,C	1,1	inf,inf	inf,inf	3.53885,0.0578605	0.00970661	0.00970661
2	chr18:44181873:T:C	44181873	C,C	T,T	1,1	inf,inf	inf,inf	3.52916,0.0676383	0.00933154	0.00933154
2	chr18:44183900:G:T	44183900	T,T	G,G	1,1	inf,-inf	inf,inf	3.45976,0.128746	0.00924613	0.00924613
2	chr18:44180078:A:T	44180078	T,T	A,A	1,1	inf,inf	inf,inf	3.50757,0.0739549	0.00901063	0.00901063
2	chr18:44592078:AT:A	44592078	A,NA	AT,NA	1,NA	-inf,NA	inf,NA	8.40615,NA	0.0082283	0.00836277
2	chr18:44128283:C:A	44128283	A,A	C,C	1,1	inf,-inf	inf,inf	3.31969,0.232827	0.00720509	0.00720509
2	chr18:44196615:A:T	44196615	T,T	A,A	1,1	inf,-inf	inf,inf	2.55227,0.95444	0.00700644	0.00700644
2	chr18:44928684:T:C	44928684	C,NA	T,NA	1,NA	-inf,NA	inf,NA	2.3785,NA	0.00677388	0.00677388
2	chr18:44611824:T:C	44611824	C,NA	T,NA	1,NA	-inf,NA	inf,NA	7.68849,NA	0.00627228	0.00629731
2	chr18:44706930:A:C	44706930	NA,C	NA,A	NA,1	NA,-inf	NA,inf	NA,2.34934	0.00618717	0.00618717
2	chr18:44165715:G:T	44165715	T,T	G,G	1,1	-inf,inf	inf,inf	3.91664,0.318887	0.00554311	0.00554311
2	chr18:44187261:T:A	44187261	A,A	T,T	1,1	inf,inf	inf,inf	3.18868,0.0168402	0.00490382	0.00490382
2	chr18:44188312:T:C	44188312	C,C	T,T	1,1	inf,inf	inf,inf	3.13914,0.104133	0.00459233	0.00459233
2	chr18:44866653:G:T	44866653	NA,T	NA,G	NA,1	NA,-inf	NA,inf	NA,2.30544	0.00450502	0.00450502
2	chr18:44046926:C:T	44046926	T,T	C,C	1,1	-inf,inf	inf,inf	3.99352,0.701265	0.00420841	0.00420841
2	chr18:44541810:A:G	44541810	G,NA	A,NA	1,NA	-inf,NA	inf,NA	7.90691,NA	0.00406826	0.00411395
2	chr18:44079198:T:C	44079198	C,NA	T,NA	1,NA	-inf,NA	inf,NA	2.74656,NA	0.00357397	0.00357397
2	chr18:44033318:C:A	44033318	A,NA	C,NA	1,NA	inf,NA	inf,NA	2.64211,NA	0.00350866	0.00350866
2	chr18:44124879:T:C	44124879	C,C	T,T	1,1	-inf,inf	inf,inf	3.53862,0.278976	0.00328985	0.00328985
2	chr18:44595592:G:A	44595592	A,NA	G,NA	1,NA	-inf,NA	inf,NA	6.24021,NA	0.00327535	0.00327649
2	chr18:44317544:G:A	44317544	A,NA	G,NA	1,NA	-inf,NA	inf,NA	1.87782,NA	0.00311038	0.00311038
2	chr18:44268659:G:A	44268659	A,NA	G,NA	1,NA	-inf,NA	inf,NA	1.86191,NA	0.00295501	0.00295501
2	chr18:44173963:A:C	44173963	C,C	A,A	1,1	inf,-inf	inf,inf	2.84975,0.0250098	0.00266203	0.00266203
2	chr18:44910944:G:C	44910944	NA,C	NA,G	NA,1	NA,-inf	NA,inf	NA,1.97088	0.00259085	0.00259085
2	chr18:44122133:C:G	44122133	G,G	C,C	1,1	-inf,inf	inf,inf	3.43133,0.236334	0.00257055	0.00257055
2	chr18:44304870:T:C	44304870	C,NA	T,NA	1,NA	inf,NA	inf,NA	2.18091,NA	0.00252864	0.00252864
2	chr18:44839610:A:T	44839610	NA,T	NA,A	NA,1	NA,-inf	NA,inf	NA,2.02111	0.00251856	0.00251856
2	chr18:44578654:G:T	44578654	T,NA	G,NA	1,NA	inf,NA	inf,NA	2.80521,NA	0.00243878	0.00243878
2	chr18:44029727:C:T	44029727	NA,T	NA,C	NA,1	NA,-inf	NA,inf	NA,1.93084	0.00230778	0.00230778
2	chr18:44846259:G:T	44846259	NA,T	NA,G	NA,1	NA,-inf	NA,inf	NA,1.93527	0.00218398	0.00218398
2	chr18:44461166:T:G	44461166	G,NA	T,NA	1,NA	-inf,NA	inf,NA	1.7671,NA	0.00213683	0.00213683
2	chr18:44250246:G:C	44250246	C,NA	G,NA	1,NA	inf,NA	inf,NA	2.09909,NA	0.00213619	0.00213619
2	chr18:44867387:T:C	44867387	NA,C	NA,T	NA,1	NA,-inf	NA,inf	NA,1.72572	0.00212989	0.00212989
2	chr18:44954887:G:C	44954887	NA,C	NA,G	NA,1	NA,inf	NA,inf	NA,1.84348	0.00201805	0.00201805
2	chr18:44039119:C:G	44039119	NA,G	NA,C	NA,1	NA,inf	NA,inf	NA,1.83383	0.00194662	0.00194662
2	chr18:44071053:G:A	44071053	A,A	G,G	1,1	-inf,inf	inf,inf	3.5107,0.65723	0.00193868	0.00193868
2	chr18:44883019:G:A	44883019	NA,A	NA,G	NA,1	NA,-inf	NA,inf	NA,1.79096	0.00188856	0.00188856
2	chr18:44909808:C:T	44909808	NA,T	NA,C	NA,1	NA,-inf	NA,inf	NA,1.7952	0.00188782	0.00188782
2	chr18:44339847:G:T	44339847	NA,T	NA,G	NA,1	NA,-inf	NA,inf	NA,1.65495	0.00185697	0.00185697
2	chr18:44626206:C:T	44626206	T,NA	C,NA	1,NA	-inf,NA	inf,NA	5.22383,NA	0.00179046	0.00179057
2	chr18:44115896:G:A	44115896	A,A	G,G	1,1	-inf,inf	inf,inf	3.2211,0.241648	0.00175142	0.00175142
2	chr18:44935061:A:G	44935061	NA,G	NA,A	NA,1	NA,-inf	NA,inf	NA,1.63661	0.00173474	0.00173474
2	chr18:44657309:C:T	44657309	NA,T	NA,C	NA,1	NA,-inf	NA,inf	NA,1.62722	0.00166274	0.00166274
2	chr18:44929342:G:A	44929342	NA,A	NA,G	NA,1	NA,-inf	NA,inf	NA,1.60699	0.00165225	0.00165225
2	chr18:44482838:G:A	44482838	NA,A	NA,G	NA,1	NA,-inf	NA,inf	NA,1.56989	0.00158787	0.00158787
2	chr18:44374577:A:T	44374577	NA,T	NA,A	NA,1	NA,inf	NA,inf	NA,1.82491	0.0015846	0.0015846
2	chr18:44377403:T:G	44377403	NA,G	NA,T	NA,1	NA,inf	NA,inf	NA,1.82489	0.00157934	0.00157934
2	chr18:44863783:C:T	44863783	NA,T	NA,C	NA,1	NA,inf	NA,inf	NA,1.70004	0.00155147	0.00155147
2	chr18:44906570:C:G	44906570	NA,G	NA,C	NA,1	NA,-inf	NA,inf	NA,1.67917	0.00154193	0.00154193
2	chr18:44118039:G:A	44118039	A,A	G,G	1,1	-inf,inf	inf,inf	3.17581,0.183007	0.00149458	0.00149458
2	chr18:44337122:A:T	44337122	T,NA	A,NA	1,NA	-inf,NA	inf,NA	6.30763,NA	0.00148484	0.00148647
2	chr18:44843038:C:T	44843038	NA,T	NA,C	NA,1	NA,-inf	NA,inf	NA,1.70989	0.00148228	0.00148228
2	chr18:44855198:C:T	44855198	NA,T	NA,C	NA,1	NA,inf	NA,inf	NA,1.66679	0.00147174	0.00147174
2	chr18:44963180:A:G	44963180	NA,G	NA,A	NA,1	NA,inf	NA,inf	NA,1.63599	0.00141047	0.00141047
2	chr18:44579492:A:C	44579492	C,NA	A,NA	1,NA	-inf,NA	inf,NA	5.57058,NA	0.00138244	0.00138271
2	chr18:44115125:G:A	44115125	A,A	G,G	1,1	-inf,inf	inf,inf	3.1566,0.13986	0.00137007	0.00137007
2	chr18:44380412:T:G	44380412	NA,G	NA,T	NA,1	NA,inf	NA,inf	NA,1.72377	0.00133797	0.00133797
2	chr18:44249861:G:A	44249861	A,NA	G,NA	1,NA	inf,NA	inf,NA	2.16434,NA	0.00133479	0.00133479
2	chr18:44902027:A:G	44902027	NA,G	NA,A	NA,1	NA,-inf	NA,inf	NA,1.58228	0.0013025	0.0013025
2	chr18:44358343:C:A	44358343	A,NA	C,NA	1,NA	-inf,NA	inf,NA	6.18128,NA	0.00128899	0.00129022
2	chr18:44378368:A:G	44378368	NA,G	NA,A	NA,1	NA,inf	NA,inf	NA,1.69747	0.00128281	0.00128281
2	chr18:44155843:C:T	44155843	T,T	C,C	1,1	inf,-inf	inf,inf	2.4962,0.172504	0.00128123	0.00128123
2	chr18:44028616:C:T	44028616	NA,T	NA,C	NA,1	NA,inf	NA,inf	NA,1.57449	0.00125112	0.00125112
2	chr18:44542508:A:C	44542508	C,C	A,A	1,1	-inf,inf	inf,inf	2.1311,0.0686924	0.00124237	0.00124237
2	chr18:44208806:A:T	44208806	T,NA	A,NA	1,NA	-inf,NA	inf,NA	1.50549,NA	0.00123069	0.00123069
2	chr18:44540560:T:C	44540560	NA,C	NA,T	NA,1	NA,inf	NA,inf	NA,1.56073	0.00120408	0.00120408
2	chr18:44374655:T:C	44374655	NA,C	NA,T	NA,1	NA,inf	NA,inf	NA,1.65705	0.00119882	0.00119882
2	chr18:44005755:A:G	44005755	NA,G	NA,A	NA,1	NA,inf	NA,inf	NA,1.54034	0.00117914	0.00117914
2	chr18:44859769:T:G	44859769	NA,G	NA,T	NA,1	NA,inf	NA,inf	NA,1.5386	0.00117488	0.00117488
2	chr18:44154366:C:T	44154366	T,NA	C,NA	1,NA	inf,NA	inf,NA	1.73773,NA	0.00117336	0.00117336
2	chr18:44231424:G:A	44231424	NA,A	NA,G	NA,1	NA,inf	NA,inf	NA,1.52755	0.001167	0.001167
2	chr18:44176795:G:A	44176795	A,A	G,G	1,1	inf,-inf	inf,inf	2.46377,0.101001	0.00114248	0.00114248
2	chr18:44865511:T:C	44865511	NA,C	NA,T	NA,1	NA,-inf	NA,inf	NA,1.54922	0.00113915	0.00113915
2	chr18:44013175:C:CT	44013175	CT,NA	C,NA	1,NA	inf,NA	inf,NA	1.97367,NA	0.00112729	0.00112729
2	chr18:44455094:A:G	44455094	NA,G	NA,A	NA,1	NA,-inf	NA,inf	NA,1.36197	0.00111002	0.00111002
2	chr18:44172619:C:G	44172619	G,G	C,C	1,1	inf,-inf	inf,inf	2.4229,0.0983762	0.0010527	0.0010527
2	chr18:44184075:T:C	44184075	C,C	T,T	1,1	inf,-inf	inf,inf	2.37792,0.18523	0.0010411	0.0010411
2	chr18:44921607:T:C	44921607	NA,C	NA,T	NA,1	NA,-inf	NA,inf	NA,1.36758	0.00103044	0.00103044
2	chr18:44876939:G:A	44876939	NA,A	NA,G	NA,1	NA,inf	NA,inf	NA,1.4349	0.000999371	0.000999371
2	chr18:44643805:A:C	44643805	C,C	A,A	1,1	inf,-inf	inf,inf	3.23273,0.204748	0.000987991	0.000987992
2	chr18:44819154:CTT:C	44819154	C,C	CTT,CTT	1,1	inf,inf	inf,inf	1.59,0.260472	0.000970731	0.000970731
2	chr18:44185185:T:A	44185185	NA,A	NA,T	NA,1	NA,inf	NA,inf	NA,1.44856	0.000969007	0.000969007
2	chr18:44070196:T:G	44070196	G,G	T,T	1,1	-inf,inf	inf,inf	2.51917,0.597037	0.000960681	0.000960681
2	chr18:44173861:T:A	44173861	A,A	T,T	1,1	inf,-inf	inf,inf	2.37763,0.0885886	0.000957735	0.000957735
2	chr18:44885992:A:C	44885992	C,C	A,A	1,1	inf,-inf	inf,inf	0.734212,1.46005	0.00094901	0.00094901
2	chr18:44321934:G:C	44321934	NA,C	NA,G	NA,1	NA,inf	NA,inf	NA,1.40576	0.000911562	0.000911563
2	chr18:44276600:A:G	44276600	NA,G	NA,A	NA,1	NA,inf	NA,inf	NA,1.3719	0.000891133	0.000891133
2	chr18:44915468:A:C	44915468	NA,C	NA,A	NA,1	NA,-inf	NA,inf	NA,1.33466	0.000865741	0.000865741
2	chr18:44571163:A:G	44571163	NA,G	NA,A	NA,1	NA,-inf	NA,inf	NA,1.24785	0.000863165	0.000863165
2	chr18:44107566:G:A	44107566	A,A	G,G	1,1	inf,inf	inf,inf	2.19714,0.0714617	0.000857177	0.000857177
2	chr18:44173849:T:C	44173849	C,NA	T,NA	1,NA	inf,NA	inf,NA	1.97256,NA	0.000833572	0.000833572
2	chr18:44035774:A:C	44035774	C,NA	A,NA	1,NA	-inf,NA	inf,NA	1.41572,NA	0.000831564	0.000831564
2	chr18:44328717:A:C	44328717	NA,C	NA,A	NA,1	NA,inf	NA,inf	NA,1.31185	0.00082709	0.00082709
2	chr18:44254255:C:T	44254255	NA,T	NA,C	NA,1	NA,inf	NA,inf	NA,1.35335	0.000792248	0.000792248
2	chr18:44621213:G:C	44621213	NA,C	NA,G	NA,1	NA,inf	NA,inf	NA,1.30458	0.000791921	0.000791921
2	chr18:44009128:CA:C	44009128	NA,C	NA,CA	NA,1	NA,-inf	NA,inf	NA,1.16486	0.000791896	0.000791896
2	chr18:44576878:C:G	44576878	NA,G	NA,C	NA,1	NA,-inf	NA,inf	NA,1.23639	0.000790055	0.000790055
2	chr18:44586165:A:G	44586165	G,G	A,A	1,1	-inf,inf	inf,inf	0.403835,0.723423	0.00078418	0.00078418
2	chr18:44297881:A:T	44297881	NA,T	NA,A	NA,1	NA,inf	NA,inf	NA,1.30497	0.00076989	0.00076989
2	chr18:44712154:T:C	44712154	NA,C	NA,T	NA,1	NA,-inf	NA,inf	NA,1.25278	0.000765686	0.000765686
2	chr18:44312134:T:C	44312134	NA,C	NA,T	NA,1	NA,inf	NA,inf	NA,1.29062	0.000751491	0.000751491
2	chr18:44317678:G:A	44317678	NA,A	NA,G	NA,1	NA,inf	NA,inf	NA,1.28311	0.00074208	0.000742081
2	chr18:44033725:C:A	44033725	NA,A	NA,C	NA,1	NA,inf	NA,inf	NA,1.27489	0.000740989	0.000740989
2	chr18:44557152:C:T	44557152	NA,T	NA,C	NA,1	NA,-inf	NA,inf	NA,1.16388	0.000736316	0.000736316
2	chr18:44310842:C:A	44310842	NA,A	NA,C	NA,1	NA,inf	NA,inf	NA,1.27492	0.000732453	0.000732453
2	chr18:44588818:A:C	44588818	NA,C	NA,A	NA,1	NA,-inf	NA,inf	NA,1.14615	0.000725511	0.000725511
2	chr18:44435630:G:A	44435630	NA,A	NA,G	NA,1	NA,inf	NA,inf	NA,1.26147	0.000721738	0.000721738
2	chr18:44302657:C:T	44302657	NA,T	NA,C	NA,1	NA,inf	NA,inf	NA,1.26275	0.000717788	0.000717788
2	chr18:44300105:C:T	44300105	NA,T	NA,C	NA,1	NA,inf	NA,inf	NA,1.26245	0.000717431	0.000717431
2	chr18:44869917:A:G	44869917	NA,G	NA,A	NA,1	NA,-inf	NA,inf	NA,1.1583	0.000715093	0.000715093
2	chr18:44907308:A:G	44907308	NA,G	NA,A	NA,1	NA,-inf	NA,inf	NA,1.21949	0.000715008	0.000715008
2	chr18:44320090:T:C	44320090	NA,C	NA,T	NA,1	NA,inf	NA,inf	NA,1.26023	0.000714785	0.000714785
2	chr18:44026458:A:G	44026458	NA,G	NA,A	NA,1	NA,inf	NA,inf	NA,1.24733	0.000708938	0.000708938
2	chr18:44121572:A:T	44121572	T,T	A,A	1,1	inf,-inf	inf,inf	2.12789,0.318999	0.000707408	0.000707408
2	chr18:44989685:C:T	44989685	NA,T	NA,C	NA,1	NA,-inf	NA,inf	NA,1.18003	0.000699055	0.000699055
2	chr18:44276742:T:G	44276742	NA,G	NA,T	NA,1	NA,inf	NA,inf	NA,1.20718	0.000697736	0.000697736
2	chr18:44422263:C:T	44422263	T,NA	C,NA	1,NA	-inf,NA	inf,NA	7.31329,NA	0.000691771	0.000708242
2	chr18:44459495:G:A	44459495	NA,A	NA,G	NA,1	NA,inf	NA,inf	NA,1.23557	0.00069145	0.00069145
2	chr18:44844663:C:A	44844663	NA,A	NA,C	NA,1	NA,inf	NA,inf	NA,1.22212	0.000689486	0.000689486
2	chr18:44455423:G:A	44455423	NA,A	NA,G	NA,1	NA,inf	NA,inf	NA,1.23327	0.000688837	0.000688837
2	chr18:44388470:C:A	44388470	NA,A	NA,C	NA,1	NA,-inf	NA,inf	NA,1.11206	0.000688616	0.000688616
2	chr18:44755938:G:A	44755938	NA,A	NA,G	NA,1	NA,-inf	NA,inf	NA,1.09163	0.000681559	0.000681559
2	chr18:44460831:C:T	44460831	NA,T	NA,C	NA,1	NA,inf	NA,inf	NA,1.22528	0.000679866	0.000679866
2	chr18:44741257:C:T	44741257	NA,T	NA,C	NA,1	NA,inf	NA,inf	NA,1.11903	0.000677593	0.000677593
2	chr18:44509580:G:A	44509580	A,NA	G,NA	1,NA	-inf,NA	inf,NA	7.61684,NA	0.000676796	0.000707045
2	chr18:45003870:G:A	45003870	NA,A	NA,G	NA,1	NA,-inf	NA,inf	NA,1.15911	0.000674592	0.000674592
2	chr18:44262466:A:G	44262466	G,NA	A,NA	1,NA	inf,NA	inf,NA	1.73714,NA	0.000668901	0.000668901
2	chr18:44794469:A:G	44794469	NA,G	NA,A	NA,1	NA,-inf	NA,inf	NA,1.1007	0.000663218	0.000663218
2	chr18:44997061:A:C	44997061	NA,C	NA,A	NA,1	NA,inf	NA,inf	NA,1.19898	0.000661251	0.000661251
2	chr18:44311548:T:A	44311548	NA,A	NA,T	NA,1	NA,-inf	NA,inf	NA,1.01302	0.000657009	0.000657009
2	chr18:44430102:T:C	44430102	NA,C	NA,T	NA,1	NA,-inf	NA,inf	NA,1.08276	0.000651877	0.000651877
2	chr18:44242175:A:G	44242175	NA,G	NA,A	NA,1	NA,inf	NA,inf	NA,1.17887	0.000645307	0.000645307
2	chr18:44778745:G:T	44778745	NA,T	NA,G	NA,1	NA,-inf	NA,inf	NA,1.04021	0.000628485	0.000628485
2	chr18:44288960:A:G	44288960	NA,G	NA,A	NA,1	NA,inf	NA,inf	NA,1.16736	0.000618774	0.000618774
2	chr18:44543586:A:G	44543586	G,G	A,A	1,1	inf,-inf	inf,inf	0.347568,0.0499635	0.000616888	0.000616888
2	chr18:44637325:G:A	44637325	A,A	G,G	1,1	inf,inf	inf,inf	2.23458,0.295871	0.00061575	0.00061575
2	chr18:44100581:G:T	44100581	T,T	G,G	1,1	inf,-inf	inf,inf	1.36774,1.14128	0.000614186	0.000614186
2	chr18:44993412:T:C	44993412	NA,C	NA,T	NA,1	NA,-inf	NA,inf	NA,1.09828	0.00060902	0.00060902
2	chr18:44309196:GT:G	44309196	NA,G	NA,GT	NA,1	NA,inf	NA,inf	NA,1.16074	0.000607669	0.000607669
2	chr18:44995112:T:C	44995112	NA,C	NA,T	NA,1	NA,-inf	NA,inf	NA,1.09479	0.000606004	0.000606004
2	chr18:44279481:A:G	44279481	NA,G	NA,A	NA,1	NA,inf	NA,inf	NA,1.15049	0.000605648	0.000605648
2	chr18:44996756:A:G	44996756	NA,G	NA,A	NA,1	NA,inf	NA,inf	NA,1.14147	0.000601577	0.000601577
2	chr18:44159547:T:C	44159547	NA,C	NA,T	NA,1	NA,-inf	NA,inf	NA,1.01109	0.000600905	0.000600905
2	chr18:44716295:A:C	44716295	C,C	A,A	1,1	inf,inf	inf,inf	4.47697,0.0228838	0.000599893	0.000599897
2	chr18:44270367:A:G	44270367	NA,G	NA,A	NA,1	NA,inf	NA,inf	NA,1.14549	0.000598822	0.000598822
2	chr18:44505157:T:G	44505157	G,NA	T,NA	1,NA	-inf,NA	inf,NA	7.19927,NA	0.000596497	0.000608944
2	chr18:44092176:T:C	44092176	C,C	T,T	1,1	inf,inf	inf,inf	1.48077,1.46005	0.000592129	0.00059213
2	chr18:44635663:C:T	44635663	T,T	C,C	1,1	inf,inf	inf,inf	2.31822,0.0877015	0.00059004	0.00059004
2	chr18:44579937:G:A	44579937	A,A	G,G	1,1	inf,inf	inf,inf	2.24793,0.264477	0.000589521	0.000589521
2	chr18:44678492:C:T	44678492	NA,T	NA,C	NA,1	NA,-inf	NA,inf	NA,1.05681	0.000588742	0.000588742
2	chr18:44335870:T:C	44335870	NA,C	NA,T	NA,1	NA,-inf	NA,inf	NA,0.988989	0.000588118	0.000588118
2	chr18:44635103:C:T	44635103	T,T	C,C	1,1	inf,inf	inf,inf	2.27011,0.163819	0.000580487	0.000580488
2	chr18:44105814:G:A	44105814	A,A	G,G	1,1	-inf,inf	inf,inf	2.35992,0.454256	0.000577816	0.000577816
2	chr18:44061126:G:A	44061126	NA,A	NA,G	NA,1	NA,-inf	NA,inf	NA,0.990315	0.000576365	0.000576366
2	chr18:44104752:C:G	44104752	G,G	C,C	1,1	inf,-inf	inf,inf	1.33252,1.14001	0.000574351	0.000574351
2	chr18:44050089:C:T	44050089	T,T	C,C	1,1	-inf,inf	inf,inf	2.38237,0.44635	0.000568093	0.000568093
2	chr18:44315412:T:C	44315412	NA,C	NA,T	NA,1	NA,-inf	NA,inf	NA,0.980247	0.000565348	0.000565348
2	chr18:44989708:A:C	44989708	NA,C	NA,A	NA,1	NA,-inf	NA,inf	NA,1.04984	0.000560781	0.000560781
2	chr18:44960612:G:A	44960612	A,NA	G,NA	1,NA	inf,NA	inf,NA	1.23581,NA	0.000560101	0.000560101
2	chr18:44246518:G:T	44246518	NA,T	NA,G	NA,1	NA,-inf	NA,inf	NA,0.926535	0.000559976	0.000559976
2	chr18:44873309:A:G	44873309	NA,G	NA,A	NA,1	NA,inf	NA,inf	NA,1.08641	0.000555668	0.000555668
2	chr18:44274227:T:C	44274227	NA,C	NA,T	NA,1	NA,inf	NA,inf	NA,1.09065	0.000550039	0.000550039
2	chr18:44264022:A:C	44264022	NA,C	NA,A	NA,1	NA,-inf	NA,inf	NA,0.893101	0.00054872	0.00054872
2	chr18:44974617:G:A	44974617	A,NA	G,NA	1,NA	inf,NA	inf,NA	1.22564,NA	0.000547099	0.000547099
2	chr18:44905332:A:C	44905332	NA,C	NA,A	NA,1	NA,-inf	NA,inf	NA,0.990963	0.000544075	0.000544075
2	chr18:44197045:A:G	44197045	NA,G	NA,A	NA,1	NA,inf	NA,inf	NA,1.06639	0.000543606	0.000543606
2	chr18:44633285:T:C	44633285	C,C	T,T	1,1	inf,inf	inf,inf	2.21259,0.236643	0.000542865	0.000542865
2	chr18:44904028:T:C	44904028	NA,C	NA,T	NA,1	NA,-inf	NA,inf	NA,0.988977	0.000542278	0.000542278
2	chr18:44091726:A:G	44091726	G,G	A,A	1,1	inf,-inf	inf,inf	1.41401,0.969187	0.000542061	0.000542061
2	chr18:44229081:A:G	44229081	NA,G	NA,A	NA,1	NA,inf	NA,inf	NA,1.06445	0.000540403	0.000540403
2	chr18:44258920:C:T	44258920	NA,T	NA,C	NA,1	NA,-inf	NA,inf	NA,0.90007	0.00053958	0.00053958
2	chr18:44319280:G:T	44319280	T,T	G,G	1,1	-inf,inf	inf,inf	3.80975,0.316848	0.000537863	0.000537863
2	chr18:44242448:G:A	44242448	NA,A	NA,G	NA,1	NA,-inf	NA,inf	NA,0.962407	0.00052976	0.00052976
2	chr18:44083884:G:A	44083884	A,A	G,G	1,1	inf,-inf	inf,inf	1.34175,1.03802	0.000528087	0.000528087
2	chr18:44102262:G:A	44102262	A,A	G,G	1,1	inf,-inf	inf,inf	1.34108,1.07904	0.000527204	0.000527204
2	chr18:44579878:A:T	44579878	T,T	A,A	1,1	inf,inf	inf,inf	2.18722,0.263919	0.000526789	0.000526789
2	chr18:44555289:C:T	44555289	T,T	C,C	1,1	inf,inf	inf,inf	2.1643,0.233913	0.000525615	0.000525615
2	chr18:44914107:G:A	44914107	NA,A	NA,G	NA,1	NA,-inf	NA,inf	NA,0.967701	0.000522998	0.000522999
2	chr18:44082375:G:A	44082375	A,A	G,G	1,1	inf,-inf	inf,inf	1.37945,0.984674	0.00052033	0.00052033
2	chr18:44649502:T:G	44649502	NA,G	NA,T	NA,1	NA,inf	NA,inf	NA,1.06068	0.000518654	0.000518654
2	chr18:44006992:G:T	44006992	T,NA	G,NA	1,NA	inf,NA	inf,NA	1.57343,NA	0.000518566	0.000518566
2	chr18:44276172:C:T	44276172	NA,T	NA,C	NA,1	NA,-inf	NA,inf	NA,0.883093	0.000515413	0.000515413
2	chr18:44049409:T:C	44049409	C,C	T,T	1,1	-inf,inf	inf,inf	2.34447,0.417911	0.000512778	0.000512778
2	chr18:44948312:C:T	44948312	NA,T	NA,C	NA,1	NA,-inf	NA,inf	NA,0.931086	0.000511587	0.000511587
2	chr18:44380783:G:A	44380783	NA,A	NA,G	NA,1	NA,inf	NA,inf	NA,1.15406	0.000511585	0.000511585
2	chr18:44189173:G:A	44189173	A,A	G,G	1,1	inf,-inf	inf,inf	2.02267,0.125385	0.000508545	0.000508545
2	chr18:44081375:C:T	44081375	NA,T	NA,C	NA,1	NA,-inf	NA,inf	NA,0.954336	0.000505188	0.000505188
2	chr18:44971483:C:G	44971483	NA,G	NA,C	NA,1	NA,-inf	NA,inf	NA,0.981809	0.000504233	0.000504233
2	chr18:44320960:G:A	44320960	A,A	G,G	1,1	-inf,inf	inf,inf	4.17636,0.372295	0.000503666	0.000503668
2	chr18:44081364:C:T	44081364	NA,T	NA,C	NA,1	NA,-inf	NA,inf	NA,0.952497	0.000503653	0.000503653
2	chr18:44040626:G:C	44040626	C,C	G,G	1,1	-inf,inf	inf,inf	2.29901,0.474163	0.000503608	0.000503608
2	chr18:44580102:T:C	44580102	C,C	T,T	1,1	inf,inf	inf,inf	2.16332,0.26322	0.00050346	0.00050346
2	chr18:44582573:G:A	44582573	A,A	G,G	1,1	inf,inf	inf,inf	2.16088,0.269486	0.00050264	0.000502641
2	chr18:44102765:G:A	44102765	A,A	G,G	1,1	inf,-inf	inf,inf	1.34607,1.04261	0.000501854	0.000501854
2	chr18:44302541:A:G	44302541	G,G	A,A	1,1	-inf,inf	inf,inf	3.67074,0.431329	0.00050185	0.00050185
2	chr18:44314069:A:G	44314069	G,G	A,A	1,1	-inf,inf	inf,inf	3.80771,0.304798	0.000501445	0.000501446
2	chr18:44107616:C:T	44107616	T,T	C,C	1,1	inf,inf	inf,inf	1.83486,0.456618	0.000501296	0.000501296
2	chr18:44553281:C:T	44553281	NA,T	NA,C	NA,1	NA,-inf	NA,inf	NA,0.913922	0.000501117	0.000501117
2	chr18:44600815:G:A	44600815	NA,A	NA,G	NA,1	NA,-inf	NA,inf	NA,0.964143	0.000500414	0.000500415
2	chr18:45002960:A:G	45002960	NA,G	NA,A	NA,1	NA,inf	NA,inf	NA,1.02415	0.000499606	0.000499606
2	chr18:44189931:A:C	44189931	C,C	A,A	1,1	inf,-inf	inf,inf	1.99393,0.183161	0.000499432	0.000499432
2	chr18:44067496:C:T	44067496	NA,T	NA,C	NA,1	NA,inf	NA,inf	NA,1.01977	0.00049935	0.00049935
2	chr18:44080873:C:G	44080873	G,G	C,C	1,1	-inf,inf	inf,inf	2.25516,0.491885	0.000498162	0.000498162
2	chr18:44149005:A:G	44149005	G,G	A,A	1,1	inf,-inf	inf,inf	1.17747,0.621382	0.000497432	0.000497432
2	chr18:44102370:T:C	44102370	C,C	T,T	1,1	inf,-inf	inf,inf	1.37884,0.996365	0.00049742	0.00049742
2	chr18:44157167:G:A	44157167	NA,A	NA,G	NA,1	NA,-inf	NA,inf	NA,0.903937	0.000496621	0.000496621
2	chr18:44907905:G:A	44907905	A,NA	G,NA	1,NA	inf,NA	inf,NA	1.57734,NA	0.000496037	0.000496037
2	chr18:44109020:G:A	44109020	A,A	G,G	1,1	-inf,inf	inf,inf	2.40574,0.25513	0.000495274	0.000495274
2	chr18:44082402:G:A	44082402	A,A	G,G	1,1	inf,-inf	inf,inf	1.36352,0.97211	0.000494515	0.000494515
2	chr18:45002319:C:T	45002319	NA,T	NA,C	NA,1	NA,inf	NA,inf	NA,1.01322	0.000490363	0.000490364
2	chr18:44936293:C:T	44936293	T,T	C,C	1,1	-inf,-inf	inf,inf	1.47443,0.832939	0.000488332	0.000488332
2	chr18:44318636:G:T	44318636	T,T	G,G	1,1	-inf,inf	inf,inf	3.76498,0.321214	0.000488296	0.000488297
2	chr18:44083861:A:C	44083861	C,C	A,A	1,1	inf,-inf	inf,inf	1.33379,0.995352	0.000485457	0.000485457
2	chr18:44052541:A:T	44052541	NA,T	NA,A	NA,1	NA,inf	NA,inf	NA,0.999603	0.000483839	0.000483839
2	chr18:44084896:T:C	44084896	NA,C	NA,T	NA,1	NA,inf	NA,inf	NA,0.997788	0.000482454	0.000482454
2	chr18:44937017:T:C	44937017	NA,C	NA,T	NA,1	NA,-inf	NA,inf	NA,0.88655	0.000482217	0.000482217
2	chr18:44365764:C:T	44365764	T,NA	C,NA	1,NA	inf,NA	inf,NA	1.05349,NA	0.000482194	0.000482194
2	chr18:44141879:T:C	44141879	NA,C	NA,T	NA,1	NA,-inf	NA,inf	NA,0.887005	0.000482185	0.000482185
2	chr18:44059974:A:C	44059974	NA,C	NA,A	NA,1	NA,inf	NA,inf	NA,0.966295	0.000482141	0.000482141
2	chr18:44080576:C:T	44080576	NA,T	NA,C	NA,1	NA,-inf	NA,inf	NA,0.925315	0.000479663	0.000479663
2	chr18:44258323:T:C	44258323	NA,C	NA,T	NA,1	NA,-inf	NA,inf	NA,0.839939	0.000478814	0.000478814
2	chr18:44583616:C:A	44583616	A,A	C,C	1,1	inf,inf	inf,inf	2.13934,0.25907	0.000478509	0.000478509
2	chr18:44048969:A:C	44048969	C,C	A,A	1,1	-inf,inf	inf,inf	2.30594,0.418635	0.000478011	0.000478011
2	chr18:44236369:T:C	44236369	NA,C	NA,T	NA,1	NA,inf	NA,inf	NA,0.985674	0.000477627	0.000477627
2	chr18:44898793:C:T	44898793	NA,T	NA,C	NA,1	NA,-inf	NA,inf	NA,0.912667	0.000473914	0.000473914
2	chr18:44245791:A:G	44245791	NA,G	NA,A	NA,1	NA,inf	NA,inf	NA,0.969729	0.000473074	0.000473075
2	chr18:44972255:C:A	44972255	NA,A	NA,C	NA,1	NA,inf	NA,inf	NA,0.993608	0.000472995	0.000472995
2	chr18:44561990:T:C	44561990	C,C	T,T	1,1	-inf,inf	inf,inf	0.277681,0.338267	0.000472759	0.000472759
2	chr18:44553357:C:T	44553357	NA,T	NA,C	NA,1	NA,-inf	NA,inf	NA,0.878928	0.000472646	0.000472646
2	chr18:44575797:T:G	44575797	G,G	T,T	1,1	inf,inf	inf,inf	2.09291,0.321184	0.000472306	0.000472306
2	chr18:44462349:G:A	44462349	NA,A	NA,G	NA,1	NA,inf	NA,inf	NA,0.995226	0.000470423	0.000470423
2	chr18:44883022:T:C	44883022	NA,C	NA,T	NA,1	NA,inf	NA,inf	NA,0.979561	0.000470158	0.000470158
2	chr18:44111833:T:C	44111833	C,C	T,T	1,1	inf,-inf	inf,inf	1.93827,0.290697	0.000470077	0.000470077
2	chr18:44094165:T:A	44094165	A,A	T,T	1,1	inf,-inf	inf,inf	1.36254,0.940432	0.00046888	0.00046888
2	chr18:44313850:T:C	44313850	C,C	T,T	1,1	-inf,inf	inf,inf	3.76334,0.293195	0.000467989	0.00046799
2	chr18:44043718:A:T	44043718	NA,T	NA,A	NA,1	NA,inf	NA,inf	NA,0.976054	0.000466495	0.000466495
2	chr18:44889529:A:G	44889529	NA,G	NA,A	NA,1	NA,inf	NA,inf	NA,0.954476	0.000466177	0.000466177
2	chr18:44256057:A:G	44256057	NA,G	NA,A	NA,1	NA,inf	NA,inf	NA,0.960594	0.000466096	0.000466096
2	chr18:44336078:A:C	44336078	NA,C	NA,A	NA,1	NA,inf	NA,inf	NA,1.00098	0.000465727	0.000465727
2	chr18:44312704:A:G	44312704	G,G	A,A	1,1	-inf,inf	inf,inf	3.71278,0.335119	0.000465586	0.000465586
2	chr18:44097511:G:A	44097511	NA,A	NA,G	NA,1	NA,inf	NA,inf	NA,0.96658	0.000464176	0.000464176
2	chr18:44385052:T:C	44385052	NA,C	NA,T	NA,1	NA,inf	NA,inf	NA,1.01998	0.000463953	0.000463953
2	chr18:44041665:G:C	44041665	C,C	G,G	1,1	-inf,inf	inf,inf	2.25713,0.456383	0.000463594	0.000463594
2	chr18:44154941:T:C	44154941	NA,C	NA,T	NA,1	NA,inf	NA,inf	NA,0.940173	0.000463309	0.000463309
2	chr18:44089449:A:G	44089449	G,G	A,A	1,1	inf,-inf	inf,inf	1.32261,0.978495	0.000463266	0.000463266
2	chr18:44566494:C:T	44566494	T,T	C,C	1,1	inf,inf	inf,inf	2.08451,0.278703	0.000463175	0.000463175
2	chr18:44628425:C:G	44628425	G,G	C,C	1,1	inf,inf	inf,inf	2.13728,0.216131	0.000463042	0.000463042
2	chr18:44089053:A:G	44089053	G,G	A,A	1,1	inf,-inf	inf,inf	1.34735,0.948711	0.000462619	0.000462619
2	chr18:44293879:A:G	44293879	G,G	A,A	1,1	-inf,inf	inf,inf	3.66385,0.367973	0.000461716	0.000461716
2	chr18:44051091:A:G	44051091	G,G	A,A	1,1	-inf,inf	inf,inf	2.23461,0.462474	0.000460857	0.000460857
2	chr18:44322532:C:T	44322532	T,T	C,C	1,1	-inf,inf	inf,inf	4.24258,0.205982	0.000460801	0.000460803
2	chr18:44671961:GC:G	44671961	NA,G	NA,GC	NA,1	NA,inf	NA,inf	NA,0.976591	0.00046067	0.00046067
2	chr18:44095672:G:A	44095672	A,A	G,G	1,1	inf,-inf	inf,inf	1.34943,0.942539	0.000460297	0.000460297
2	chr18:44303580:G:A	44303580	A,A	G,G	1,1	-inf,inf	inf,inf	3.63536,0.405858	0.00045998	0.000459981
2	chr18:44126202:C:T	44126202	NA,T	NA,C	NA,1	NA,inf	NA,inf	NA,0.974826	0.00045925	0.00045925
2	chr18:44081627:A:G	44081627	G,G	A,A	1,1	-inf,inf	inf,inf	2.1268,0.595825	0.000458356	0.000458356
2	chr18:44083964:C:T	44083964	T,T	C,C	1,1	-inf,inf	inf,inf	2.0898,0.635401	0.000457425	0.000457425
2	chr18:44092494:G:A	44092494	A,A	G,G	1,1	inf,-inf	inf,inf	1.35532,0.931717	0.00045709	0.00045709
2	chr18:44844672:A:G	44844672	NA,G	NA,A	NA,1	NA,inf	NA,inf	NA,0.956926	0.00044917	0.00044917
2	chr18:44475112:A:G	44475112	NA,G	NA,A	NA,1	NA,-inf	NA,inf	NA,0.830031	0.000448916	0.000448916
2	chr18:44095574:T:C	44095574	C,C	T,T	1,1	inf,-inf	inf,inf	1.3356,0.943198	0.000448872	0.000448872
2	chr18:44107640:T:C	44107640	C,C	T,T	1,1	-inf,inf	inf,inf	2.19524,0.481766	0.000448779	0.000448779
2	chr18:44514692:T:C	44514692	NA,C	NA,T	NA,1	NA,-inf	NA,inf	NA,0.827758	0.000447096	0.000447096
2	chr18:44083457:T:A	44083457	NA,A	NA,T	NA,1	NA,inf	NA,inf	NA,0.941503	0.000446852	0.000446852
2	chr18:44292380:G:A	44292380	NA,A	NA,G	NA,1	NA,-inf	NA,inf	NA,0.829515	0.000446332	0.000446332
2	chr18:44261935:C:CT	44261935	NA,CT	NA,C	NA,1	NA,inf	NA,inf	NA,0.809208	0.000445092	0.000445092
2	chr18:44084287:A:G	44084287	NA,G	NA,A	NA,1	NA,inf	NA,inf	NA,0.938046	0.000444101	0.000444101
2	chr18:44313643:G:A	44313643	A,A	G,G	1,1	-inf,inf	inf,inf	3.69827,0.31622	0.000444078	0.000444078
2	chr18:44309248:G:A	44309248	A,A	G,G	1,1	-inf,inf	inf,inf	3.69594,0.313159	0.000442858	0.000442858
2	chr18:44025090:C:A	44025090	NA,A	NA,C	NA,1	NA,inf	NA,inf	NA,0.959837	0.000441111	0.000441111
2	chr18:44863218:C:T	44863218	NA,T	NA,C	NA,1	NA,-inf	NA,inf	NA,0.867713	0.00044093	0.00044093
2	chr18:44581678:G:T	44581678	T,T	G,G	1,1	-inf,-inf	inf,inf	2.52674,0.283497	0.00044029	0.00044029
2	chr18:44308913:T:C	44308913	C,C	T,T	1,1	-inf,inf	inf,inf	3.66296,0.335729	0.000439911	0.000439912
2	chr18:44934550:G:A	44934550	A,NA	G,NA	1,NA	inf,NA	inf,NA	1.52252,NA	0.000439602	0.000439602
2	chr18:44280147:G:A	44280147	A,A	G,G	1,1	-inf,-inf	inf,inf	3.67774,0.0297687	0.000439159	0.000439159
2	chr18:44050943:G:A	44050943	A,A	G,G	1,1	-inf,inf	inf,inf	2.15079,0.521686	0.000438361	0.000438361
2	chr18:44306857:G:A	44306857	A,A	G,G	1,1	-inf,inf	inf,inf	3.68409,0.310969	0.000436339	0.000436339
2	chr18:44107195:C:T	44107195	T,T	C,C	1,1	inf,-inf	inf,inf	1.3592,0.938279	0.000435507	0.000435508
2	chr18:44466769:A:G	44466769	NA,G	NA,A	NA,1	NA,inf	NA,inf	NA,0.945739	0.000435502	0.000435502
2	chr18:44106209:G:A	44106209	A,A	G,G	1,1	-inf,inf	inf,inf	2.17182,0.482732	0.000435183	0.000435183
2	chr18:44650207:C:A	44650207	A,A	C,C	1,1	inf,inf	inf,inf	2.02758,0.482668	0.000434055	0.000434055
2	chr18:44928700:A:G	44928700	G,NA	A,NA	1,NA	inf,NA	inf,NA	1.50243,NA	0.000434043	0.000434043
2	chr18:44898014:T:C	44898014	NA,C	NA,T	NA,1	NA,-inf	NA,inf	NA,0.936755	0.000433376	0.000433376
2	chr18:44111768:A:G	44111768	G,G	A,A	1,1	inf,-inf	inf,inf	1.92467,0.230381	0.000432609	0.000432609
2	chr18:44081899:TAA:T	44081899	T,T	TAA,TAA	1,1	-inf,inf	inf,inf	2.09812,0.589112	0.00043215	0.00043215
2	chr18:44243174:T:C	44243174	C,C	T,T	1,1	inf,inf	inf,inf	1.39547,1.39573	0.000432121	0.000432121
2	chr18:44511794:A:G	44511794	NA,G	NA,A	NA,1	NA,-inf	NA,inf	NA,0.855385	0.00043196	0.00043196
2	chr18:44018662:C:T	44018662	NA,T	NA,C	NA,1	NA,inf	NA,inf	NA,0.942883	0.000431483	0.000431483
2	chr18:44105343:A:C	44105343	NA,C	NA,A	NA,1	NA,inf	NA,inf	NA,0.949366	0.00043144	0.00043144
2	chr18:44617568:AAAC:A	44617568	A,A	AAAC,AAAC	1,1	inf,inf	inf,inf	2.00028,0.347523	0.000430748	0.000430748
2	chr18:44827501:A:G	44827501	G,NA	A,NA	1,NA	inf,NA	inf,NA	1.50119,NA	0.000430372	0.000430372
2	chr18:44114161:C:G	44114161	G,G	C,C	1,1	inf,-inf	inf,inf	1.91428,0.244327	0.000429878	0.000429878
2	chr18:44095214:G:T	44095214	T,T	G,G	1,1	inf,-inf	inf,inf	1.34118,0.909956	0.000429436	0.000429436
2	chr18:44703061:C:T	44703061	NA,T	NA,C	NA,1	NA,-inf	NA,inf	NA,0.834498	0.000428307	0.000428307
2	chr18:44238477:A:C	44238477	NA,C	NA,A	NA,1	NA,inf	NA,inf	NA,0.911001	0.000426977	0.000426977
2	chr18:44575002:G:A	44575002	A,A	G,G	1,1	inf,inf	inf,inf	2.03531,0.323691	0.000426929	0.000426929
2	chr18:44208358:T:G	44208358	NA,G	NA,T	NA,1	NA,inf	NA,inf	NA,0.936997	0.0004257	0.0004257
2	chr18:44108583:C:T	44108583	T,T	C,C	1,1	-inf,inf	inf,inf	2.14408,0.502267	0.000425421	0.000425421
2	chr18:44082060:G:A	44082060	A,A	G,G	1,1	-inf,inf	inf,inf	2.09499,0.581536	0.000425421	0.000425421
2	chr18:44094815:A:G	44094815	G,G	A,A	1,1	inf,-inf	inf,inf	1.32191,0.92494	0.000424963	0.000424963
2	chr18:44972250:C:G	44972250	NA,G	NA,C	NA,1	NA,inf	NA,inf	NA,0.920598	0.000422501	0.000422501
2	chr18:44412662:C:T	44412662	NA,T	NA,C	NA,1	NA,inf	NA,inf	NA,0.922363	0.000421351	0.000421351
2	chr18:44301198:G:C	44301198	C,C	G,G	1,1	-inf,inf	inf,inf	3.50691,0.454281	0.000420698	0.000420699
2	chr18:44929594:A:G	44929594	NA,G	NA,A	NA,1	NA,-inf	NA,inf	NA,0.921509	0.000418959	0.000418959
2	chr18:44170597:G:A	44170597	NA,A	NA,G	NA,1	NA,inf	NA,inf	NA,0.923248	0.00041803	0.00041803
2	chr18:44802565:G:C	44802565	NA,C	NA,G	NA,1	NA,inf	NA,inf	NA,0.835368	0.000417942	0.000417942
2	chr18:44115130:A:T	44115130	NA,T	NA,A	NA,1	NA,inf	NA,inf	NA,0.901626	0.000417228	0.000417228
2	chr18:44499412:C:A	44499412	NA,A	NA,C	NA,1	NA,-inf	NA,inf	NA,0.785279	0.000417193	0.000417193
2	chr18:44106756:G:A	44106756	A,A	G,G	1,1	-inf,inf	inf,inf	2.1729,0.452985	0.000417057	0.000417057
2	chr18:44158588:A:G	44158588	NA,G	NA,A	NA,1	NA,inf	NA,inf	NA,0.922465	0.000415962	0.000415962
2	chr18:44130871:G:T	44130871	NA,T	NA,G	NA,1	NA,inf	NA,inf	NA,0.899296	0.000415871	0.000415871
2	chr18:44493119:T:G	44493119	NA,G	NA,T	NA,1	NA,-inf	NA,inf	NA,0.782604	0.000415772	0.000415772
2	chr18:44298426:TAAC:T	44298426	NA,T	NA,TAAC	NA,1	NA,-inf	NA,inf	NA,0.785344	0.000415283	0.000415283
2	chr18:44675044:G:A	44675044	NA,A	NA,G	NA,1	NA,-inf	NA,inf	NA,0.889974	0.000414694	0.000414694
2	chr18:44317050:C:T	44317050	T,T	C,C	1,1	-inf,inf	inf,inf	3.74591,0.238136	0.000414335	0.000414336
2	chr18:44076358:C:T	44076358	NA,T	NA,C	NA,1	NA,inf	NA,inf	NA,0.897185	0.000413824	0.000413824
2	chr18:44024670:C:T	44024670	NA,T	NA,C	NA,1	NA,inf	NA,inf	NA,0.894316	0.000413787	0.000413787
2	chr18:44017915:A:C	44017915	NA,C	NA,A	NA,1	NA,inf	NA,inf	NA,0.915096	0.000413301	0.000413301
2	chr18:44038541:AAGCTGAGCTGATGGGAACAAG:A	44038541	NA,A	NA,AAGCTGAGCTGATGGGAACAAG	NA,1	NA,-inf	NA,inf	NA,0.830586	0.000412759	0.000412759
2	chr18:44352739:A:G	44352739	G,NA	A,NA	1,NA	-inf,NA	inf,NA	1.02044,NA	0.000412029	0.000412029
2	chr18:44265742:A:T	44265742	T,NA	A,NA	1,NA	-inf,NA	inf,NA	1.04774,NA	0.000411709	0.000411709
2	chr18:44180856:G:A	44180856	NA,A	NA,G	NA,1	NA,-inf	NA,inf	NA,0.816614	0.000411705	0.000411705
2	chr18:44300581:C:T	44300581	NA,T	NA,C	NA,1	NA,-inf	NA,inf	NA,0.77926	0.000411426	0.000411426
2	chr18:44496306:G:A	44496306	NA,A	NA,G	NA,1	NA,-inf	NA,inf	NA,0.775829	0.000411087	0.000411087
2	chr18:44854061:G:A	44854061	NA,A	NA,G	NA,1	NA,inf	NA,inf	NA,0.872066	0.000407583	0.000407583
2	chr18:44232964:A:G	44232964	NA,G	NA,A	NA,1	NA,-inf	NA,inf	NA,0.797992	0.000407386	0.000407386
2	chr18:44380636:G:A	44380636	NA,A	NA,G	NA,1	NA,-inf	NA,inf	NA,0.769556	0.000407238	0.000407238
2	chr18:44380654:A:G	44380654	NA,G	NA,A	NA,1	NA,-inf	NA,inf	NA,0.767893	0.000406123	0.000406123
2	chr18:44052985:A:C	44052985	C,C	A,A	1,1	-inf,inf	inf,inf	2.19908,0.410772	0.00040506	0.00040506
2	chr18:44954178:A:G	44954178	NA,G	NA,A	NA,1	NA,-inf	NA,inf	NA,0.846198	0.000404439	0.000404439
2	chr18:44108025:A:T	44108025	T,T	A,A	1,1	-inf,inf	inf,inf	2.11344,0.500485	0.000403408	0.000403408
2	chr18:44191166:C:T	44191166	NA,T	NA,C	NA,1	NA,inf	NA,inf	NA,0.880786	0.000403132	0.000403132
2	chr18:44887844:T:G	44887844	NA,G	NA,T	NA,1	NA,inf	NA,inf	NA,0.866429	0.000402373	0.000402373
2	chr18:44041549:G:A	44041549	NA,A	NA,G	NA,1	NA,inf	NA,inf	NA,0.909588	0.00040185	0.00040185
2	chr18:44548753:A:G	44548753	NA,G	NA,A	NA,1	NA,-inf	NA,inf	NA,0.792298	0.000400181	0.000400181
2	chr18:44306722:G:A	44306722	A,A	G,G	1,1	-inf,inf	inf,inf	3.59509,0.334434	0.000400101	0.000400101
2	chr18:44318464:A:G	44318464	G,G	A,A	1,1	-inf,inf	inf,inf	3.73527,0.226196	0.000399758	0.000399759
2	chr18:44875950:A:G	44875950	NA,G	NA,A	NA,1	NA,inf	NA,inf	NA,0.737484	0.000398408	0.000398408
2	chr18:44330924:T:C	44330924	NA,C	NA,T	NA,1	NA,inf	NA,inf	NA,0.892136	0.000396184	0.000396184
2	chr18:44541818:G:C	44541818	NA,C	NA,G	NA,1	NA,-inf	NA,inf	NA,0.772061	0.000395962	0.000395963
2	chr18:44133103:T:C	44133103	NA,C	NA,T	NA,1	NA,inf	NA,inf	NA,0.866743	0.000395543	0.000395543
2	chr18:44333609:A:C	44333609	NA,C	NA,A	NA,1	NA,inf	NA,inf	NA,0.890999	0.000395509	0.000395509
2	chr18:44323468:C:T	44323468	T,T	C,C	1,1	-inf,inf	inf,inf	3.85081,0.582843	0.000395354	0.000395355
2	chr18:44024177:C:T	44024177	NA,T	NA,C	NA,1	NA,inf	NA,inf	NA,0.850494	0.000395289	0.000395289
2	chr18:44301537:C:T	44301537	T,T	C,C	1,1	-inf,inf	inf,inf	3.62077,0.297051	0.000394848	0.000394848
2	chr18:44827840:T:C	44827840	NA,C	NA,T	NA,1	NA,inf	NA,inf	NA,0.794183	0.000393641	0.000393641
2	chr18:44023385:A:G	44023385	G,G	A,A	1,1	-inf,-inf	inf,inf	2.01098,0.0252498	0.000393487	0.000393487
2	chr18:44587771:G:A	44587771	A,A	G,G	1,1	inf,-inf	inf,inf	2.12609,0.00466978	0.000393221	0.000393221
2	chr18:44588235:G:A	44588235	A,A	G,G	1,1	inf,-inf	inf,inf	2.12581,0.010067	0.000393144	0.000393144
2	chr18:44932856:T:C	44932856	NA,C	NA,T	NA,1	NA,inf	NA,inf	NA,0.723114	0.000392728	0.000392728
2	chr18:44201807:C:T	44201807	T,T	C,C	1,1	inf,inf	inf,inf	1.82967,0.173215	0.00039259	0.00039259
2	chr18:44337707:A:T	44337707	NA,T	NA,A	NA,1	NA,inf	NA,inf	NA,0.910889	0.000392574	0.000392574
2	chr18:44586099:T:C	44586099	C,C	T,T	1,1	inf,inf	inf,inf	2.12305,0.00708001	0.000391819	0.000391819
2	chr18:44462989:A:C	44462989	C,NA	A,NA	1,NA	-inf,NA	inf,NA	0.968954,NA	0.00039178	0.00039178
2	chr18:44275943:AC:A	44275943	NA,A	NA,AC	NA,1	NA,inf	NA,inf	NA,0.903442	0.000390861	0.000390861
2	chr18:44548394:T:C	44548394	NA,C	NA,T	NA,1	NA,-inf	NA,inf	NA,0.763769	0.000389916	0.000389916
2	chr18:44029612:T:C	44029612	NA,C	NA,T	NA,1	NA,-inf	NA,inf	NA,0.756007	0.000389738	0.000389738
2	chr18:44027995:G:A	44027995	A,A	G,G	1,1	-inf,inf	inf,inf	2.01943,1.18194	0.000389346	0.000389347
2	chr18:44134494:G:T	44134494	NA,T	NA,G	NA,1	NA,inf	NA,inf	NA,0.853963	0.000389133	0.000389133
2	chr18:44281207:C:G	44281207	NA,G	NA,C	NA,1	NA,inf	NA,inf	NA,0.737784	0.000389068	0.000389068
2	chr18:44893072:T:C	44893072	NA,C	NA,T	NA,1	NA,inf	NA,inf	NA,0.860346	0.000389059	0.000389059
2	chr18:44089406:A:G	44089406	G,G	A,A	1,1	-inf,inf	inf,inf	2.05672,0.568589	0.000388243	0.000388243
2	chr18:44987744:A:C	44987744	NA,C	NA,A	NA,1	NA,inf	NA,inf	NA,0.806945	0.000388231	0.000388231
2	chr18:44043905:C:T	44043905	NA,T	NA,C	NA,1	NA,inf	NA,inf	NA,0.837958	0.000388056	0.000388056
2	chr18:44144425:A:G	44144425	NA,G	NA,A	NA,1	NA,inf	NA,inf	NA,0.848999	0.000387621	0.000387621
2	chr18:44102821:G:A	44102821	NA,A	NA,G	NA,1	NA,inf	NA,inf	NA,0.882395	0.000386976	0.000386976
2	chr18:44808030:A:G	44808030	NA,G	NA,A	NA,1	NA,-inf	NA,inf	NA,0.784781	0.000386558	0.000386558
2	chr18:44955129:G:A	44955129	NA,A	NA,G	NA,1	NA,-inf	NA,inf	NA,0.817783	0.000386545	0.000386545
2	chr18:44825030:T:G	44825030	NA,G	NA,T	NA,1	NA,inf	NA,inf	NA,0.779458	0.000385003	0.000385003
2	chr18:44590262:G:A	44590262	A,A	G,G	1,1	inf,inf	inf,inf	2.03388,0.23422	0.000384892	0.000384892
2	chr18:44804632:T:G	44804632	NA,G	NA,T	NA,1	NA,-inf	NA,inf	NA,0.78129	0.000384247	0.000384247
2	chr18:44300632:T:C	44300632	C,C	T,T	1,1	-inf,inf	inf,inf	3.44374,0.446082	0.000384214	0.000384214
2	chr18:44808322:C:T	44808322	NA,T	NA,C	NA,1	NA,inf	NA,inf	NA,0.818947	0.000383665	0.000383665
2	chr18:44670454:C:T	44670454	NA,T	NA,C	NA,1	NA,-inf	NA,inf	NA,0.839323	0.000383342	0.000383342
2	chr18:44301466:C:G	44301466	NA,G	NA,C	NA,1	NA,-inf	NA,inf	NA,0.734598	0.000381916	0.000381916
2	chr18:44587930:T:TTA	44587930	TTA,TTA	T,T	1,1	inf,inf	inf,inf	2.10759,0.0160579	0.000381457	0.000381457
2	chr18:44145126:G:A	44145126	NA,A	NA,G	NA,1	NA,inf	NA,inf	NA,0.848763	0.000381122	0.000381122
2	chr18:45002086:GA:G	45002086	NA,G	NA,GA	NA,1	NA,inf	NA,inf	NA,0.784819	0.000381089	0.000381089
2	chr18:44061311:C:A	44061311	A,A	C,C	1,1	-inf,inf	inf,inf	2.22747,0.277908	0.00038052	0.00038052
2	chr18:44970900:G:A	44970900	NA,A	NA,G	NA,1	NA,inf	NA,inf	NA,0.852013	0.000380461	0.000380461
2	chr18:44120730:G:A	44120730	A,NA	G,NA	1,NA	inf,NA	inf,NA	1.4553,NA	0.000380408	0.000380408
2	chr18:44764620:C:T	44764620	T,NA	C,NA	1,NA	inf,NA	inf,NA	1.39168,NA	0.000380314	0.000380314
2	chr18:44894616:T:C	44894616	NA,C	NA,T	NA,1	NA,inf	NA,inf	NA,0.844294	0.000379846	0.000379846
2	chr18:44285429:A:G	44285429	NA,G	NA,A	NA,1	NA,-inf	NA,inf	NA,0.730588	0.000379579	0.000379579
2	chr18:44753443:G:A	44753443	NA,A	NA,G	NA,1	NA,inf	NA,inf	NA,0.766288	0.000378798	0.000378798
2	chr18:44228663:T:C	44228663	C,C	T,T	1,1	-inf,-inf	inf,inf	2.97716,0.0861181	0.000377513	0.000377513
2	chr18:44990679:TG:T	44990679	NA,T	NA,TG	NA,1	NA,inf	NA,inf	NA,0.788734	0.000377446	0.000377446
2	chr18:44527268:C:T	44527268	NA,T	NA,C	NA,1	NA,-inf	NA,inf	NA,0.722624	0.00037684	0.00037684
2	chr18:44098989:G:A	44098989	NA,A	NA,G	NA,1	NA,inf	NA,inf	NA,0.824318	0.000376761	0.000376761
2	chr18:44928044:TACATTAGGTATATCTC:T	44928044	NA,T	NA,TACATTAGGTATATCTC	NA,1	NA,-inf	NA,inf	NA,0.85109	0.000376297	0.000376297
2	chr18:44028539:C:G	44028539	NA,G	NA,C	NA,1	NA,-inf	NA,inf	NA,0.769392	0.000375067	0.000375067
2	chr18:44021096:A:T	44021096	NA,T	NA,A	NA,1	NA,inf	NA,inf	NA,0.848689	0.000374347	0.000374347
2	chr18:44031495:A:C	44031495	NA,C	NA,A	NA,1	NA,inf	NA,inf	NA,0.847784	0.000373909	0.000373909
2	chr18:44339518:C:T	44339518	NA,T	NA,C	NA,1	NA,-inf	NA,inf	NA,0.741122	0.000372237	0.000372237
2	chr18:44949630:T:G	44949630	NA,G	NA,T	NA,1	NA,-inf	NA,inf	NA,0.794119	0.000372096	0.000372096
2	chr18:44900352:T:A	44900352	NA,A	NA,T	NA,1	NA,inf	NA,inf	NA,0.813005	0.000371621	0.000371621
2	chr18:44818787:CCAT:C	44818787	NA,C	NA,CCAT	NA,1	NA,inf	NA,inf	NA,0.808052	0.000370959	0.000370959
2	chr18:44986578:A:G	44986578	NA,G	NA,A	NA,1	NA,inf	NA,inf	NA,0.832188	0.000369708	0.000369708
2	chr18:44171827:G:T	44171827	NA,T	NA,G	NA,1	NA,inf	NA,inf	NA,0.817727	0.000369168	0.000369169
2	chr18:44868067:A:T	44868067	NA,T	NA,A	NA,1	NA,inf	NA,inf	NA,0.822696	0.000368062	0.000368062
2	chr18:44232924:A:G	44232924	NA,G	NA,A	NA,1	NA,-inf	NA,inf	NA,0.683659	0.000368044	0.000368044
2	chr18:44301377:G:T	44301377	T,T	G,G	1,1	-inf,inf	inf,inf	3.56582,0.298764	0.000367777	0.000367778
2	chr18:44115257:G:C	44115257	NA,C	NA,G	NA,1	NA,-inf	NA,inf	NA,0.760455	0.000367368	0.000367369
2	chr18:44377102:G:A	44377102	NA,A	NA,G	NA,1	NA,-inf	NA,inf	NA,0.704862	0.000366593	0.000366593
2	chr18:44079582:T:C	44079582	C,C	T,T	1,1	-inf,inf	inf,inf	2.00011,0.592447	0.000365961	0.000365961
2	chr18:44932984:C:T	44932984	NA,T	NA,C	NA,1	NA,-inf	NA,inf	NA,0.831725	0.000365312	0.000365312
2	chr18:44247926:G:A	44247926	NA,A	NA,G	NA,1	NA,-inf	NA,inf	NA,0.709094	0.000365024	0.000365024
2	chr18:44808457:G:A	44808457	NA,A	NA,G	NA,1	NA,inf	NA,inf	NA,0.786802	0.000364838	0.000364838
2	chr18:44305884:C:A	44305884	A,A	C,C	1,1	-inf,inf	inf,inf	3.54536,0.312818	0.000364577	0.000364578
2	chr18:44824587:A:G	44824587	NA,G	NA,A	NA,1	NA,-inf	NA,inf	NA,0.721841	0.000364152	0.000364152
2	chr18:44335027:T:C	44335027	NA,C	NA,T	NA,1	NA,inf	NA,inf	NA,0.860333	0.00036413	0.00036413
2	chr18:44764721:C:T	44764721	T,NA	C,NA	1,NA	inf,NA	inf,NA	1.36584,NA	0.000364051	0.000364051
2	chr18:44851279:G:A	44851279	A,A	G,G	1,1	inf,inf	inf,inf	1.17055,0.0998179	0.000363386	0.000363386
2	chr18:44122977:T:A	44122977	NA,A	NA,T	NA,1	NA,inf	NA,inf	NA,0.810425	0.000362811	0.000362811
2	chr18:44713011:G:T	44713011	T,T	G,G	1,1	inf,inf	inf,inf	1.5337,0.123367	0.000362699	0.000362699
2	chr18:44123710:G:A	44123710	NA,A	NA,G	NA,1	NA,inf	NA,inf	NA,0.810013	0.000362591	0.000362592
2	chr18:44123652:C:T	44123652	NA,T	NA,C	NA,1	NA,inf	NA,inf	NA,0.809978	0.00036257	0.00036257
2	chr18:44736170:A:C	44736170	NA,C	NA,A	NA,1	NA,-inf	NA,inf	NA,0.731544	0.000362233	0.000362233
2	chr18:44991167:C:G	44991167	NA,G	NA,C	NA,1	NA,inf	NA,inf	NA,0.752757	0.000362187	0.000362187
2	chr18:44128861:T:C	44128861	NA,C	NA,T	NA,1	NA,inf	NA,inf	NA,0.808395	0.000362074	0.000362074
2	chr18:44236511:CA:C	44236511	NA,C	NA,CA	NA,1	NA,-inf	NA,inf	NA,0.723846	0.000361404	0.000361404
2	chr18:44043358:T:C	44043358	C,C	T,T	1,1	-inf,inf	inf,inf	2.1411,0.419906	0.000361397	0.000361397
2	chr18:44235816:T:C	44235816	NA,C	NA,T	NA,1	NA,-inf	NA,inf	NA,0.723599	0.000361228	0.000361229
2	chr18:44818633:G:T	44818633	NA,T	NA,G	NA,1	NA,-inf	NA,inf	NA,0.713187	0.000360821	0.000360821
2	chr18:44130643:A:G	44130643	NA,G	NA,A	NA,1	NA,inf	NA,inf	NA,0.805881	0.000360703	0.000360703
2	chr18:44318009:T:C	44318009	C,C	T,T	1,1	-inf,inf	inf,inf	3.65258,0.221293	0.000360673	0.000360674
2	chr18:44127690:C:T	44127690	NA,T	NA,C	NA,1	NA,inf	NA,inf	NA,0.843674	0.000360548	0.000360548
2	chr18:44970245:A:G	44970245	NA,G	NA,A	NA,1	NA,inf	NA,inf	NA,0.810037	0.000358338	0.000358338
2	chr18:44052218:G:A	44052218	A,A	G,G	1,1	inf,-inf	inf,inf	1.31584,0.814448	0.000358272	0.000358272
2	chr18:44977487:A:G	44977487	NA,G	NA,A	NA,1	NA,inf	NA,inf	NA,0.753209	0.000357822	0.000357822
2	chr18:44272471:C:T	44272471	T,T	C,C	1,1	-inf,inf	inf,inf	3.51218,0.0316378	0.000357508	0.000357509
2	chr18:44043696:CA:C	44043696	NA,C	NA,CA	NA,1	NA,inf	NA,inf	NA,0.796216	0.000357038	0.000357038
2	chr18:44304818:T:C	44304818	C,C	T,T	1,1	-inf,inf	inf,inf	3.47235,0.360635	0.000356364	0.000356365
2	chr18:44098595:C:T	44098595	NA,T	NA,C	NA,1	NA,inf	NA,inf	NA,0.781363	0.000356097	0.000356097
2	chr18:44884893:A:G	44884893	NA,G	NA,A	NA,1	NA,inf	NA,inf	NA,0.677298	0.000355761	0.000355761
2	chr18:44815668:G:A	44815668	NA,A	NA,G	NA,1	NA,-inf	NA,inf	NA,0.727818	0.00035542	0.00035542
2	chr18:44066124:C:A	44066124	NA,A	NA,C	NA,1	NA,inf	NA,inf	NA,0.77999	0.000355354	0.000355354
2	chr18:44167757:A:G	44167757	G,G	A,A	1,1	inf,-inf	inf,inf	1.2085,0.364416	0.000355258	0.000355258
2	chr18:44869018:A:AAG	44869018	NA,AAG	NA,A	NA,1	NA,inf	NA,inf	NA,0.785145	0.000355048	0.000355048
2	chr18:44046880:C:T	44046880	T,T	C,C	1,1	inf,-inf	inf,inf	1.34778,0.774785	0.000354229	0.000354229
2	chr18:44636741:C:G	44636741	G,G	C,C	1,1	inf,inf	inf,inf	1.95919,0.19334	0.00035392	0.00035392
2	chr18:44608975:T:A	44608975	A,A	T,T	1,1	inf,inf	inf,inf	1.98979,0.218572	0.000353357	0.000353357
2	chr18:44598249:T:C	44598249	NA,C	NA,T	NA,1	NA,-inf	NA,inf	NA,0.750503	0.000352718	0.000352718
2	chr18:44578475:G:A	44578475	NA,A	NA,G	NA,1	NA,-inf	NA,inf	NA,0.703795	0.000352679	0.000352679
2	chr18:44027132:C:T	44027132	NA,T	NA,C	NA,1	NA,-inf	NA,inf	NA,0.727855	0.000351751	0.000351751
2	chr18:44247175:T:C	44247175	NA,C	NA,T	NA,1	NA,-inf	NA,inf	NA,0.697659	0.000351742	0.000351742
2	chr18:44244257:C:A	44244257	NA,A	NA,C	NA,1	NA,inf	NA,inf	NA,0.826904	0.000351476	0.000351476
2	chr18:44999294:C:T	44999294	NA,T	NA,C	NA,1	NA,inf	NA,inf	NA,0.73417	0.000351401	0.000351401
2	chr18:45000240:A:AG	45000240	NA,AG	NA,A	NA,1	NA,inf	NA,inf	NA,0.733975	0.000351268	0.000351268
2	chr18:44929481:G:C	44929481	NA,C	NA,G	NA,1	NA,inf	NA,inf	NA,0.666715	0.000351066	0.000351066
2	chr18:44583730:G:A	44583730	NA,A	NA,G	NA,1	NA,-inf	NA,inf	NA,0.697927	0.000350972	0.000350972
2	chr18:44942356:C:T	44942356	NA,T	NA,C	NA,1	NA,inf	NA,inf	NA,0.669879	0.000350885	0.000350885
2	chr18:44829365:C:T	44829365	NA,T	NA,C	NA,1	NA,inf	NA,inf	NA,0.757885	0.000350007	0.000350007
2	chr18:44491872:C:T	44491872	NA,T	NA,C	NA,1	NA,-inf	NA,inf	NA,0.683363	0.000349204	0.000349204
2	chr18:44020337:AG:A	44020337	NA,A	NA,AG	NA,1	NA,inf	NA,inf	NA,0.769129	0.000348986	0.000348986
2	chr18:44733087:T:C	44733087	NA,C	NA,T	NA,1	NA,inf	NA,inf	NA,0.804939	0.000348819	0.000348819
2	chr18:44034846:T:C	44034846	NA,C	NA,T	NA,1	NA,inf	NA,inf	NA,0.768787	0.000348804	0.000348804
2	chr18:44064941:C:T	44064941	NA,T	NA,C	NA,1	NA,inf	NA,inf	NA,0.76726	0.000348602	0.000348602
2	chr18:44017423:T:C	44017423	NA,C	NA,T	NA,1	NA,inf	NA,inf	NA,0.76718	0.00034796	0.00034796
2	chr18:44331467:G:A	44331467	NA,A	NA,G	NA,1	NA,inf	NA,inf	NA,0.799694	0.000347948	0.000347948
2	chr18:44971345:T:C	44971345	NA,C	NA,T	NA,1	NA,inf	NA,inf	NA,0.789958	0.000347786	0.000347786
2	chr18:44313282:T:C	44313282	C,C	T,T	1,1	-inf,inf	inf,inf	3.6479,0.200572	0.000347236	0.000347237
2	chr18:44238684:T:C	44238684	NA,C	NA,T	NA,1	NA,-inf	NA,inf	NA,0.695975	0.00034693	0.00034693
2	chr18:44903922:A:G	44903922	NA,G	NA,A	NA,1	NA,inf	NA,inf	NA,0.763582	0.000346647	0.000346647
2	chr18:44986965:A:G	44986965	NA,G	NA,A	NA,1	NA,-inf	NA,inf	NA,0.704902	0.000346367	0.000346367
2	chr18:44231139:CTG:C	44231139	NA,C	NA,CTG	NA,1	NA,-inf	NA,inf	NA,0.645283	0.000345619	0.000345619
2	chr18:44087050:A:G	44087050	NA,G	NA,A	NA,1	NA,-inf	NA,inf	NA,0.710091	0.000345494	0.000345494
2	chr18:44289526:T:G	44289526	G,G	T,T	1,1	-inf,inf	inf,inf	3.1785,0.361006	0.00034342	0.00034342
2	chr18:44176869:G:T	44176869	NA,T	NA,G	NA,1	NA,inf	NA,inf	NA,0.772569	0.00034259	0.00034259
2	chr18:44936830:C:T	44936830	NA,T	NA,C	NA,1	NA,-inf	NA,inf	NA,0.7797	0.000342349	0.000342349
2	chr18:44791105:A:G	44791105	G,G	A,A	1,1	-inf,inf	inf,inf	1.21403,0.0573993	0.000342221	0.000342221
2	chr18:44004918:G:C	44004918	NA,C	NA,G	NA,1	NA,inf	NA,inf	NA,0.792621	0.000341889	0.000341889
2	chr18:44393091:T:C	44393091	NA,C	NA,T	NA,1	NA,inf	NA,inf	NA,0.797491	0.000341781	0.000341781
2	chr18:44004939:T:C	44004939	NA,C	NA,T	NA,1	NA,inf	NA,inf	NA,0.790933	0.000341049	0.000341049
2	chr18:44082658:T:G	44082658	G,NA	T,NA	1,NA	inf,NA	inf,NA	1.37718,NA	0.000340956	0.000340956
2	chr18:44162991:G:A	44162991	NA,A	NA,G	NA,1	NA,inf	NA,inf	NA,0.769459	0.000340637	0.000340637
2	chr18:44295094:T:A	44295094	A,A	T,T	1,1	-inf,inf	inf,inf	3.67781,0.125286	0.000340416	0.000340417
2	chr18:44869308:A:C	44869308	NA,C	NA,A	NA,1	NA,inf	NA,inf	NA,0.751878	0.000340374	0.000340374
2	chr18:44071482:T:C	44071482	C,C	T,T	1,1	-inf,inf	inf,inf	1.99246,0.475369	0.000339555	0.000339555
2	chr18:44157838:T:C	44157838	NA,C	NA,T	NA,1	NA,inf	NA,inf	NA,0.76639	0.000339449	0.000339449
2	chr18:44232469:G:A	44232469	NA,A	NA,G	NA,1	NA,-inf	NA,inf	NA,0.681407	0.000339064	0.000339064
2	chr18:44251464:T:G	44251464	NA,G	NA,T	NA,1	NA,-inf	NA,inf	NA,0.677696	0.000338969	0.000338969
2	chr18:44920674:T:A	44920674	NA,A	NA,T	NA,1	NA,-inf	NA,inf	NA,0.783994	0.000338852	0.000338852
2	chr18:44950510:C:T	44950510	NA,T	NA,C	NA,1	NA,inf	NA,inf	NA,0.772673	0.000338713	0.000338713
2	chr18:44917968:G:A	44917968	NA,A	NA,G	NA,1	NA,-inf	NA,inf	NA,0.695855	0.000338694	0.000338694
2	chr18:44828446:T:C	44828446	NA,C	NA,T	NA,1	NA,inf	NA,inf	NA,0.735962	0.00033828	0.00033828
2	chr18:44830273:G:A	44830273	NA,A	NA,G	NA,1	NA,inf	NA,inf	NA,0.738743	0.000338048	0.000338048
2	chr18:44150220:A:C	44150220	NA,C	NA,A	NA,1	NA,inf	NA,inf	NA,0.764208	0.00033774	0.00033774
2	chr18:44237182:T:A	44237182	NA,A	NA,T	NA,1	NA,-inf	NA,inf	NA,0.678629	0.000337546	0.000337546
2	chr18:44235886:G:A	44235886	NA,A	NA,G	NA,1	NA,-inf	NA,inf	NA,0.678629	0.000337546	0.000337546
2	chr18:44598417:T:C	44598417	NA,C	NA,T	NA,1	NA,-inf	NA,inf	NA,0.721189	0.000337323	0.000337323
2	chr18:44240150:C:A	44240150	NA,A	NA,C	NA,1	NA,-inf	NA,inf	NA,0.678028	0.00033723	0.00033723
2	chr18:44168951:A:G	44168951	G,G	A,A	1,1	inf,-inf	inf,inf	1.1706,0.396081	0.000336962	0.000336962
2	chr18:44007701:C:T	44007701	NA,T	NA,C	NA,1	NA,inf	NA,inf	NA,0.748602	0.000336872	0.000336872
2	chr18:44283290:G:A	44283290	A,A	G,G	1,1	-inf,inf	inf,inf	3.47463,0.0169069	0.000336735	0.000336735
2	chr18:44898205:A:G	44898205	NA,G	NA,A	NA,1	NA,-inf	NA,inf	NA,0.677492	0.000336263	0.000336263
2	chr18:44847847:C:T	44847847	NA,T	NA,C	NA,1	NA,inf	NA,inf	NA,0.748651	0.000335509	0.000335509
2	chr18:44134609:C:T	44134609	NA,T	NA,C	NA,1	NA,inf	NA,inf	NA,0.74	0.000334754	0.000334754
2	chr18:44861478:C:T	44861478	T,T	C,C	1,1	inf,inf	inf,inf	1.14721,0.0279127	0.000332918	0.000332918
2	chr18:44841004:C:G	44841004	NA,G	NA,C	NA,1	NA,inf	NA,inf	NA,0.737721	0.00033063	0.00033063
2	chr18:44039125:G:A	44039125	NA,A	NA,G	NA,1	NA,inf	NA,inf	NA,0.819057	0.000330398	0.000330398
2	chr18:44174170:G:A	44174170	NA,A	NA,G	NA,1	NA,inf	NA,inf	NA,0.747948	0.000330272	0.000330272
2	chr18:44261453:G:A	44261453	NA,A	NA,G	NA,1	NA,-inf	NA,inf	NA,0.662508	0.000329997	0.000329997
2	chr18:44311868:T:C	44311868	C,C	T,T	1,1	-inf,inf	inf,inf	3.58194,0.234887	0.000329766	0.000329767
2	chr18:44135909:C:A	44135909	NA,A	NA,C	NA,1	NA,inf	NA,inf	NA,0.765066	0.000329322	0.000329322
2	chr18:44012534:T:C	44012534	NA,C	NA,T	NA,1	NA,inf	NA,inf	NA,0.731611	0.000328993	0.000328993
2	chr18:44047832:A:C	44047832	C,C	A,A	1,1	inf,-inf	inf,inf	1.37719,0.687078	0.000328484	0.000328484
2	chr18:44899517:A:G	44899517	NA,G	NA,A	NA,1	NA,inf	NA,inf	NA,0.729913	0.000328353	0.000328353
2	chr18:44253241:C:A	44253241	NA,A	NA,C	NA,1	NA,-inf	NA,inf	NA,0.658218	0.000327765	0.000327765
2	chr18:44254908:G:A	44254908	NA,A	NA,G	NA,1	NA,-inf	NA,inf	NA,0.65555	0.000327149	0.000327149
2	chr18:44135084:C:T	44135084	NA,T	NA,C	NA,1	NA,inf	NA,inf	NA,0.739631	0.000326333	0.000326333
2	chr18:44176160:C:T	44176160	NA,T	NA,C	NA,1	NA,inf	NA,inf	NA,0.739631	0.000326333	0.000326333
2	chr18:44154626:T:C	44154626	NA,C	NA,T	NA,1	NA,inf	NA,inf	NA,0.739631	0.000326333	0.000326333
2	chr18:44153558:A:T	44153558	NA,T	NA,A	NA,1	NA,inf	NA,inf	NA,0.739559	0.000326297	0.000326297
2	chr18:44147614:C:T	44147614	NA,T	NA,C	NA,1	NA,inf	NA,inf	NA,0.738782	0.000325925	0.000325925
2	chr18:44571296:C:T	44571296	T,T	C,C	1,1	-inf,-inf	inf,inf	2.29839,0.294355	0.000325915	0.000325915
2	chr18:44872374:A:G	44872374	G,NA	A,NA	1,NA	inf,NA	inf,NA	1.34823,NA	0.000324878	0.000324878
2	chr18:44751732:T:C	44751732	NA,C	NA,T	NA,1	NA,inf	NA,inf	NA,0.749973	0.000324822	0.000324822
2	chr18:44613628:T:C	44613628	C,C	T,T	1,1	inf,inf	inf,inf	1.75994,0.419827	0.000324687	0.000324687
2	chr18:44226751:T:G	44226751	G,G	T,T	1,1	inf,inf	inf,inf	1.51253,0.440278	0.000324666	0.000324666
2	chr18:44139523:G:T	44139523	NA,T	NA,G	NA,1	NA,inf	NA,inf	NA,0.736101	0.000324645	0.000324645
2	chr18:44751680:A:G	44751680	NA,G	NA,A	NA,1	NA,inf	NA,inf	NA,0.749415	0.000324623	0.000324623
2	chr18:44312648:A:G	44312648	G,G	A,A	1,1	-inf,inf	inf,inf	3.67829,0.0866543	0.000324412	0.000324412
2	chr18:44914946:A:G	44914946	NA,G	NA,A	NA,1	NA,-inf	NA,inf	NA,0.659697	0.000323613	0.000323613
2	chr18:44319839:G:A	44319839	A,A	G,G	1,1	-inf,inf	inf,inf	3.66454,0.100514	0.000322812	0.000322813
2	chr18:44790848:G:A	44790848	NA,A	NA,G	NA,1	NA,inf	NA,inf	NA,0.686303	0.000322275	0.000322275
2	chr18:44139356:T:C	44139356	NA,C	NA,T	NA,1	NA,inf	NA,inf	NA,0.72988	0.000321773	0.000321773
2	chr18:44104894:T:A	44104894	NA,A	NA,T	NA,1	NA,inf	NA,inf	NA,0.707905	0.00031954	0.000319541
2	chr18:44598781:G:A	44598781	A,A	G,G	1,1	inf,inf	inf,inf	1.91828,0.246595	0.000318706	0.000318706
2	chr18:44818569:A:G	44818569	NA,G	NA,A	NA,1	NA,inf	NA,inf	NA,0.691437	0.000317913	0.000317913
2	chr18:44887793:G:A	44887793	NA,A	NA,G	NA,1	NA,inf	NA,inf	NA,0.610294	0.000317864	0.000317864
2	chr18:44909611:C:A	44909611	NA,A	NA,C	NA,1	NA,-inf	NA,inf	NA,0.651668	0.000317754	0.000317754
2	chr18:44247315:A:G	44247315	NA,G	NA,A	NA,1	NA,-inf	NA,inf	NA,0.635536	0.000317452	0.000317452
2	chr18:44593031:A:G	44593031	NA,G	NA,A	NA,1	NA,-inf	NA,inf	NA,0.644135	0.000317436	0.000317436
2	chr18:44226933:C:T	44226933	T,T	C,C	1,1	-inf,-inf	inf,inf	2.48895,0.815774	0.000316386	0.000316386
2	chr18:44814760:C:T	44814760	NA,T	NA,C	NA,1	NA,inf	NA,inf	NA,0.701828	0.000316373	0.000316373
2	chr18:44504040:A:C	44504040	NA,C	NA,A	NA,1	NA,-inf	NA,inf	NA,0.635507	0.000315997	0.000315997
2	chr18:44464422:G:A	44464422	A,NA	G,NA	1,NA	-inf,NA	inf,NA	0.866898,NA	0.000315661	0.000315661
2	chr18:45003900:C:T	45003900	NA,T	NA,C	NA,1	NA,inf	NA,inf	NA,0.711806	0.000315572	0.000315572
2	chr18:44271620:G:A	44271620	NA,A	NA,G	NA,1	NA,-inf	NA,inf	NA,0.631314	0.000315443	0.000315443
2	chr18:44334054:T:C	44334054	C,NA	T,NA	1,NA	-inf,NA	inf,NA	3.88687,NA	0.00031541	0.000315418
2	chr18:44233822:G:A	44233822	NA,A	NA,G	NA,1	NA,inf	NA,inf	NA,0.727851	0.000314982	0.000314982
2	chr18:44552417:T:C	44552417	NA,C	NA,T	NA,1	NA,-inf	NA,inf	NA,0.640387	0.00031469	0.00031469
2	chr18:44913313:A:G	44913313	NA,G	NA,A	NA,1	NA,-inf	NA,inf	NA,0.639632	0.000314505	0.000314505
2	chr18:44248447:G:C	44248447	NA,C	NA,G	NA,1	NA,-inf	NA,inf	NA,0.629074	0.000314364	0.000314364
2	chr18:44187298:G:T	44187298	NA,T	NA,G	NA,1	NA,inf	NA,inf	NA,0.734346	0.000313982	0.000313982
2	chr18:44102710:C:T	44102710	T,T	C,C	1,1	inf,-inf	inf,inf	1.33867,0.756154	0.000313744	0.000313744
2	chr18:44558619:A:G	44558619	G,G	A,A	1,1	inf,inf	inf,inf	1.68478,0.483814	0.000313429	0.000313429
2	chr18:44187287:A:G	44187287	NA,G	NA,A	NA,1	NA,inf	NA,inf	NA,0.732647	0.000313209	0.00031321
2	chr18:44188036:T:A	44188036	NA,A	NA,T	NA,1	NA,inf	NA,inf	NA,0.732647	0.000313209	0.00031321
2	chr18:44293883:T:C	44293883	C,C	T,T	1,1	-inf,inf	inf,inf	3.60982,0.136139	0.000313186	0.000313186
2	chr18:44938726:G:A	44938726	NA,A	NA,G	NA,1	NA,-inf	NA,inf	NA,0.72578	0.000312745	0.000312745
2	chr18:44268698:A:G	44268698	NA,G	NA,A	NA,1	NA,-inf	NA,inf	NA,0.625339	0.000312651	0.000312651
2	chr18:44541195:T:C	44541195	NA,C	NA,T	NA,1	NA,-inf	NA,inf	NA,0.636191	0.00031264	0.00031264
2	chr18:44268332:G:A	44268332	NA,A	NA,G	NA,1	NA,-inf	NA,inf	NA,0.623998	0.000312027	0.000312027
2	chr18:44267032:G:A	44267032	NA,A	NA,G	NA,1	NA,-inf	NA,inf	NA,0.623645	0.000311861	0.000311861
2	chr18:44227142:T:A	44227142	A,A	T,T	1,1	inf,inf	inf,inf	1.482,0.455676	0.000310868	0.000310868
2	chr18:44269541:A:C	44269541	NA,C	NA,A	NA,1	NA,-inf	NA,inf	NA,0.621484	0.000310823	0.000310823
2	chr18:44303098:A:G	44303098	G,G	A,A	1,1	-inf,inf	inf,inf	3.53096,0.227311	0.000310512	0.000310512
2	chr18:44806347:C:T	44806347	NA,T	NA,C	NA,1	NA,inf	NA,inf	NA,0.691393	0.000309443	0.000309443
2	chr18:44753961:C:G	44753961	NA,G	NA,C	NA,1	NA,inf	NA,inf	NA,0.716423	0.000309434	0.000309434
2	chr18:44251881:T:C	44251881	NA,C	NA,T	NA,1	NA,-inf	NA,inf	NA,0.617883	0.000309037	0.000309037
2	chr18:44263155:A:G	44263155	NA,G	NA,A	NA,1	NA,-inf	NA,inf	NA,0.617883	0.000309037	0.000309037
2	chr18:44263483:T:C	44263483	NA,C	NA,T	NA,1	NA,-inf	NA,inf	NA,0.617824	0.000309011	0.000309011
2	chr18:44279174:G:C	44279174	NA,C	NA,G	NA,1	NA,-inf	NA,inf	NA,0.617448	0.000309002	0.000309002
2	chr18:44263622:G:A	44263622	NA,A	NA,G	NA,1	NA,-inf	NA,inf	NA,0.61678	0.000308505	0.000308505
2	chr18:44422724:C:T	44422724	NA,T	NA,C	NA,1	NA,-inf	NA,inf	NA,0.607902	0.000308341	0.000308341
2	chr18:44209129:G:A	44209129	NA,A	NA,G	NA,1	NA,-inf	NA,inf	NA,0.64134	0.000308297	0.000308297
2	chr18:44196031:C:T	44196031	T,T	C,C	1,1	inf,-inf	inf,inf	1.58338,0.0534908	0.000308289	0.000308289
2	chr18:44264134:A:G	44264134	NA,G	NA,A	NA,1	NA,-inf	NA,inf	NA,0.616108	0.000308206	0.000308206
2	chr18:44245601:A:G	44245601	NA,G	NA,A	NA,1	NA,-inf	NA,inf	NA,0.616101	0.000308159	0.000308159
2	chr18:44314536:G:A	44314536	A,A	G,G	1,1	-inf,-inf	inf,inf	3.68494,0.0274614	0.000307793	0.000307793
2	chr18:44008191:G:A	44008191	NA,A	NA,G	NA,1	NA,inf	NA,inf	NA,0.684506	0.000307775	0.000307775
2	chr18:44249754:C:T	44249754	NA,T	NA,C	NA,1	NA,-inf	NA,inf	NA,0.615272	0.000307765	0.000307765
2	chr18:44245825:C:T	44245825	NA,T	NA,C	NA,1	NA,-inf	NA,inf	NA,0.615272	0.000307765	0.000307765
2	chr18:44249717:C:T	44249717	NA,T	NA,C	NA,1	NA,-inf	NA,inf	NA,0.615272	0.000307765	0.000307765
2	chr18:44185337:A:G	44185337	NA,G	NA,A	NA,1	NA,inf	NA,inf	NA,0.697998	0.000307148	0.000307148
2	chr18:44189694:G:A	44189694	NA,A	NA,G	NA,1	NA,inf	NA,inf	NA,0.719326	0.000306974	0.000306974
2	chr18:44834649:C:G	44834649	NA,G	NA,C	NA,1	NA,-inf	NA,inf	NA,0.607545	0.000306965	0.000306965
2	chr18:44604185:T:C	44604185	C,C	T,T	1,1	inf,inf	inf,inf	1.88736,0.261157	0.000306825	0.000306825
2	chr18:44608246:G:C	44608246	C,C	G,G	1,1	inf,inf	inf,inf	1.87277,0.284119	0.000306662	0.000306662
2	chr18:44637663:A:G	44637663	NA,G	NA,A	NA,1	NA,inf	NA,inf	NA,0.6681	0.000306632	0.000306632
2	chr18:44598861:T:TTAA	44598861	TTAA,TTAA	T,T	1,1	inf,inf	inf,inf	1.88666,0.262381	0.000306268	0.000306268
2	chr18:44259232:C:T	44259232	NA,T	NA,C	NA,1	NA,-inf	NA,inf	NA,0.611728	0.000306101	0.000306101
2	chr18:44908294:C:T	44908294	NA,T	NA,C	NA,1	NA,inf	NA,inf	NA,0.580347	0.000305843	0.000305843
2	chr18:44245665:G:A	44245665	NA,A	NA,G	NA,1	NA,-inf	NA,inf	NA,0.610598	0.000305029	0.000305029
2	chr18:44290278:C:T	44290278	T,T	C,C	1,1	-inf,-inf	inf,inf	3.39735,0.142056	0.000304937	0.000304938
2	chr18:44303783:T:C	44303783	C,C	T,T	1,1	-inf,inf	inf,inf	3.50465,0.246399	0.00030467	0.000304671
2	chr18:44281741:G:A	44281741	A,A	G,G	1,1	-inf,inf	inf,inf	3.40807,0.0108446	0.000304663	0.000304663
2	chr18:44564070:C:T	44564070	NA,T	NA,C	NA,1	NA,inf	NA,inf	NA,0.711591	0.000304419	0.00030442
2	chr18:44274833:A:G	44274833	NA,G	NA,A	NA,1	NA,-inf	NA,inf	NA,0.608044	0.000304416	0.000304416
2	chr18:44605484:T:C	44605484	C,C	T,T	1,1	inf,inf	inf,inf	1.88185,0.263877	0.000304405	0.000304405
2	chr18:44599876:T:C	44599876	C,C	T,T	1,1	inf,inf	inf,inf	1.88141,0.264021	0.000304006	0.000304006
2	chr18:44275700:G:A	44275700	NA,A	NA,G	NA,1	NA,-inf	NA,inf	NA,0.605738	0.000303347	0.000303347
2	chr18:44257047:T:C	44257047	NA,C	NA,T	NA,1	NA,-inf	NA,inf	NA,0.605376	0.000303172	0.000303172
2	chr18:44278453:G:T	44278453	NA,T	NA,G	NA,1	NA,-inf	NA,inf	NA,0.60488	0.000302935	0.000302935
2	chr18:44601421:A:G	44601421	NA,G	NA,A	NA,1	NA,-inf	NA,inf	NA,0.611725	0.000302902	0.000302902
2	chr18:44012270:G:A	44012270	NA,A	NA,G	NA,1	NA,-inf	NA,inf	NA,0.666184	0.000302889	0.000302889
2	chr18:44028069:C:T	44028069	NA,T	NA,C	NA,1	NA,-inf	NA,inf	NA,0.66744	0.000302875	0.000302875
2	chr18:44206605:C:T	44206605	T,T	C,C	1,1	-inf,-inf	inf,inf	2.51131,0.767639	0.000302874	0.000302875
2	chr18:44767620:G:A	44767620	NA,A	NA,G	NA,1	NA,-inf	NA,inf	NA,0.613307	0.000302824	0.000302824
2	chr18:44257018:G:A	44257018	NA,A	NA,G	NA,1	NA,-inf	NA,inf	NA,0.604452	0.000302751	0.000302751
2	chr18:44189407:A:G	44189407	NA,G	NA,A	NA,1	NA,inf	NA,inf	NA,0.70943	0.000302699	0.000302699
2	chr18:44249291:C:T	44249291	NA,T	NA,C	NA,1	NA,-inf	NA,inf	NA,0.6043	0.000302691	0.000302691
2	chr18:44260232:A:C	44260232	NA,C	NA,A	NA,1	NA,-inf	NA,inf	NA,0.604186	0.000302632	0.000302632
2	chr18:44262277:C:T	44262277	NA,T	NA,C	NA,1	NA,-inf	NA,inf	NA,0.603868	0.000302486	0.000302487
2	chr18:44259831:G:A	44259831	NA,A	NA,G	NA,1	NA,-inf	NA,inf	NA,0.60372	0.000302418	0.000302418
2	chr18:44272725:AG:A	44272725	NA,A	NA,AG	NA,1	NA,-inf	NA,inf	NA,0.603634	0.000302377	0.000302377
2	chr18:44279498:G:A	44279498	NA,A	NA,G	NA,1	NA,-inf	NA,inf	NA,0.603634	0.000302377	0.000302377
2	chr18:44273823:G:A	44273823	NA,A	NA,G	NA,1	NA,-inf	NA,inf	NA,0.603634	0.000302377	0.000302377
2	chr18:44271055:G:T	44271055	NA,T	NA,G	NA,1	NA,-inf	NA,inf	NA,0.603634	0.000302377	0.000302377
2	chr18:44278756:GC:G	44278756	NA,G	NA,GC	NA,1	NA,-inf	NA,inf	NA,0.603634	0.000302377	0.000302377
2	chr18:44317061:A:G	44317061	G,G	A,A	1,1	-inf,inf	inf,inf	3.66387,0.00264449	0.00030226	0.00030226
2	chr18:44272326:T:C	44272326	NA,C	NA,T	NA,1	NA,-inf	NA,inf	NA,0.603017	0.0003021	0.0003021
2	chr18:44854650:G:A	44854650	A,A	G,G	1,1	inf,inf	inf,inf	1.10021,0.0705147	0.000302051	0.000302051
2	chr18:44579214:C:T	44579214	NA,T	NA,C	NA,1	NA,-inf	NA,inf	NA,0.606538	0.000301213	0.000301213
2	chr18:44318284:A:C	44318284	C,C	A,A	1,1	-inf,-inf	inf,inf	3.68291,0.0766982	0.000300769	0.00030077
2	chr18:44109584:A:G	44109584	NA,G	NA,A	NA,1	NA,inf	NA,inf	NA,0.699853	0.000300315	0.000300315
2	chr18:44246668:A:G	44246668	NA,G	NA,A	NA,1	NA,-inf	NA,inf	NA,0.599737	0.000300058	0.000300058
2	chr18:44739152:C:G	44739152	NA,G	NA,C	NA,1	NA,inf	NA,inf	NA,0.696457	0.000299919	0.000299919
2	chr18:44035731:G:A	44035731	NA,A	NA,G	NA,1	NA,inf	NA,inf	NA,0.684578	0.000299082	0.000299082
2	chr18:44697243:C:T	44697243	NA,T	NA,C	NA,1	NA,-inf	NA,inf	NA,0.674027	0.000298916	0.000298916
2	chr18:44253658:A:T	44253658	NA,T	NA,A	NA,1	NA,-inf	NA,inf	NA,0.59483	0.000298402	0.000298402
2	chr18:44595369:G:T	44595369	T,T	G,G	1,1	inf,inf	inf,inf	1.86541,0.269782	0.000297349	0.000297349
2	chr18:44606857:C:G	44606857	G,G	C,C	1,1	inf,inf	inf,inf	1.85718,0.281284	0.000296952	0.000296952
2	chr18:44779345:A:T	44779345	T,T	A,A	1,1	inf,-inf	inf,inf	0.752006,1.07749	0.000296385	0.000296385
2	chr18:44735227:T:C	44735227	NA,C	NA,T	NA,1	NA,inf	NA,inf	NA,0.688624	0.000295966	0.000295966
2	chr18:44866222:C:T	44866222	NA,T	NA,C	NA,1	NA,inf	NA,inf	NA,0.662423	0.000295917	0.000295917
2	chr18:44417741:G:A	44417741	NA,A	NA,G	NA,1	NA,-inf	NA,inf	NA,0.579943	0.000295896	0.000295896
2	chr18:44312933:G:A	44312933	NA,A	NA,G	NA,1	NA,inf	NA,inf	NA,0.697468	0.000295235	0.000295235
2	chr18:44605232:G:A	44605232	A,A	G,G	1,1	inf,inf	inf,inf	1.8664,0.262383	0.000295151	0.000295151
2	chr18:44542079:C:T	44542079	T,T	C,C	1,1	inf,inf	inf,inf	1.20541,0.176007	0.000294763	0.000294763
2	chr18:44807005:C:T	44807005	NA,T	NA,C	NA,1	NA,inf	NA,inf	NA,0.658939	0.000294594	0.000294594
2	chr18:44381446:T:G	44381446	NA,G	NA,T	NA,1	NA,-inf	NA,inf	NA,0.588592	0.000294455	0.000294455
2	chr18:44821832:G:C	44821832	NA,C	NA,G	NA,1	NA,inf	NA,inf	NA,0.641678	0.000294417	0.000294417
2	chr18:44086572:T:C	44086572	C,C	T,T	1,1	-inf,inf	inf,inf	2.07747,0.290006	0.000293902	0.000293902
2	chr18:44858098:T:C	44858098	NA,C	NA,T	NA,1	NA,-inf	NA,inf	NA,0.602648	0.000293335	0.000293335
2	chr18:44383634:G:T	44383634	NA,T	NA,G	NA,1	NA,-inf	NA,inf	NA,0.583466	0.000293093	0.000293093
2	chr18:44308741:G:T	44308741	T,T	G,G	1,1	-inf,-inf	inf,inf	3.64224,0.00271042	0.000293009	0.00029301
2	chr18:44194726:A:G	44194726	NA,G	NA,A	NA,1	NA,inf	NA,inf	NA,0.684764	0.000292418	0.000292418
2	chr18:44278597:A:G	44278597	NA,G	NA,A	NA,1	NA,-inf	NA,inf	NA,0.582534	0.000292399	0.000292399
2	chr18:44246538:C:T	44246538	NA,T	NA,C	NA,1	NA,-inf	NA,inf	NA,0.582453	0.000292368	0.000292368
2	chr18:44542568:AAATAT:A	44542568	NA,A	NA,AAATAT	NA,1	NA,-inf	NA,inf	NA,0.587243	0.000292112	0.000292112
2	chr18:44619407:C:T	44619407	NA,T	NA,C	NA,1	NA,-inf	NA,inf	NA,0.586715	0.00029091	0.00029091
2	chr18:44849457:A:C	44849457	C,C	A,A	1,1	-inf,inf	inf,inf	1.0343,0.943099	0.000290895	0.000290895
2	chr18:44598240:C:T	44598240	T,T	C,C	1,1	inf,inf	inf,inf	1.85658,0.264021	0.000290832	0.000290832
2	chr18:44186201:A:G	44186201	NA,G	NA,A	NA,1	NA,inf	NA,inf	NA,0.676924	0.000290021	0.000290021
2	chr18:44745762:T:C	44745762	NA,C	NA,T	NA,1	NA,-inf	NA,inf	NA,0.584816	0.000289881	0.000289881
2	chr18:44807017:A:G	44807017	NA,G	NA,A	NA,1	NA,inf	NA,inf	NA,0.647404	0.000289768	0.000289768
2	chr18:44255018:T:C	44255018	NA,C	NA,T	NA,1	NA,-inf	NA,inf	NA,0.575137	0.000289215	0.000289215
2	chr18:44260529:T:C	44260529	NA,C	NA,T	NA,1	NA,-inf	NA,inf	NA,0.570545	0.000287214	0.000287214
2	chr18:44275001:G:A	44275001	NA,A	NA,G	NA,1	NA,-inf	NA,inf	NA,0.570545	0.000287214	0.000287214
2	chr18:44257838:A:G	44257838	NA,G	NA,A	NA,1	NA,-inf	NA,inf	NA,0.57035	0.000287135	0.000287135
2	chr18:44367127:G:A	44367127	NA,A	NA,G	NA,1	NA,inf	NA,inf	NA,0.749466	0.000286985	0.000286985
2	chr18:44152505:T:A	44152505	NA,A	NA,T	NA,1	NA,inf	NA,inf	NA,0.639998	0.000286966	0.000286966
2	chr18:44828951:A:G	44828951	NA,G	NA,A	NA,1	NA,-inf	NA,inf	NA,0.759352	0.000286883	0.000286883
2	chr18:44280307:T:C	44280307	NA,C	NA,T	NA,1	NA,-inf	NA,inf	NA,0.568091	0.000286628	0.000286628
2	chr18:44787273:A:T	44787273	NA,T	NA,A	NA,1	NA,-inf	NA,inf	NA,0.607107	0.000286427	0.000286427
2	chr18:44377313:A:G	44377313	NA,G	NA,A	NA,1	NA,inf	NA,inf	NA,0.67623	0.000286152	0.000286152
2	chr18:44830163:A:C	44830163	NA,C	NA,A	NA,1	NA,-inf	NA,inf	NA,0.758087	0.000285955	0.000285955
2	chr18:44524812:C:T	44524812	T,NA	C,NA	1,NA	-inf,NA	inf,NA	0.750823,NA	0.000285678	0.000285678
2	chr18:44596190:T:G	44596190	G,G	T,T	1,1	inf,inf	inf,inf	1.86599,0.228607	0.000285342	0.000285342
2	chr18:44852867:T:G	44852867	NA,G	NA,T	NA,1	NA,inf	NA,inf	NA,0.636565	0.000285233	0.000285233
2	chr18:44005845:A:G	44005845	NA,G	NA,A	NA,1	NA,inf	NA,inf	NA,0.666059	0.000285103	0.000285103
2	chr18:44615647:C:T	44615647	T,T	C,C	1,1	inf,inf	inf,inf	1.71747,0.373744	0.000284528	0.000284528
2	chr18:44290592:C:A	44290592	A,A	C,C	1,1	-inf,-inf	inf,inf	3.35069,0.127228	0.000284488	0.000284488
2	chr18:44596860:T:G	44596860	G,G	T,T	1,1	inf,inf	inf,inf	1.8671,0.224843	0.000284413	0.000284413
2	chr18:44762439:T:C	44762439	NA,C	NA,T	NA,1	NA,-inf	NA,inf	NA,0.581498	0.000283404	0.000283404
2	chr18:44345186:TAA:T	44345186	NA,T	NA,TAA	NA,1	NA,inf	NA,inf	NA,0.738467	0.000282875	0.000282875
2	chr18:44363575:C:A	44363575	NA,A	NA,C	NA,1	NA,inf	NA,inf	NA,0.738044	0.000282698	0.000282698
2	chr18:44855544:C:A	44855544	NA,A	NA,C	NA,1	NA,inf	NA,inf	NA,0.627965	0.000281989	0.000281989
2	chr18:44324621:G:A	44324621	A,NA	G,NA	1,NA	inf,NA	inf,NA	1.21435,NA	0.000281139	0.000281139
2	chr18:44553261:G:A	44553261	NA,A	NA,G	NA,1	NA,-inf	NA,inf	NA,0.561437	0.000280634	0.000280634
2	chr18:44604176:A:T	44604176	T,T	A,A	1,1	-inf,inf	inf,inf	0.251334,0.106671	0.000280218	0.000280218
2	chr18:44306548:A:ATC	44306548	ATC,ATC	A,A	1,1	-inf,-inf	inf,inf	3.61646,0.0539671	0.00027954	0.00027954
2	chr18:44832273:A:G	44832273	NA,G	NA,A	NA,1	NA,-inf	NA,inf	NA,0.737374	0.000279305	0.000279305
2	chr18:44747055:C:T	44747055	NA,T	NA,C	NA,1	NA,inf	NA,inf	NA,0.628269	0.000279252	0.000279252
2	chr18:44300454:G:A	44300454	A,A	G,G	1,1	-inf,inf	inf,inf	3.52506,0.116245	0.000279094	0.000279094
2	chr18:44187170:A:G	44187170	NA,G	NA,A	NA,1	NA,inf	NA,inf	NA,0.620878	0.000278668	0.000278668
2	chr18:44580891:A:C	44580891	NA,C	NA,A	NA,1	NA,-inf	NA,inf	NA,0.583247	0.000278614	0.000278614
2	chr18:44071710:C:A	44071710	NA,A	NA,C	NA,1	NA,inf	NA,inf	NA,0.61404	0.000278345	0.000278345
2	chr18:44088189:C:A	44088189	NA,A	NA,C	NA,1	NA,inf	NA,inf	NA,0.648911	0.000278318	0.000278318
2	chr18:44158210:T:C	44158210	NA,C	NA,T	NA,1	NA,inf	NA,inf	NA,0.646824	0.000277785	0.000277785
2	chr18:44491322:T:C	44491322	C,NA	T,NA	1,NA	inf,NA	inf,NA	1.6359,NA	0.00027761	0.00027761
2	chr18:44567467:T:A	44567467	NA,A	NA,T	NA,1	NA,inf	NA,inf	NA,0.655384	0.00027698	0.00027698
2	chr18:44117747:T:C	44117747	NA,C	NA,T	NA,1	NA,-inf	NA,inf	NA,0.52546	0.000276255	0.000276255
2	chr18:44933656:G:A	44933656	NA,A	NA,G	NA,1	NA,inf	NA,inf	NA,0.601905	0.000275573	0.000275573
2	chr18:44310167:G:A	44310167	A,A	G,G	1,1	-inf,-inf	inf,inf	3.59735,0.012334	0.000275343	0.000275343
2	chr18:44359993:T:C	44359993	NA,C	NA,T	NA,1	NA,inf	NA,inf	NA,0.718632	0.000275301	0.000275301
2	chr18:44411022:G:C	44411022	NA,C	NA,G	NA,1	NA,inf	NA,inf	NA,0.384207	0.000274834	0.000274834
2	chr18:44299911:A:G	44299911	G,G	A,A	1,1	-inf,inf	inf,inf	3.45772,0.202995	0.000274742	0.000274742
2	chr18:44563321:T:C	44563321	NA,C	NA,T	NA,1	NA,-inf	NA,inf	NA,0.573563	0.000274628	0.000274628
2	chr18:44362797:G:T	44362797	NA,T	NA,G	NA,1	NA,inf	NA,inf	NA,0.720865	0.000274249	0.000274249
2	chr18:44694448:G:A	44694448	A,A	G,G	1,1	-inf,inf	inf,inf	1.04384,0.0293634	0.000274237	0.000274237
2	chr18:44948834:A:C	44948834	NA,C	NA,A	NA,1	NA,-inf	NA,inf	NA,0.564797	0.000274047	0.000274047
2	chr18:44228766:A:G	44228766	G,G	A,A	1,1	inf,-inf	inf,inf	1.52612,0.27988	0.000273846	0.000273846
2	chr18:44305689:G:T	44305689	T,T	G,G	1,1	-inf,inf	inf,inf	3.52533,0.111775	0.000273703	0.000273703
2	chr18:44227884:C:T	44227884	NA,T	NA,C	NA,1	NA,-inf	NA,inf	NA,0.539486	0.000273637	0.000273637
2	chr18:44056269:C:G	44056269	NA,G	NA,C	NA,1	NA,inf	NA,inf	NA,0.635142	0.000273394	0.000273394
2	chr18:44388879:C:A	44388879	A,A	C,C	1,1	inf,-inf	inf,inf	2.34592,0.623861	0.000273067	0.000273067
2	chr18:44933887:C:T	44933887	NA,T	NA,C	NA,1	NA,inf	NA,inf	NA,0.508308	0.000272995	0.000272995
2	chr18:44934693:T:G	44934693	NA,G	NA,T	NA,1	NA,inf	NA,inf	NA,0.507621	0.000272716	0.000272716
2	chr18:44902061:T:C	44902061	NA,C	NA,T	NA,1	NA,inf	NA,inf	NA,0.604655	0.0002723	0.0002723
2	chr18:44561079:T:C	44561079	NA,C	NA,T	NA,1	NA,inf	NA,inf	NA,0.617634	0.000271853	0.000271853
2	chr18:44634926:C:T	44634926	T,NA	C,NA	1,NA	inf,NA	inf,NA	1.44548,NA	0.000271645	0.000271645
2	chr18:44061545:G:A	44061545	NA,A	NA,G	NA,1	NA,-inf	NA,inf	NA,0.526132	0.000271111	0.000271111
2	chr18:44828577:C:T	44828577	T,T	C,C	1,1	inf,inf	inf,inf	1.0507,0.12349	0.000271055	0.000271055
2	chr18:44036416:T:C	44036416	NA,C	NA,T	NA,1	NA,inf	NA,inf	NA,0.59513	0.000270836	0.000270836
2	chr18:44559250:A:G	44559250	NA,G	NA,A	NA,1	NA,-inf	NA,inf	NA,0.563776	0.000270769	0.000270769
2	chr18:44509777:T:TG	44509777	TG,NA	T,NA	1,NA	-inf,NA	inf,NA	7.55241,NA	0.000270351	0.000296607
2	chr18:44988675:T:C	44988675	NA,C	NA,T	NA,1	NA,inf	NA,inf	NA,0.586207	0.000270342	0.000270342
2	chr18:44256812:A:G	44256812	NA,G	NA,A	NA,1	NA,-inf	NA,inf	NA,0.528013	0.000270236	0.000270236
2	chr18:44005821:G:A	44005821	NA,A	NA,G	NA,1	NA,inf	NA,inf	NA,0.586998	0.000269249	0.000269249
2	chr18:44834295:T:C	44834295	NA,C	NA,T	NA,1	NA,-inf	NA,inf	NA,0.519407	0.000269074	0.000269074
2	chr18:44420402:T:C	44420402	NA,C	NA,T	NA,1	NA,-inf	NA,inf	NA,0.516655	0.000269063	0.000269063
2	chr18:44042778:T:C	44042778	NA,C	NA,T	NA,1	NA,inf	NA,inf	NA,0.600461	0.000269061	0.000269061
2	chr18:44807103:T:C	44807103	C,C	T,T	1,1	inf,-inf	inf,inf	1.08393,0.269784	0.00026807	0.00026807
2	chr18:44786514:A:G	44786514	NA,G	NA,A	NA,1	NA,inf	NA,inf	NA,0.592815	0.000267484	0.000267484
2	chr18:44064095:T:G	44064095	G,G	T,T	1,1	inf,-inf	inf,inf	1.36642,0.551223	0.000267327	0.000267327
2	chr18:44067729:T:C	44067729	C,NA	T,NA	1,NA	-inf,NA	inf,NA	0.894874,NA	0.000266976	0.000266976
2	chr18:44782351:G:A	44782351	NA,A	NA,G	NA,1	NA,-inf	NA,inf	NA,0.557801	0.000266421	0.000266421
2	chr18:44028013:C:T	44028013	T,T	C,C	1,1	-inf,-inf	inf,inf	1.72198,1.11528	0.000266363	0.000266363
2	chr18:44722185:G:A	44722185	NA,A	NA,G	NA,1	NA,inf	NA,inf	NA,0.320104	0.000265873	0.000265873
2	chr18:44768197:A:G	44768197	NA,G	NA,A	NA,1	NA,inf	NA,inf	NA,0.615207	0.000265201	0.000265201
2	chr18:44154875:C:T	44154875	NA,T	NA,C	NA,1	NA,inf	NA,inf	NA,0.612622	0.000265008	0.000265008
2	chr18:44693029:T:A	44693029	NA,A	NA,T	NA,1	NA,-inf	NA,inf	NA,0.583848	0.000264883	0.000264883
2	chr18:44311840:C:T	44311840	NA,T	NA,C	NA,1	NA,-inf	NA,inf	NA,0.535952	0.000264794	0.000264794
2	chr18:44366544:C:T	44366544	NA,T	NA,C	NA,1	NA,-inf	NA,inf	NA,0.512477	0.000264793	0.000264793
2	chr18:44534631:T:C	44534631	NA,C	NA,T	NA,1	NA,-inf	NA,inf	NA,0.494413	0.000264651	0.000264651
2	chr18:44421720:C:T	44421720	NA,T	NA,C	NA,1	NA,-inf	NA,inf	NA,0.514921	0.000264447	0.000264447
2	chr18:44207804:G:C	44207804	C,C	G,G	1,1	inf,inf	inf,inf	1.44728,0.36266	0.000264163	0.000264163
2	chr18:44039849:G:A	44039849	NA,A	NA,G	NA,1	NA,inf	NA,inf	NA,0.382025	0.000263803	0.000263803
2	chr18:44305683:T:TC	44305683	TC,TC	T,T	1,1	-inf,inf	inf,inf	3.50342,0.0963906	0.000263341	0.000263342
2	chr18:44202715:C:A	44202715	A,NA	C,NA	1,NA	inf,NA	inf,NA	0.327014,NA	0.000262802	0.000262802
2	chr18:44857303:G:A	44857303	A,A	G,G	1,1	inf,inf	inf,inf	1.03866,0.0785287	0.000261725	0.000261725
2	chr18:44697023:A:G	44697023	G,G	A,A	1,1	inf,-inf	inf,inf	1.30036,0.0982445	0.000261643	0.000261643
2	chr18:44277782:T:C	44277782	NA,C	NA,T	NA,1	NA,-inf	NA,inf	NA,0.505587	0.000261609	0.000261609
2	chr18:44311518:A:G	44311518	G,G	A,A	1,1	-inf,inf	inf,inf	3.49753,0.108383	0.000260995	0.000260996
2	chr18:44906322:T:C	44906322	NA,C	NA,T	NA,1	NA,inf	NA,inf	NA,0.56778	0.000260324	0.000260324
2	chr18:44096817:A:G	44096817	G,G	A,A	1,1	-inf,inf	inf,inf	1.83318,0.464292	0.000259868	0.000259868
2	chr18:44834485:C:T	44834485	NA,T	NA,C	NA,1	NA,-inf	NA,inf	NA,0.680377	0.000259577	0.000259577
2	chr18:44385611:C:T	44385611	NA,T	NA,C	NA,1	NA,-inf	NA,inf	NA,0.499161	0.000259276	0.000259276
2	chr18:44077565:AC:A	44077565	NA,A	NA,AC	NA,1	NA,inf	NA,inf	NA,0.559236	0.000259178	0.000259178
2	chr18:44382610:A:C	44382610	NA,C	NA,A	NA,1	NA,-inf	NA,inf	NA,0.497736	0.000258711	0.000258711
2	chr18:44182571:G:A	44182571	NA,A	NA,G	NA,1	NA,inf	NA,inf	NA,0.56461	0.000258337	0.000258337
2	chr18:44105030:A:G	44105030	G,G	A,A	1,1	inf,-inf	inf,inf	1.30497,0.666338	0.000258256	0.000258256
2	chr18:44381420:A:G	44381420	NA,G	NA,A	NA,1	NA,-inf	NA,inf	NA,0.496122	0.000258111	0.000258111
2	chr18:44992828:T:C	44992828	C,NA	T,NA	1,NA	inf,NA	inf,NA	1.05987,NA	0.000257959	0.000257959
2	chr18:44820780:A:G	44820780	NA,G	NA,A	NA,1	NA,inf	NA,inf	NA,0.546671	0.000257414	0.000257414
2	chr18:44818453:A:G	44818453	G,NA	A,NA	1,NA	inf,NA	inf,NA	1.17285,NA	0.000257252	0.000257252
2	chr18:44125506:C:T	44125506	NA,T	NA,C	NA,1	NA,inf	NA,inf	NA,0.571718	0.000257109	0.000257109
2	chr18:44788258:A:G	44788258	NA,G	NA,A	NA,1	NA,inf	NA,inf	NA,0.563939	0.000256917	0.000256917
2	chr18:44881602:G:A	44881602	NA,A	NA,G	NA,1	NA,-inf	NA,inf	NA,0.520286	0.000256399	0.000256399
2	chr18:44202716:A:G	44202716	G,NA	A,NA	1,NA	inf,NA	inf,NA	0.318429,NA	0.000255824	0.000255824
2	chr18:44061310:G:T	44061310	NA,T	NA,G	NA,1	NA,inf	NA,inf	NA,0.546962	0.000255624	0.000255624
2	chr18:44060126:A:G	44060126	NA,G	NA,A	NA,1	NA,inf	NA,inf	NA,0.546962	0.000255624	0.000255624
2	chr18:44055200:G:A	44055200	NA,A	NA,G	NA,1	NA,inf	NA,inf	NA,0.545682	0.000255175	0.000255175
2	chr18:44236260:T:TATATGTGTATGTGTGC	44236260	NA,TATATGTGTATGTGTGC	NA,T	NA,1	NA,inf	NA,inf	NA,0.408246	0.000255127	0.000255127
2	chr18:44898476:A:T	44898476	NA,T	NA,A	NA,1	NA,inf	NA,inf	NA,0.539788	0.000254552	0.000254552
2	chr18:44565603:T:C	44565603	NA,C	NA,T	NA,1	NA,inf	NA,inf	NA,0.551438	0.000254473	0.000254473
2	chr18:44565479:C:T	44565479	NA,T	NA,C	NA,1	NA,-inf	NA,inf	NA,0.490422	0.000254232	0.000254232
2	chr18:44031761:C:A	44031761	NA,A	NA,C	NA,1	NA,-inf	NA,inf	NA,0.4949	0.000253777	0.000253777
2	chr18:44386529:T:A	44386529	NA,A	NA,T	NA,1	NA,-inf	NA,inf	NA,0.483333	0.000253455	0.000253455
2	chr18:44940410:T:C	44940410	NA,C	NA,T	NA,1	NA,-inf	NA,inf	NA,0.51076	0.00025317	0.00025317
2	chr18:44913839:A:G	44913839	NA,G	NA,A	NA,1	NA,inf	NA,inf	NA,0.550564	0.000253105	0.000253105
2	chr18:44837890:A:G	44837890	NA,G	NA,A	NA,1	NA,-inf	NA,inf	NA,0.509112	0.000252952	0.000252952
2	chr18:44962939:A:C	44962939	NA,C	NA,A	NA,1	NA,inf	NA,inf	NA,0.521756	0.000252132	0.000252132
2	chr18:44789277:C:T	44789277	NA,T	NA,C	NA,1	NA,inf	NA,inf	NA,0.545538	0.000251875	0.000251875
2	chr18:44858993:T:TGGAA	44858993	TGGAA,NA	T,NA	1,NA	inf,NA	inf,NA	1.07448,NA	0.000251559	0.000251559
2	chr18:44319405:A:G	44319405	NA,G	NA,A	NA,1	NA,-inf	NA,inf	NA,0.479684	0.00025146	0.00025146
2	chr18:44349881:A:C	44349881	NA,C	NA,A	NA,1	NA,-inf	NA,inf	NA,0.478544	0.000251136	0.000251137
2	chr18:44873104:CAT:C	44873104	C,C	CAT,CAT	1,1	inf,-inf	inf,inf	0.928377,0.0563529	0.000250961	0.000250961
2	chr18:44776779:CAT:C	44776779	NA,C	NA,CAT	NA,1	NA,inf	NA,inf	NA,0.560862	0.000250606	0.000250606
2	chr18:44418229:G:T	44418229	T,NA	G,NA	1,NA	inf,NA	inf,NA	1.56768,NA	0.000250495	0.000250495
2	chr18:44567251:T:C	44567251	C,C	T,T	1,1	-inf,-inf	inf,inf	0.502932,1.70157	0.000250202	0.000250202
2	chr18:44045717:T:G	44045717	NA,G	NA,T	NA,1	NA,inf	NA,inf	NA,0.54641	0.000249728	0.000249728
2	chr18:44902784:T:C	44902784	NA,C	NA,T	NA,1	NA,inf	NA,inf	NA,0.534466	0.000249042	0.000249042
2	chr18:44286932:A:T	44286932	NA,T	NA,A	NA,1	NA,-inf	NA,inf	NA,0.470505	0.000248232	0.000248232
2	chr18:44304964:G:T	44304964	T,T	G,G	1,1	-inf,-inf	inf,inf	3.51495,0.0278357	0.000248099	0.0002481
2	chr18:44636048:C:T	44636048	NA,T	NA,C	NA,1	NA,inf	NA,inf	NA,0.556464	0.000248057	0.000248057
2	chr18:44209358:A:G	44209358	G,G	A,A	1,1	inf,-inf	inf,inf	1.51809,0.153942	0.000248028	0.000248028
2	chr18:44312352:T:C	44312352	NA,C	NA,T	NA,1	NA,-inf	NA,inf	NA,0.469273	0.000247809	0.000247809
2	chr18:44292803:T:C	44292803	NA,C	NA,T	NA,1	NA,-inf	NA,inf	NA,0.468324	0.00024748	0.00024748
2	chr18:44869650:A:G	44869650	G,G	A,A	1,1	inf,-inf	inf,inf	0.921996,0.0503819	0.00024716	0.00024716
2	chr18:44305654:A:G	44305654	NA,G	NA,A	NA,1	NA,-inf	NA,inf	NA,0.467158	0.000247076	0.000247076
2	chr18:44299803:C:T	44299803	NA,T	NA,C	NA,1	NA,-inf	NA,inf	NA,0.467079	0.000247057	0.000247057
2	chr18:44716533:G:C	44716533	NA,C	NA,G	NA,1	NA,inf	NA,inf	NA,0.552854	0.000247015	0.000247015
2	chr18:44991671:T:A	44991671	NA,A	NA,T	NA,1	NA,inf	NA,inf	NA,0.519378	0.000246799	0.000246799
2	chr18:44530136:G:A	44530136	NA,A	NA,G	NA,1	NA,-inf	NA,inf	NA,0.467913	0.000246797	0.000246797
2	chr18:44165337:G:A	44165337	NA,A	NA,G	NA,1	NA,inf	NA,inf	NA,0.566827	0.000246164	0.000246164
2	chr18:44576224:G:A	44576224	NA,A	NA,G	NA,1	NA,inf	NA,inf	NA,0.549445	0.000245704	0.000245704
2	chr18:44298591:G:A	44298591	NA,A	NA,G	NA,1	NA,-inf	NA,inf	NA,0.459522	0.000245342	0.000245342
2	chr18:44028232:G:T	44028232	NA,T	NA,G	NA,1	NA,inf	NA,inf	NA,0.548782	0.000245285	0.000245285
2	chr18:44304575:C:T	44304575	NA,T	NA,C	NA,1	NA,inf	NA,inf	NA,0.530597	0.000245216	0.000245216
2	chr18:44287024:A:G	44287024	NA,G	NA,A	NA,1	NA,-inf	NA,inf	NA,0.458134	0.000244891	0.000244891
2	chr18:44289431:T:TG	44289431	NA,TG	NA,T	NA,1	NA,-inf	NA,inf	NA,0.456729	0.000244411	0.000244411
2	chr18:44298122:G:T	44298122	NA,T	NA,G	NA,1	NA,-inf	NA,inf	NA,0.456283	0.000244226	0.000244226
2	chr18:44286223:CA:C	44286223	NA,C	NA,CA	NA,1	NA,-inf	NA,inf	NA,0.456072	0.000244199	0.000244199
2	chr18:44290393:C:T	44290393	NA,T	NA,C	NA,1	NA,-inf	NA,inf	NA,0.455948	0.000244152	0.000244152
2	chr18:44307773:C:G	44307773	NA,G	NA,C	NA,1	NA,-inf	NA,inf	NA,0.457997	0.000244061	0.000244061
2	chr18:44302521:C:T	44302521	NA,T	NA,C	NA,1	NA,-inf	NA,inf	NA,0.455649	0.000244049	0.000244049
2	chr18:44319703:C:G	44319703	NA,G	NA,C	NA,1	NA,-inf	NA,inf	NA,0.455649	0.000244049	0.000244049
2	chr18:44290128:T:C	44290128	NA,C	NA,T	NA,1	NA,-inf	NA,inf	NA,0.455649	0.000244049	0.000244049
2	chr18:44129921:T:C	44129921	NA,C	NA,T	NA,1	NA,inf	NA,inf	NA,0.511661	0.000244046	0.000244046
2	chr18:44378236:G:T	44378236	NA,T	NA,G	NA,1	NA,-inf	NA,inf	NA,0.437655	0.000244016	0.000244017
2	chr18:44315347:T:C	44315347	NA,C	NA,T	NA,1	NA,-inf	NA,inf	NA,0.457338	0.000243835	0.000243835
2	chr18:44157906:C:T	44157906	NA,T	NA,C	NA,1	NA,-inf	NA,inf	NA,0.46662	0.000243701	0.000243701
2	chr18:44286005:G:C	44286005	NA,C	NA,G	NA,1	NA,-inf	NA,inf	NA,0.454507	0.000243663	0.000243663
2	chr18:44299932:A:G	44299932	NA,G	NA,A	NA,1	NA,-inf	NA,inf	NA,0.453934	0.00024345	0.00024345
2	chr18:44304335:A:C	44304335	NA,C	NA,A	NA,1	NA,-inf	NA,inf	NA,0.453055	0.000243171	0.000243171
2	chr18:44171637:C:T	44171637	NA,T	NA,C	NA,1	NA,-inf	NA,inf	NA,0.449037	0.000243052	0.000243052
2	chr18:44299068:T:G	44299068	NA,G	NA,T	NA,1	NA,-inf	NA,inf	NA,0.477025	0.000242701	0.000242701
2	chr18:44101503:G:A	44101503	NA,A	NA,G	NA,1	NA,inf	NA,inf	NA,0.524288	0.000242561	0.000242561
2	chr18:44135313:C:T	44135313	NA,T	NA,C	NA,1	NA,-inf	NA,inf	NA,0.445323	0.000241931	0.000241931
2	chr18:44150646:A:G	44150646	NA,G	NA,A	NA,1	NA,-inf	NA,inf	NA,0.448763	0.000241908	0.000241908
2	chr18:44651231:A:G	44651231	G,G	A,A	1,1	inf,inf	inf,inf	1.21304,0.581674	0.000241684	0.000241684
2	chr18:44145459:C:A	44145459	NA,A	NA,C	NA,1	NA,-inf	NA,inf	NA,0.447678	0.000241553	0.000241553
2	chr18:44305371:G:C	44305371	NA,C	NA,G	NA,1	NA,-inf	NA,inf	NA,0.449476	0.00024108	0.00024108
2	chr18:44315380:A:C	44315380	NA,C	NA,A	NA,1	NA,-inf	NA,inf	NA,0.445692	0.000241	0.000241
2	chr18:44869672:C:T	44869672	NA,T	NA,C	NA,1	NA,-inf	NA,inf	NA,0.480361	0.000240861	0.000240861
2	chr18:44129485:G:GA	44129485	NA,GA	NA,G	NA,1	NA,inf	NA,inf	NA,0.50119	0.000240661	0.000240661
2	chr18:44197505:C:T	44197505	NA,T	NA,C	NA,1	NA,-inf	NA,inf	NA,0.448344	0.000240022	0.000240022
2	chr18:44193916:A:G	44193916	NA,G	NA,A	NA,1	NA,inf	NA,inf	NA,0.550604	0.00023999	0.00023999
2	chr18:44687432:G:C	44687432	NA,C	NA,G	NA,1	NA,-inf	NA,inf	NA,0.440793	0.000239796	0.000239796
2	chr18:45001285:T:A	45001285	NA,A	NA,T	NA,1	NA,inf	NA,inf	NA,0.498672	0.000239792	0.000239792
2	chr18:44153533:A:G	44153533	NA,G	NA,A	NA,1	NA,inf	NA,inf	NA,0.546111	0.000239602	0.000239602
2	chr18:44855944:G:A	44855944	NA,A	NA,G	NA,1	NA,inf	NA,inf	NA,0.508071	0.000239594	0.000239594
2	chr18:44308992:A:G	44308992	NA,G	NA,A	NA,1	NA,-inf	NA,inf	NA,0.441378	0.000239272	0.000239273
2	chr18:44200557:G:C	44200557	C,C	G,G	1,1	inf,inf	inf,inf	1.46764,0.172867	0.000239124	0.000239124
2	chr18:44419507:C:T	44419507	T,NA	C,NA	1,NA	inf,NA	inf,NA	1.53555,NA	0.000238969	0.000238969
2	chr18:44034154:G:A	44034154	NA,A	NA,G	NA,1	NA,inf	NA,inf	NA,0.522484	0.000238951	0.000238951
2	chr18:44102300:C:T	44102300	NA,T	NA,C	NA,1	NA,inf	NA,inf	NA,0.495943	0.00023835	0.00023835
2	chr18:44440908:A:C	44440908	NA,C	NA,A	NA,1	NA,-inf	NA,inf	NA,0.442301	0.000238219	0.000238219
2	chr18:44027955:A:T	44027955	NA,T	NA,A	NA,1	NA,-inf	NA,inf	NA,0.480178	0.000238047	0.000238047
2	chr18:44359871:C:T	44359871	NA,T	NA,C	NA,1	NA,inf	NA,inf	NA,0.516294	0.000237769	0.000237769
2	chr18:44706324:G:C	44706324	NA,C	NA,G	NA,1	NA,-inf	NA,inf	NA,0.445862	0.000237129	0.000237129
2	chr18:44150110:T:A	44150110	NA,A	NA,T	NA,1	NA,inf	NA,inf	NA,0.512666	0.000237042	0.000237042
2	chr18:44176457:C:A	44176457	NA,A	NA,C	NA,1	NA,inf	NA,inf	NA,0.52595	0.000236998	0.000236998
2	chr18:44024770:C:T	44024770	NA,T	NA,C	NA,1	NA,inf	NA,inf	NA,0.514546	0.000236522	0.000236522
2	chr18:44825145:G:A	44825145	NA,A	NA,G	NA,1	NA,inf	NA,inf	NA,0.508454	0.000236473	0.000236473
2	chr18:44076528:T:C	44076528	C,C	T,T	1,1	-inf,inf	inf,inf	1.85515,0.413087	0.000236356	0.000236356
2	chr18:44776023:T:C	44776023	NA,C	NA,T	NA,1	NA,inf	NA,inf	NA,0.474337	0.000236344	0.000236344
2	chr18:44946600:G:T	44946600	NA,T	NA,G	NA,1	NA,inf	NA,inf	NA,0.493197	0.00023621	0.000236211
2	chr18:44024644:T:C	44024644	NA,C	NA,T	NA,1	NA,-inf	NA,inf	NA,0.473728	0.000236195	0.000236195
2	chr18:44142118:G:A	44142118	NA,A	NA,G	NA,1	NA,-inf	NA,inf	NA,0.424687	0.000235331	0.000235331
2	chr18:44039470:C:T	44039470	NA,T	NA,C	NA,1	NA,inf	NA,inf	NA,0.535322	0.000234724	0.000234724
2	chr18:44025729:G:A	44025729	NA,A	NA,G	NA,1	NA,inf	NA,inf	NA,0.506557	0.000234062	0.000234062
2	chr18:44284856:G:A	44284856	NA,A	NA,G	NA,1	NA,-inf	NA,inf	NA,0.424596	0.000233888	0.000233888
2	chr18:44220859:T:C	44220859	C,NA	T,NA	1,NA	inf,NA	inf,NA	1.11763,NA	0.000233358	0.000233358
2	chr18:44314381:A:C	44314381	NA,C	NA,A	NA,1	NA,-inf	NA,inf	NA,0.422687	0.000233287	0.000233287
2	chr18:44071208:A:T	44071208	NA,T	NA,A	NA,1	NA,inf	NA,inf	NA,0.493595	0.000233151	0.000233151
2	chr18:44605072:C:G	44605072	G,G	C,C	1,1	-inf,inf	inf,inf	0.206744,0.0758415	0.000233114	0.000233114
2	chr18:44313423:G:A	44313423	NA,A	NA,G	NA,1	NA,-inf	NA,inf	NA,0.421845	0.000233022	0.000233022
2	chr18:44068276:C:T	44068276	T,T	C,C	1,1	-inf,inf	inf,inf	1.96216,0.258931	0.000232769	0.000232769
2	chr18:44940745:T:A	44940745	NA,A	NA,T	NA,1	NA,-inf	NA,inf	NA,0.448909	0.000232745	0.000232745
2	chr18:44950831:G:A	44950831	NA,A	NA,G	NA,1	NA,inf	NA,inf	NA,0.454567	0.000231742	0.000231742
2	chr18:44283689:T:C	44283689	NA,C	NA,T	NA,1	NA,-inf	NA,inf	NA,0.415473	0.000230806	0.000230806
2	chr18:44668878:G:C	44668878	NA,C	NA,G	NA,1	NA,inf	NA,inf	NA,0.440996	0.000230581	0.000230581
2	chr18:44550986:T:A	44550986	A,A	T,T	1,1	inf,inf	inf,inf	1.0891,0.164534	0.000230417	0.000230417
2	chr18:44712465:C:T	44712465	NA,T	NA,C	NA,1	NA,inf	NA,inf	NA,0.516378	0.000230093	0.000230093
2	chr18:44475367:T:C	44475367	NA,C	NA,T	NA,1	NA,-inf	NA,inf	NA,0.406361	0.000230083	0.000230083
2	chr18:44182541:A:G	44182541	NA,G	NA,A	NA,1	NA,-inf	NA,inf	NA,0.409366	0.000229963	0.000229963
2	chr18:44168477:G:C	44168477	C,C	G,G	1,1	inf,inf	inf,inf	2.35352,0.0412373	0.000229844	0.000229844
2	chr18:44323642:T:G	44323642	NA,G	NA,T	NA,1	NA,-inf	NA,inf	NA,0.412975	0.000229673	0.000229673
2	chr18:44201128:C:T	44201128	T,T	C,C	1,1	inf,inf	inf,inf	1.45648,0.150909	0.000229652	0.000229652
2	chr18:44709645:A:G	44709645	NA,G	NA,A	NA,1	NA,inf	NA,inf	NA,0.492977	0.000229318	0.000229318
2	chr18:44098619:A:G	44098619	G,G	A,A	1,1	-inf,inf	inf,inf	1.86537,0.372902	0.000229044	0.000229044
2	chr18:44022237:G:C	44022237	NA,C	NA,G	NA,1	NA,-inf	NA,inf	NA,0.450244	0.000229002	0.000229002
2	chr18:44286595:G:A	44286595	NA,A	NA,G	NA,1	NA,-inf	NA,inf	NA,0.409729	0.000228956	0.000228956
2	chr18:44693714:T:C	44693714	NA,C	NA,T	NA,1	NA,inf	NA,inf	NA,0.503278	0.000228683	0.000228683
2	chr18:44026316:T:C	44026316	NA,C	NA,T	NA,1	NA,inf	NA,inf	NA,0.492222	0.000228572	0.000228572
2	chr18:44121309:G:A	44121309	NA,A	NA,G	NA,1	NA,-inf	NA,inf	NA,0.391698	0.00022811	0.00022811
2	chr18:44030649:A:G	44030649	G,NA	A,NA	1,NA	inf,NA	inf,NA	1.06808,NA	0.000228041	0.000228041
2	chr18:44020138:T:C	44020138	C,C	T,T	1,1	-inf,inf	inf,inf	3.2001,0.333248	0.000227781	0.000227782
2	chr18:44120053:G:A	44120053	NA,A	NA,G	NA,1	NA,-inf	NA,inf	NA,0.404751	0.000227776	0.000227776
2	chr18:44176910:C:T	44176910	NA,T	NA,C	NA,1	NA,-inf	NA,inf	NA,0.411973	0.000227719	0.000227719
2	chr18:44070816:A:G	44070816	NA,G	NA,A	NA,1	NA,inf	NA,inf	NA,0.461935	0.000227665	0.000227665
2	chr18:44841909:G:A	44841909	NA,A	NA,G	NA,1	NA,-inf	NA,inf	NA,0.414016	0.000227153	0.000227153
2	chr18:44841503:G:A	44841503	NA,A	NA,G	NA,1	NA,-inf	NA,inf	NA,0.414016	0.000227153	0.000227153
2	chr18:44021396:G:A	44021396	NA,A	NA,G	NA,1	NA,-inf	NA,inf	NA,0.442034	0.000226521	0.000226521
2	chr18:44830517:G:A	44830517	NA,A	NA,G	NA,1	NA,-inf	NA,inf	NA,0.569123	0.000226471	0.000226471
2	chr18:44174742:C:A	44174742	NA,A	NA,C	NA,1	NA,inf	NA,inf	NA,0.45152	0.00022617	0.00022617
2	chr18:44560186:C:T	44560186	NA,T	NA,C	NA,1	NA,-inf	NA,inf	NA,0.432448	0.000226051	0.000226051
2	chr18:44021052:G:T	44021052	NA,T	NA,G	NA,1	NA,-inf	NA,inf	NA,0.439523	0.000225749	0.000225749
2	chr18:44070519:A:G	44070519	G,G	A,A	1,1	-inf,inf	inf,inf	1.78191,0.447053	0.000225568	0.000225568
2	chr18:44051489:TTTAAC:T	44051489	NA,T	NA,TTTAAC	NA,1	NA,inf	NA,inf	NA,0.451827	0.000225326	0.000225326
2	chr18:44064569:T:C	44064569	NA,C	NA,T	NA,1	NA,inf	NA,inf	NA,0.451652	0.000225276	0.000225276
2	chr18:44698456:T:G	44698456	NA,G	NA,T	NA,1	NA,inf	NA,inf	NA,0.470806	0.000225219	0.000225219
2	chr18:44040236:T:A	44040236	NA,A	NA,T	NA,1	NA,inf	NA,inf	NA,0.451287	0.000225173	0.000225173
2	chr18:44187760:A:G	44187760	NA,G	NA,A	NA,1	NA,inf	NA,inf	NA,0.486587	0.000225153	0.000225153
2	chr18:44529260:C:T	44529260	NA,T	NA,C	NA,1	NA,-inf	NA,inf	NA,0.395219	0.000225015	0.000225016
2	chr18:44018029:A:T	44018029	NA,T	NA,A	NA,1	NA,-inf	NA,inf	NA,0.436686	0.000224967	0.000224967
2	chr18:44967769:A:G	44967769	NA,G	NA,A	NA,1	NA,-inf	NA,inf	NA,0.40932	0.000224964	0.000224964
2	chr18:44061923:T:C	44061923	NA,C	NA,T	NA,1	NA,inf	NA,inf	NA,0.449838	0.000224765	0.000224765
2	chr18:44941588:C:T	44941588	NA,T	NA,C	NA,1	NA,inf	NA,inf	NA,0.444961	0.000224697	0.000224697
2	chr18:44251479:C:T	44251479	NA,T	NA,C	NA,1	NA,-inf	NA,inf	NA,0.331885	0.000224661	0.000224661
2	chr18:44415758:G:A	44415758	NA,A	NA,G	NA,1	NA,-inf	NA,inf	NA,0.384968	0.000223991	0.000223991
2	chr18:44770878:G:A	44770878	NA,A	NA,G	NA,1	NA,inf	NA,inf	NA,0.476837	0.000223902	0.000223902
2	chr18:44482066:A:T	44482066	NA,T	NA,A	NA,1	NA,inf	NA,inf	NA,0.480786	0.000223587	0.000223587
2	chr18:44301495:C:T	44301495	T,T	C,C	1,1	-inf,-inf	inf,inf	3.41356,0.179145	0.000223016	0.000223016
2	chr18:44418530:C:T	44418530	NA,T	NA,C	NA,1	NA,-inf	NA,inf	NA,0.380568	0.000222941	0.000222941
2	chr18:44398399:T:G	44398399	NA,G	NA,T	NA,1	NA,inf	NA,inf	NA,0.450115	0.000222547	0.000222548
2	chr18:44854520:TC:T	44854520	NA,T	NA,TC	NA,1	NA,-inf	NA,inf	NA,0.396577	0.000222288	0.000222288
2	chr18:44444465:T:C	44444465	NA,C	NA,T	NA,1	NA,-inf	NA,inf	NA,0.378908	0.000222189	0.000222189
2	chr18:44453268:A:G	44453268	NA,G	NA,A	NA,1	NA,-inf	NA,inf	NA,0.378274	0.000222005	0.000222005
2	chr18:44565319:TATGTGA:T	44565319	NA,T	NA,TATGTGA	NA,1	NA,-inf	NA,inf	NA,0.417198	0.00022166	0.00022166
2	chr18:44290927:G:A	44290927	NA,A	NA,G	NA,1	NA,inf	NA,inf	NA,0.501276	0.000221479	0.000221479
2	chr18:44238531:T:G	44238531	NA,G	NA,T	NA,1	NA,-inf	NA,inf	NA,0.324783	0.0002214	0.0002214
2	chr18:44720130:C:T	44720130	NA,T	NA,C	NA,1	NA,-inf	NA,inf	NA,0.402229	0.000221355	0.000221355
2	chr18:44995436:C:T	44995436	NA,T	NA,C	NA,1	NA,-inf	NA,inf	NA,0.385843	0.000220984	0.000220984
2	chr18:44863247:C:T	44863247	NA,T	NA,C	NA,1	NA,-inf	NA,inf	NA,0.391777	0.000220954	0.000220954
2	chr18:44009652:A:T	44009652	NA,T	NA,A	NA,1	NA,inf	NA,inf	NA,0.468922	0.000220913	0.000220913
2	chr18:44972880:A:C	44972880	NA,C	NA,A	NA,1	NA,inf	NA,inf	NA,0.448929	0.000220788	0.000220788
2	chr18:44151595:T:G	44151595	NA,G	NA,T	NA,1	NA,inf	NA,inf	NA,0.479288	0.000220685	0.000220685
2	chr18:44288668:A:G	44288668	NA,G	NA,A	NA,1	NA,inf	NA,inf	NA,0.496786	0.000220493	0.000220493
2	chr18:44128888:G:A	44128888	NA,A	NA,G	NA,1	NA,inf	NA,inf	NA,0.450855	0.000220015	0.000220015
2	chr18:44665314:T:C	44665314	C,C	T,T	1,1	inf,inf	inf,inf	1.26138,0.605002	0.000219781	0.000219781
2	chr18:44619978:A:G	44619978	G,G	A,A	1,1	inf,-inf	inf,inf	0.338261,0.0167681	0.00021969	0.00021969
2	chr18:44190167:T:C	44190167	NA,C	NA,T	NA,1	NA,inf	NA,inf	NA,0.466991	0.00021968	0.00021968
2	chr18:44847136:G:A	44847136	NA,A	NA,G	NA,1	NA,inf	NA,inf	NA,0.416969	0.000219583	0.000219583
2	chr18:44738633:G:A	44738633	NA,A	NA,G	NA,1	NA,inf	NA,inf	NA,0.452134	0.000219492	0.000219492
2	chr18:44524233:TG:T	44524233	NA,T	NA,TG	NA,1	NA,-inf	NA,inf	NA,0.378104	0.000219144	0.000219144
2	chr18:44220894:G:A	44220894	A,A	G,G	1,1	-inf,-inf	inf,inf	2.59402,0.378486	0.000218621	0.000218622
2	chr18:44197205:G:T	44197205	T,T	G,G	1,1	-inf,-inf	inf,inf	2.63019,0.331301	0.000218548	0.000218548
2	chr18:44653590:G:A	44653590	NA,A	NA,G	NA,1	NA,-inf	NA,inf	NA,0.398069	0.00021833	0.00021833
2	chr18:44597509:G:A	44597509	NA,A	NA,G	NA,1	NA,inf	NA,inf	NA,0.448616	0.000218051	0.000218051
2	chr18:44299763:G:T	44299763	NA,T	NA,G	NA,1	NA,-inf	NA,inf	NA,0.370563	0.000218032	0.000218032
2	chr18:44661410:C:T	44661410	NA,T	NA,C	NA,1	NA,-inf	NA,inf	NA,0.401093	0.000217949	0.000217949
2	chr18:44814053:A:G	44814053	NA,G	NA,A	NA,1	NA,-inf	NA,inf	NA,0.355937	0.000217646	0.000217646
2	chr18:44328687:C:T	44328687	NA,T	NA,C	NA,1	NA,inf	NA,inf	NA,0.458714	0.00021735	0.00021735
2	chr18:44011266:A:G	44011266	NA,G	NA,A	NA,1	NA,inf	NA,inf	NA,0.447347	0.000217261	0.000217261
2	chr18:44523978:A:G	44523978	NA,G	NA,A	NA,1	NA,-inf	NA,inf	NA,0.368262	0.000216962	0.000216962
2	chr18:44022904:C:T	44022904	NA,T	NA,C	NA,1	NA,inf	NA,inf	NA,0.447696	0.000216933	0.000216933
2	chr18:44547025:G:T	44547025	T,T	G,G	1,1	inf,inf	inf,inf	1.74315,0.121594	0.000216919	0.000216919
2	chr18:44006070:C:A	44006070	NA,A	NA,C	NA,1	NA,-inf	NA,inf	NA,0.406429	0.000216757	0.000216757
2	chr18:44345145:C:G	44345145	NA,G	NA,C	NA,1	NA,-inf	NA,inf	NA,0.384635	0.000216526	0.000216526
2	chr18:44080746:A:G	44080746	NA,G	NA,A	NA,1	NA,-inf	NA,inf	NA,0.37773	0.000216395	0.000216395
2	chr18:44694783:CT:C	44694783	NA,C	NA,CT	NA,1	NA,-inf	NA,inf	NA,0.368107	0.000216209	0.000216209
2	chr18:44248435:C:T	44248435	NA,T	NA,C	NA,1	NA,inf	NA,inf	NA,0.453633	0.000216068	0.000216068
2	chr18:44820379:A:G	44820379	NA,G	NA,A	NA,1	NA,-inf	NA,inf	NA,0.345729	0.000215982	0.000215982
2	chr18:44408091:G:A	44408091	NA,A	NA,G	NA,1	NA,-inf	NA,inf	NA,0.357006	0.000215906	0.000215906
2	chr18:44970401:A:G	44970401	NA,G	NA,A	NA,1	NA,inf	NA,inf	NA,0.430088	0.000215476	0.000215476
2	chr18:44854562:C:T	44854562	NA,T	NA,C	NA,1	NA,-inf	NA,inf	NA,0.371926	0.000215429	0.000215429
2	chr18:44694703:AG:A	44694703	NA,A	NA,AG	NA,1	NA,-inf	NA,inf	NA,0.364343	0.00021517	0.00021517
2	chr18:44929898:T:G	44929898	NA,G	NA,T	NA,1	NA,-inf	NA,inf	NA,0.464546	0.000215156	0.000215156
2	chr18:44039558:A:G	44039558	G,NA	A,NA	1,NA	inf,NA	inf,NA	1.10559,NA	0.000215101	0.000215101
2	chr18:44088583:T:C	44088583	C,C	T,T	1,1	-inf,inf	inf,inf	1.82039,0.382792	0.00021506	0.00021506
2	chr18:44763435:G:A	44763435	NA,A	NA,G	NA,1	NA,-inf	NA,inf	NA,0.396802	0.000215036	0.000215036
2	chr18:44562655:T:C	44562655	C,C	T,T	1,1	-inf,inf	inf,inf	0.224161,0.854711	0.000214734	0.000214734
2	chr18:44209596:C:T	44209596	T,NA	C,NA	1,NA	inf,NA	inf,NA	1.06696,NA	0.000214691	0.000214691
2	chr18:44445958:C:G	44445958	G,NA	C,NA	1,NA	-inf,NA	inf,NA	0.605552,NA	0.000214568	0.000214568
2	chr18:44876016:A:G	44876016	NA,G	NA,A	NA,1	NA,-inf	NA,inf	NA,0.366906	0.000214061	0.000214061
2	chr18:44793102:A:G	44793102	NA,G	NA,A	NA,1	NA,-inf	NA,inf	NA,0.373605	0.000213558	0.000213558
2	chr18:44358949:G:T	44358949	NA,T	NA,G	NA,1	NA,-inf	NA,inf	NA,0.372996	0.000213506	0.000213506
2	chr18:44348000:A:G	44348000	NA,G	NA,A	NA,1	NA,-inf	NA,inf	NA,0.37287	0.000213395	0.000213395
2	chr18:44060952:T:A	44060952	NA,A	NA,T	NA,1	NA,inf	NA,inf	NA,0.407216	0.000213199	0.000213199
2	chr18:44150139:A:G	44150139	NA,G	NA,A	NA,1	NA,inf	NA,inf	NA,0.436845	0.000213174	0.000213174
2	chr18:44963349:T:C	44963349	NA,C	NA,T	NA,1	NA,-inf	NA,inf	NA,0.364752	0.000212656	0.000212656
2	chr18:44824073:A:G	44824073	NA,G	NA,A	NA,1	NA,-inf	NA,inf	NA,0.331403	0.000212545	0.000212545
2	chr18:44169305:A:T	44169305	NA,T	NA,A	NA,1	NA,inf	NA,inf	NA,0.416786	0.00021244	0.00021244
2	chr18:44492800:G:A	44492800	NA,A	NA,G	NA,1	NA,-inf	NA,inf	NA,0.345362	0.000212429	0.000212429
2	chr18:44786246:C:T	44786246	NA,T	NA,C	NA,1	NA,-inf	NA,inf	NA,0.370311	0.00021242	0.00021242
2	chr18:45000407:C:T	45000407	NA,T	NA,C	NA,1	NA,-inf	NA,inf	NA,0.352828	0.000212028	0.000212028
2	chr18:44022901:T:C	44022901	NA,C	NA,T	NA,1	NA,inf	NA,inf	NA,0.428313	0.000211979	0.000211979
2	chr18:44209905:A:G	44209905	G,G	A,A	1,1	-inf,-inf	inf,inf	2.55353,0.402451	0.000211951	0.000211951
2	chr18:44872361:C:T	44872361	NA,T	NA,C	NA,1	NA,-inf	NA,inf	NA,0.358923	0.000211845	0.000211845
2	chr18:44866171:C:T	44866171	NA,T	NA,C	NA,1	NA,-inf	NA,inf	NA,0.358923	0.000211845	0.000211845
2	chr18:44865446:G:A	44865446	NA,A	NA,G	NA,1	NA,-inf	NA,inf	NA,0.35859	0.000211758	0.000211758
2	chr18:44603067:T:G	44603067	NA,G	NA,T	NA,1	NA,inf	NA,inf	NA,0.442273	0.000211615	0.000211615
2	chr18:44722636:G:C	44722636	NA,C	NA,G	NA,1	NA,inf	NA,inf	NA,0.421924	0.000211458	0.000211458
2	chr18:44145581:G:A	44145581	A,NA	G,NA	1,NA	-inf,NA	inf,NA	1.30987,NA	0.000211375	0.000211375
2	chr18:44748771:G:A	44748771	NA,A	NA,G	NA,1	NA,inf	NA,inf	NA,0.428961	0.000211329	0.000211329
2	chr18:44875695:G:A	44875695	NA,A	NA,G	NA,1	NA,-inf	NA,inf	NA,0.357111	0.0002112	0.0002112
2	chr18:44515243:C:G	44515243	NA,G	NA,C	NA,1	NA,-inf	NA,inf	NA,0.348404	0.000211165	0.000211165
2	chr18:44274383:T:C	44274383	C,C	T,T	1,1	-inf,-inf	inf,inf	3.38983,0.0301288	0.000211145	0.000211145
2	chr18:44935029:C:T	44935029	NA,T	NA,C	NA,1	NA,inf	NA,inf	NA,0.39537	0.00021108	0.00021108
2	chr18:44496004:C:T	44496004	T,T	C,C	1,1	inf,inf	inf,inf	2.35346,0.513895	0.000210874	0.000210874
2	chr18:44966015:TCAAA:T	44966015	NA,T	NA,TCAAA	NA,1	NA,-inf	NA,inf	NA,0.364189	0.00021029	0.00021029
2	chr18:44846996:C:T	44846996	T,T	C,C	1,1	-inf,-inf	inf,inf	0.211246,1.63113	0.000210274	0.000210275
2	chr18:44460632:A:G	44460632	NA,G	NA,A	NA,1	NA,-inf	NA,inf	NA,0.327769	0.00021017	0.00021017
2	chr18:44937189:A:G	44937189	NA,G	NA,A	NA,1	NA,inf	NA,inf	NA,0.390021	0.000210072	0.000210072
2	chr18:44540492:C:A	44540492	A,A	C,C	1,1	inf,-inf	inf,inf	0.981187,0.116653	0.000209971	0.000209971
2	chr18:44338416:A:G	44338416	NA,G	NA,A	NA,1	NA,-inf	NA,inf	NA,0.358062	0.000209628	0.000209628
2	chr18:44057254:T:C	44057254	C,NA	T,NA	1,NA	inf,NA	inf,NA	1.0934,NA	0.000209429	0.000209429
2	chr18:44382839:T:C	44382839	C,NA	T,NA	1,NA	inf,NA	inf,NA	1.03865,NA	0.000209325	0.000209325
2	chr18:44074310:A:G	44074310	G,G	A,A	1,1	-inf,inf	inf,inf	1.7991,0.379474	0.000209252	0.000209252
2	chr18:44194134:T:C	44194134	NA,C	NA,T	NA,1	NA,inf	NA,inf	NA,0.422249	0.000209003	0.000209003
2	chr18:44826475:T:C	44826475	NA,C	NA,T	NA,1	NA,-inf	NA,inf	NA,0.329454	0.000208787	0.000208787
2	chr18:44010570:A:G	44010570	NA,G	NA,A	NA,1	NA,-inf	NA,inf	NA,0.375373	0.00020863	0.00020863
2	chr18:44342604:A:C	44342604	NA,C	NA,A	NA,1	NA,-inf	NA,inf	NA,0.354067	0.000208597	0.000208597
2	chr18:44158170:C:T	44158170	NA,T	NA,C	NA,1	NA,-inf	NA,inf	NA,0.32894	0.00020836	0.00020836
2	chr18:44143893:C:T	44143893	T,T	C,C	1,1	inf,inf	inf,inf	2.28228,0.0154261	0.000208268	0.000208268
2	chr18:44693690:T:C	44693690	NA,C	NA,T	NA,1	NA,inf	NA,inf	NA,0.424652	0.000208164	0.000208164
2	chr18:44428296:T:C	44428296	NA,C	NA,T	NA,1	NA,-inf	NA,inf	NA,0.329149	0.000208141	0.000208141
2	chr18:44393725:T:C	44393725	NA,C	NA,T	NA,1	NA,inf	NA,inf	NA,0.422393	0.0002081	0.0002081
2	chr18:44102690:C:A	44102690	A,A	C,C	1,1	-inf,inf	inf,inf	2.10491,0.097979	0.000207819	0.000207819
2	chr18:44758390:T:TA	44758390	NA,TA	NA,T	NA,1	NA,inf	NA,inf	NA,0.388251	0.000207719	0.000207719
2	chr18:44356192:G:A	44356192	NA,A	NA,G	NA,1	NA,-inf	NA,inf	NA,0.336684	0.000207673	0.000207673
2	chr18:44556957:TAAAAC:T	44556957	NA,T	NA,TAAAAC	NA,1	NA,inf	NA,inf	NA,0.401934	0.00020742	0.00020742
2	chr18:44169006:T:TACA	44169006	NA,TACA	NA,T	NA,1	NA,-inf	NA,inf	NA,0.350625	0.000207358	0.000207358
2	chr18:44225824:C:T	44225824	T,NA	C,NA	1,NA	inf,NA	inf,NA	1.04491,NA	0.000207242	0.000207242
2	chr18:44440637:A:T	44440637	NA,T	NA,A	NA,1	NA,-inf	NA,inf	NA,0.334298	0.00020688	0.00020688
2	chr18:44155367:G:A	44155367	NA,A	NA,G	NA,1	NA,inf	NA,inf	NA,0.384641	0.000206847	0.000206847
2	chr18:44085460:A:G	44085460	NA,G	NA,A	NA,1	NA,inf	NA,inf	NA,0.42885	0.000206775	0.000206775
2	chr18:44765327:T:C	44765327	NA,C	NA,T	NA,1	NA,inf	NA,inf	NA,0.410044	0.000206555	0.000206555
2	chr18:44542324:T:C	44542324	NA,C	NA,T	NA,1	NA,inf	NA,inf	NA,0.417533	0.00020648	0.00020648
2	chr18:44970481:T:C	44970481	NA,C	NA,T	NA,1	NA,-inf	NA,inf	NA,0.37195	0.000206019	0.000206019
2	chr18:44721862:A:G	44721862	NA,G	NA,A	NA,1	NA,inf	NA,inf	NA,0.405378	0.000204779	0.000204779
2	chr18:44214082:G:GCT	44214082	GCT,GCT	G,G	1,1	inf,inf	inf,inf	2.21155,0.403983	0.000204527	0.000204527
2	chr18:44410612:T:C	44410612	NA,C	NA,T	NA,1	NA,-inf	NA,inf	NA,0.313367	0.000204271	0.000204271
2	chr18:44046556:C:T	44046556	NA,T	NA,C	NA,1	NA,-inf	NA,inf	NA,0.341324	0.000204262	0.000204262
2	chr18:44402145:A:C	44402145	NA,C	NA,A	NA,1	NA,inf	NA,inf	NA,0.413274	0.0002041	0.0002041
2	chr18:44919778:CACAT:C	44919778	NA,C	NA,CACAT	NA,1	NA,inf	NA,inf	NA,0.365642	0.000204094	0.000204094
2	chr18:44730118:A:G	44730118	NA,G	NA,A	NA,1	NA,-inf	NA,inf	NA,0.362602	0.000203577	0.000203577
2	chr18:44129140:T:G	44129140	G,NA	T,NA	1,NA	inf,NA	inf,NA	1.07881,NA	0.000203553	0.000203553
2	chr18:44459762:C:T	44459762	NA,T	NA,C	NA,1	NA,-inf	NA,inf	NA,0.318293	0.000203462	0.000203462
2	chr18:44452234:T:C	44452234	NA,C	NA,T	NA,1	NA,-inf	NA,inf	NA,0.316813	0.000203411	0.000203411
2	chr18:44934366:G:C	44934366	C,C	G,G	1,1	-inf,-inf	inf,inf	0.966535,1.05998	0.000203212	0.000203212
2	chr18:44118653:T:C	44118653	NA,C	NA,T	NA,1	NA,-inf	NA,inf	NA,0.334662	0.000203068	0.000203068
2	chr18:44438070:C:T	44438070	NA,T	NA,C	NA,1	NA,-inf	NA,inf	NA,0.316357	0.000202962	0.000202962
2	chr18:44696284:A:G	44696284	NA,G	NA,A	NA,1	NA,-inf	NA,inf	NA,0.317007	0.000202903	0.000202903
2	chr18:44030389:T:A	44030389	NA,A	NA,T	NA,1	NA,inf	NA,inf	NA,0.427291	0.000202812	0.000202812
2	chr18:44877214:G:A	44877214	NA,A	NA,G	NA,1	NA,-inf	NA,inf	NA,0.321632	0.000202452	0.000202452
2	chr18:44694517:A:G	44694517	NA,G	NA,A	NA,1	NA,-inf	NA,inf	NA,0.314873	0.000202378	0.000202378
2	chr18:44625115:C:G	44625115	G,G	C,C	1,1	inf,-inf	inf,inf	0.31857,0.0330153	0.000202359	0.000202359
2	chr18:44202637:A:G	44202637	G,G	A,A	1,1	-inf,-inf	inf,inf	2.37997,0.574335	0.000202338	0.000202338
2	chr18:44471291:C:G	44471291	NA,G	NA,C	NA,1	NA,-inf	NA,inf	NA,0.304441	0.000202232	0.000202232
2	chr18:44881909:T:C	44881909	NA,C	NA,T	NA,1	NA,-inf	NA,inf	NA,0.319514	0.000201779	0.000201779
2	chr18:44418903:C:A	44418903	NA,A	NA,C	NA,1	NA,-inf	NA,inf	NA,0.309402	0.000201665	0.000201665
2	chr18:44831914:G:T	44831914	NA,T	NA,G	NA,1	NA,-inf	NA,inf	NA,0.322397	0.000201572	0.000201572
2	chr18:44396075:G:A	44396075	NA,A	NA,G	NA,1	NA,inf	NA,inf	NA,0.393859	0.000201179	0.000201179
2	chr18:44604674:C:T	44604674	NA,T	NA,C	NA,1	NA,-inf	NA,inf	NA,0.331781	0.000201066	0.000201066
2	chr18:44695880:A:G	44695880	NA,G	NA,A	NA,1	NA,-inf	NA,inf	NA,0.309401	0.000201051	0.000201051
2	chr18:44228258:A:G	44228258	G,G	A,A	1,1	-inf,-inf	inf,inf	2.4735,0.459831	0.00020073	0.00020073
2	chr18:44812923:T:G	44812923	NA,G	NA,T	NA,1	NA,-inf	NA,inf	NA,0.290999	0.000200231	0.000200231
2	chr18:44209426:G:A	44209426	A,NA	G,NA	1,NA	inf,NA	inf,NA	1.02343,NA	0.000200182	0.000200182
2	chr18:44531005:T:C	44531005	NA,C	NA,T	NA,1	NA,inf	NA,inf	NA,0.37539	0.000199924	0.000199924
2	chr18:44669688:C:A	44669688	NA,A	NA,C	NA,1	NA,-inf	NA,inf	NA,0.328693	0.000199866	0.000199866
2	chr18:44845363:A:C	44845363	NA,C	NA,A	NA,1	NA,-inf	NA,inf	NA,0.334591	0.000199795	0.000199795
2	chr18:44349098:T:A	44349098	A,NA	T,NA	1,NA	-inf,NA	inf,NA	1.38251,NA	0.00019957	0.00019957
2	chr18:44725013:C:T	44725013	NA,T	NA,C	NA,1	NA,inf	NA,inf	NA,0.370761	0.000199405	0.000199405
2	chr18:44860722:G:A	44860722	A,NA	G,NA	1,NA	inf,NA	inf,NA	0.935653,NA	0.000199383	0.000199383
2	chr18:44038669:T:C	44038669	NA,C	NA,T	NA,1	NA,inf	NA,inf	NA,0.355438	0.00019927	0.00019927
2	chr18:44023758:G:A	44023758	NA,A	NA,G	NA,1	NA,inf	NA,inf	NA,0.410314	0.000199055	0.000199055
2	chr18:44254652:C:G	44254652	NA,G	NA,C	NA,1	NA,-inf	NA,inf	NA,0.295957	0.000198677	0.000198677
2	chr18:44936155:T:C	44936155	C,NA	T,NA	1,NA	inf,NA	inf,NA	0.614918,NA	0.000198662	0.000198662
2	chr18:44027332:C:T	44027332	NA,T	NA,C	NA,1	NA,inf	NA,inf	NA,0.407811	0.000198596	0.000198596
2	chr18:44891045:G:A	44891045	NA,A	NA,G	NA,1	NA,-inf	NA,inf	NA,0.415602	0.000198315	0.000198315
2	chr18:44418449:T:C	44418449	NA,C	NA,T	NA,1	NA,-inf	NA,inf	NA,0.305575	0.00019828	0.00019828
2	chr18:44007583:T:C	44007583	NA,C	NA,T	NA,1	NA,inf	NA,inf	NA,0.406115	0.000198113	0.000198113
2	chr18:44215550:A:AAAT	44215550	AAAT,AAAT	A,A	1,1	-inf,-inf	inf,inf	2.53335,0.372478	0.000198102	0.000198102
2	chr18:44659852:A:G	44659852	NA,G	NA,A	NA,1	NA,inf	NA,inf	NA,0.392555	0.000197947	0.000197947
2	chr18:44366489:G:A	44366489	NA,A	NA,G	NA,1	NA,-inf	NA,inf	NA,0.310645	0.000197828	0.000197828
2	chr18:44181609:A:G	44181609	NA,G	NA,A	NA,1	NA,-inf	NA,inf	NA,0.300079	0.000197791	0.000197791
2	chr18:44934483:A:G	44934483	G,G	A,A	1,1	-inf,-inf	inf,inf	0.929425,1.07887	0.00019777	0.00019777
2	chr18:44692958:T:A	44692958	NA,A	NA,T	NA,1	NA,-inf	NA,inf	NA,0.291099	0.000197559	0.000197559
2	chr18:44980156:T:G	44980156	NA,G	NA,T	NA,1	NA,inf	NA,inf	NA,0.339355	0.000197431	0.000197431
2	chr18:44117765:A:G	44117765	NA,G	NA,A	NA,1	NA,-inf	NA,inf	NA,0.309046	0.000197242	0.000197242
2	chr18:44027982:T:C	44027982	NA,C	NA,T	NA,1	NA,inf	NA,inf	NA,0.400255	0.000197025	0.000197025
2	chr18:44944244:G:A	44944244	A,NA	G,NA	1,NA	inf,NA	inf,NA	0.679087,NA	0.000196924	0.000196924
2	chr18:44665140:C:T	44665140	T,T	C,C	1,1	inf,-inf	inf,inf	0.151,1.49038	0.00019692	0.00019692
2	chr18:44651993:A:G	44651993	G,G	A,A	1,1	inf,-inf	inf,inf	3.58701,0.247614	0.000196895	0.000196896
2	chr18:44624895:T:C	44624895	NA,C	NA,T	NA,1	NA,inf	NA,inf	NA,0.360713	0.000196501	0.000196501
2	chr18:44316602:C:T	44316602	NA,T	NA,C	NA,1	NA,inf	NA,inf	NA,0.348589	0.000196251	0.000196251
2	chr18:44033856:A:G	44033856	NA,G	NA,A	NA,1	NA,inf	NA,inf	NA,0.39643	0.000196189	0.000196189
2	chr18:44857554:C:CA	44857554	NA,CA	NA,C	NA,1	NA,-inf	NA,inf	NA,0.31757	0.000196074	0.000196074
2	chr18:44816490:A:C	44816490	NA,C	NA,A	NA,1	NA,-inf	NA,inf	NA,0.429399	0.000195951	0.000195951
2	chr18:44970712:C:T	44970712	NA,T	NA,C	NA,1	NA,inf	NA,inf	NA,0.30882	0.000195613	0.000195613
2	chr18:44385403:ATTCTTCATTTTC:A	44385403	NA,A	NA,ATTCTTCATTTTC	NA,1	NA,inf	NA,inf	NA,0.365832	0.000195594	0.000195594
2	chr18:44813077:A:G	44813077	NA,G	NA,A	NA,1	NA,-inf	NA,inf	NA,0.426833	0.000195468	0.000195468
2	chr18:44887758:G:A	44887758	NA,A	NA,G	NA,1	NA,-inf	NA,inf	NA,0.339197	0.000195462	0.000195462
2	chr18:44683625:A:G	44683625	NA,G	NA,A	NA,1	NA,-inf	NA,inf	NA,0.310318	0.000195145	0.000195145
2	chr18:44820278:A:G	44820278	NA,G	NA,A	NA,1	NA,-inf	NA,inf	NA,0.265098	0.000195083	0.000195083
2	chr18:44812045:C:T	44812045	NA,T	NA,C	NA,1	NA,inf	NA,inf	NA,0.319837	0.000195012	0.000195012
2	chr18:44818431:G:A	44818431	NA,A	NA,G	NA,1	NA,-inf	NA,inf	NA,0.424501	0.000194887	0.000194887
2	chr18:44217781:T:C	44217781	C,C	T,T	1,1	-inf,-inf	inf,inf	2.41504,0.507562	0.000194881	0.000194881
2	chr18:44022028:C:T	44022028	T,T	C,C	1,1	-inf,-inf	inf,inf	1.91135,0.705293	0.00019484	0.00019484
2	chr18:44663320:C:T	44663320	NA,T	NA,C	NA,1	NA,inf	NA,inf	NA,0.327612	0.000194654	0.000194654
2	chr18:44034122:T:A	44034122	NA,A	NA,T	NA,1	NA,inf	NA,inf	NA,0.388439	0.000194612	0.000194612
2	chr18:44117295:G:A	44117295	NA,A	NA,G	NA,1	NA,-inf	NA,inf	NA,0.297434	0.000194429	0.000194429
2	chr18:44969777:T:A	44969777	NA,A	NA,T	NA,1	NA,inf	NA,inf	NA,0.30302	0.000194359	0.00019436
2	chr18:44677335:T:G	44677335	G,G	T,T	1,1	inf,-inf	inf,inf	0.983192,0.127691	0.00019434	0.00019434
2	chr18:44779174:T:C	44779174	NA,C	NA,T	NA,1	NA,-inf	NA,inf	NA,0.294271	0.000194285	0.000194285
2	chr18:44582323:T:C	44582323	NA,C	NA,T	NA,1	NA,inf	NA,inf	NA,0.353391	0.000194015	0.000194015
2	chr18:44792181:A:G	44792181	NA,G	NA,A	NA,1	NA,-inf	NA,inf	NA,0.294581	0.000193856	0.000193856
2	chr18:44019469:T:C	44019469	NA,C	NA,T	NA,1	NA,inf	NA,inf	NA,0.3836	0.0001937	0.0001937
2	chr18:44694651:G:A	44694651	NA,A	NA,G	NA,1	NA,-inf	NA,inf	NA,0.276553	0.000193424	0.000193424
2	chr18:44679688:G:A	44679688	NA,A	NA,G	NA,1	NA,-inf	NA,inf	NA,0.302477	0.000193412	0.000193412
2	chr18:44034245:A:G	44034245	NA,G	NA,A	NA,1	NA,inf	NA,inf	NA,0.381966	0.000193288	0.000193288
2	chr18:44785604:A:C	44785604	NA,C	NA,A	NA,1	NA,-inf	NA,inf	NA,0.292059	0.000193284	0.000193284
2	chr18:44536968:T:C	44536968	NA,C	NA,T	NA,1	NA,-inf	NA,inf	NA,0.26121	0.000193077	0.000193077
2	chr18:44356106:G:T	44356106	T,NA	G,NA	1,NA	-inf,NA	inf,NA	0.688159,NA	0.000192904	0.000192904
2	chr18:44474125:C:T	44474125	T,NA	C,NA	1,NA	inf,NA	inf,NA	1.06071,NA	0.000192789	0.000192789
2	chr18:44562405:T:C	44562405	NA,C	NA,T	NA,1	NA,inf	NA,inf	NA,0.341225	0.000192681	0.000192681
2	chr18:44112709:T:A	44112709	NA,A	NA,T	NA,1	NA,-inf	NA,inf	NA,0.27673	0.000192642	0.000192642
2	chr18:44100473:A:G	44100473	G,G	A,A	1,1	inf,-inf	inf,inf	1.47425,0.0959569	0.000192483	0.000192483
2	chr18:44021238:A:C	44021238	NA,C	NA,A	NA,1	NA,inf	NA,inf	NA,0.37752	0.000192472	0.000192472
2	chr18:44521039:T:C	44521039	NA,C	NA,T	NA,1	NA,inf	NA,inf	NA,0.24757	0.000192185	0.000192185
2	chr18:44731035:T:C	44731035	C,NA	T,NA	1,NA	-inf,NA	inf,NA	0.689889,NA	0.000192058	0.000192058
2	chr18:44498742:A:T	44498742	NA,T	NA,A	NA,1	NA,inf	NA,inf	NA,0.346773	0.000192027	0.000192027
2	chr18:44811968:A:G	44811968	G,NA	A,NA	1,NA	inf,NA	inf,NA	0.592864,NA	0.000192019	0.000192019
2	chr18:44664949:G:A	44664949	A,A	G,G	1,1	inf,-inf	inf,inf	3.63018,0.194291	0.000191814	0.000191815
2	chr18:44811847:C:A	44811847	NA,A	NA,C	NA,1	NA,-inf	NA,inf	NA,0.413016	0.000191666	0.000191666
2	chr18:44057463:A:ATATAGAATTTTTAT	44057463	NA,ATATAGAATTTTTAT	NA,A	NA,1	NA,-inf	NA,inf	NA,0.320882	0.000191663	0.000191663
2	chr18:44035341:A:G	44035341	NA,G	NA,A	NA,1	NA,inf	NA,inf	NA,0.372335	0.000191328	0.000191328
2	chr18:44204041:G:A	44204041	NA,A	NA,G	NA,1	NA,-inf	NA,inf	NA,0.305747	0.000191263	0.000191263
2	chr18:44862324:G:T	44862324	T,NA	G,NA	1,NA	inf,NA	inf,NA	0.91077,NA	0.00019109	0.00019109
2	chr18:44348995:G:C	44348995	NA,C	NA,G	NA,1	NA,inf	NA,inf	NA,0.3283	0.000190899	0.000190899
2	chr18:44445256:C:A	44445256	NA,A	NA,C	NA,1	NA,inf	NA,inf	NA,0.340566	0.00019068	0.00019068
2	chr18:44543043:C:T	44543043	T,T	C,C	1,1	inf,-inf	inf,inf	0.938864,0.125599	0.00019031	0.00019031
2	chr18:44579283:C:T	44579283	NA,T	NA,C	NA,1	NA,inf	NA,inf	NA,0.328998	0.000190244	0.000190244
2	chr18:44787582:C:T	44787582	NA,T	NA,C	NA,1	NA,inf	NA,inf	NA,0.304858	0.000190003	0.000190003
2	chr18:44835659:G:A	44835659	NA,A	NA,G	NA,1	NA,-inf	NA,inf	NA,0.270534	0.000189949	0.000189949
2	chr18:44022542:A:G	44022542	NA,G	NA,A	NA,1	NA,inf	NA,inf	NA,0.363267	0.000189771	0.000189771
2	chr18:44074014:C:CA	44074014	CA,NA	C,NA	1,NA	inf,NA	inf,NA	1.02922,NA	0.000189654	0.000189654
2	chr18:44922976:A:G	44922976	NA,G	NA,A	NA,1	NA,-inf	NA,inf	NA,0.259526	0.000189643	0.000189643
2	chr18:44568916:T:G	44568916	NA,G	NA,T	NA,1	NA,inf	NA,inf	NA,0.324522	0.00018944	0.00018944
2	chr18:44725871:A:G	44725871	NA,G	NA,A	NA,1	NA,inf	NA,inf	NA,0.322956	0.000189423	0.000189423
2	chr18:44551569:G:A	44551569	A,A	G,G	1,1	inf,-inf	inf,inf	0.965606,0.0593211	0.000188941	0.000188941
2	chr18:44722918:A:T	44722918	NA,T	NA,A	NA,1	NA,inf	NA,inf	NA,0.306219	0.000188863	0.000188863
2	chr18:44625005:C:T	44625005	NA,T	NA,C	NA,1	NA,-inf	NA,inf	NA,0.274339	0.000188843	0.000188843
2	chr18:44133482:ATAATG:A	44133482	NA,A	NA,ATAATG	NA,1	NA,inf	NA,inf	NA,0.320253	0.0001887	0.0001887
2	chr18:44359928:C:A	44359928	NA,A	NA,C	NA,1	NA,-inf	NA,inf	NA,0.252069	0.000188615	0.000188615
2	chr18:44421262:C:T	44421262	T,T	C,C	1,1	inf,-inf	inf,inf	2.17025,0.138055	0.000188612	0.000188612
2	chr18:44582324:A:G	44582324	NA,G	NA,A	NA,1	NA,-inf	NA,inf	NA,0.246961	0.000188447	0.000188447
2	chr18:44657691:T:C	44657691	NA,C	NA,T	NA,1	NA,-inf	NA,inf	NA,0.237925	0.0001884	0.0001884
2	chr18:44808293:T:C	44808293	NA,C	NA,T	NA,1	NA,-inf	NA,inf	NA,0.278298	0.00018833	0.00018833
2	chr18:44788604:C:T	44788604	NA,T	NA,C	NA,1	NA,-inf	NA,inf	NA,0.268163	0.000187988	0.000187988
2	chr18:44788154:C:T	44788154	NA,T	NA,C	NA,1	NA,-inf	NA,inf	NA,0.264697	0.000187899	0.000187899
2	chr18:44644557:A:G	44644557	NA,G	NA,A	NA,1	NA,-inf	NA,inf	NA,0.261756	0.000187863	0.000187863
2	chr18:44797896:C:A	44797896	NA,A	NA,C	NA,1	NA,inf	NA,inf	NA,0.303492	0.000187769	0.000187769
2	chr18:44461315:T:C	44461315	NA,C	NA,T	NA,1	NA,inf	NA,inf	NA,0.328993	0.000187756	0.000187756
2	chr18:44758326:T:G	44758326	NA,G	NA,T	NA,1	NA,inf	NA,inf	NA,0.297837	0.00018774	0.00018774
2	chr18:44617957:A:G	44617957	G,NA	A,NA	1,NA	inf,NA	inf,NA	0.557097,NA	0.00018771	0.00018771
2	chr18:44010934:C:T	44010934	NA,T	NA,C	NA,1	NA,inf	NA,inf	NA,0.325334	0.000187481	0.000187481
2	chr18:44758325:C:G	44758325	NA,G	NA,C	NA,1	NA,inf	NA,inf	NA,0.296467	0.000187475	0.000187475
2	chr18:44607711:C:T	44607711	NA,T	NA,C	NA,1	NA,inf	NA,inf	NA,0.316966	0.000187341	0.000187341
2	chr18:44302799:T:C	44302799	NA,C	NA,T	NA,1	NA,inf	NA,inf	NA,0.302793	0.00018715	0.00018715
2	chr18:44018694:A:G	44018694	G,G	A,A	1,1	-inf,-inf	inf,inf	1.73542,0.870561	0.00018713	0.00018713
2	chr18:44882604:G:A	44882604	NA,A	NA,G	NA,1	NA,-inf	NA,inf	NA,0.252498	0.000187063	0.000187063
2	chr18:44357675:C:T	44357675	NA,T	NA,C	NA,1	NA,-inf	NA,inf	NA,0.242783	0.00018692	0.00018692
2	chr18:44640046:T:TAA	44640046	NA,TAA	NA,T	NA,1	NA,inf	NA,inf	NA,0.274669	0.0001869	0.0001869
2	chr18:44359028:AGGTATACATGTGCCATAGT:A	44359028	NA,A	NA,AGGTATACATGTGCCATAGT	NA,1	NA,-inf	NA,inf	NA,0.242495	0.000186854	0.000186854
2	chr18:44526246:G:A	44526246	NA,A	NA,G	NA,1	NA,-inf	NA,inf	NA,0.352193	0.000186826	0.000186826
2	chr18:44918520:C:G	44918520	NA,G	NA,C	NA,1	NA,inf	NA,inf	NA,0.296886	0.000186781	0.000186781
2	chr18:44540680:T:C	44540680	NA,C	NA,T	NA,1	NA,inf	NA,inf	NA,0.324274	0.00018667	0.00018667
2	chr18:44740313:G:A	44740313	NA,A	NA,G	NA,1	NA,inf	NA,inf	NA,0.316976	0.000186537	0.000186537
2	chr18:44807432:A:G	44807432	NA,G	NA,A	NA,1	NA,-inf	NA,inf	NA,0.268495	0.000186364	0.000186364
2	chr18:44371097:A:G	44371097	NA,G	NA,A	NA,1	NA,-inf	NA,inf	NA,0.239754	0.000186347	0.000186347
2	chr18:44740557:G:A	44740557	NA,A	NA,G	NA,1	NA,-inf	NA,inf	NA,0.244983	0.000186303	0.000186303
2	chr18:44686409:C:T	44686409	NA,T	NA,C	NA,1	NA,inf	NA,inf	NA,0.331134	0.000186221	0.000186221
2	chr18:44831696:A:G	44831696	NA,G	NA,A	NA,1	NA,-inf	NA,inf	NA,0.230727	0.000186216	0.000186216
2	chr18:44074505:T:C	44074505	NA,C	NA,T	NA,1	NA,inf	NA,inf	NA,0.321034	0.000186207	0.000186207
2	chr18:44879997:A:G	44879997	NA,G	NA,A	NA,1	NA,-inf	NA,inf	NA,0.259973	0.000186041	0.000186041
2	chr18:44419508:G:A	44419508	NA,A	NA,G	NA,1	NA,-inf	NA,inf	NA,0.254591	0.000185894	0.000185894
2	chr18:44735748:C:T	44735748	NA,T	NA,C	NA,1	NA,-inf	NA,inf	NA,0.236456	0.000185812	0.000185812
2	chr18:44316222:G:A	44316222	NA,A	NA,G	NA,1	NA,inf	NA,inf	NA,0.194387	0.0001858	0.0001858
2	chr18:44543212:G:A	44543212	NA,A	NA,G	NA,1	NA,inf	NA,inf	NA,0.305514	0.00018574	0.00018574
2	chr18:44990563:G:A	44990563	NA,A	NA,G	NA,1	NA,-inf	NA,inf	NA,0.264739	0.000185649	0.000185649
2	chr18:44391102:G:A	44391102	NA,A	NA,G	NA,1	NA,-inf	NA,inf	NA,0.244343	0.000185591	0.000185591
2	chr18:44917387:C:T	44917387	NA,T	NA,C	NA,1	NA,inf	NA,inf	NA,0.294727	0.000185575	0.000185575
2	chr18:44846493:A:G	44846493	NA,G	NA,A	NA,1	NA,inf	NA,inf	NA,0.295561	0.000184912	0.000184912
2	chr18:44462950:A:C	44462950	NA,C	NA,A	NA,1	NA,-inf	NA,inf	NA,0.227535	0.000184909	0.000184909
2	chr18:44462752:A:C	44462752	NA,C	NA,A	NA,1	NA,-inf	NA,inf	NA,0.227535	0.000184909	0.000184909
2	chr18:44075013:G:A	44075013	A,A	G,G	1,1	inf,-inf	inf,inf	1.41125,0.0620441	0.000184798	0.000184798
2	chr18:44758977:C:T	44758977	NA,T	NA,C	NA,1	NA,inf	NA,inf	NA,0.282481	0.000184706	0.000184706
2	chr18:44600670:T:C	44600670	NA,C	NA,T	NA,1	NA,inf	NA,inf	NA,0.299405	0.000184513	0.000184513
2	chr18:44895009:G:A	44895009	NA,A	NA,G	NA,1	NA,inf	NA,inf	NA,0.291152	0.000184305	0.000184305
2	chr18:44316098:G:A	44316098	NA,A	NA,G	NA,1	NA,-inf	NA,inf	NA,0.230318	0.000184223	0.000184223
2	chr18:44916954:G:A	44916954	NA,A	NA,G	NA,1	NA,inf	NA,inf	NA,0.284045	0.000184212	0.000184212
2	chr18:44742399:T:C	44742399	NA,C	NA,T	NA,1	NA,inf	NA,inf	NA,0.298937	0.000184135	0.000184135
2	chr18:44844629:C:T	44844629	T,T	C,C	1,1	inf,inf	inf,inf	0.892861,0.0868338	0.000184126	0.000184126
2	chr18:44445366:A:G	44445366	NA,G	NA,A	NA,1	NA,inf	NA,inf	NA,0.31088	0.00018405	0.00018405
2	chr18:44357831:G:A	44357831	NA,A	NA,G	NA,1	NA,-inf	NA,inf	NA,0.227328	0.000183873	0.000183873
2	chr18:44357430:C:G	44357430	NA,G	NA,C	NA,1	NA,-inf	NA,inf	NA,0.226056	0.000183625	0.000183625
2	chr18:44452447:A:G	44452447	NA,G	NA,A	NA,1	NA,-inf	NA,inf	NA,0.212501	0.000183551	0.000183551
2	chr18:44024789:T:C	44024789	NA,C	NA,T	NA,1	NA,inf	NA,inf	NA,0.32872	0.000183531	0.000183531
2	chr18:44371692:G:A	44371692	NA,A	NA,G	NA,1	NA,-inf	NA,inf	NA,0.225324	0.000183486	0.000183486
2	chr18:44664659:T:C	44664659	NA,C	NA,T	NA,1	NA,-inf	NA,inf	NA,0.205432	0.000183453	0.000183453
2	chr18:44313049:C:T	44313049	NA,T	NA,C	NA,1	NA,inf	NA,inf	NA,0.282797	0.00018342	0.00018342
2	chr18:44470473:G:A	44470473	NA,A	NA,G	NA,1	NA,inf	NA,inf	NA,0.300986	0.000183352	0.000183352
2	chr18:44104890:T:C	44104890	C,NA	T,NA	1,NA	-inf,NA	inf,NA	0.69672,NA	0.000183304	0.000183304
2	chr18:44419165:A:T	44419165	NA,T	NA,A	NA,1	NA,-inf	NA,inf	NA,0.240436	0.000183287	0.000183287
2	chr18:44474313:A:G	44474313	NA,G	NA,A	NA,1	NA,-inf	NA,inf	NA,0.219408	0.000183226	0.000183226
2	chr18:44757438:A:C	44757438	NA,C	NA,A	NA,1	NA,inf	NA,inf	NA,0.267403	0.000183161	0.000183161
2	chr18:44803641:G:A	44803641	NA,A	NA,G	NA,1	NA,inf	NA,inf	NA,0.278733	0.00018314	0.00018314
2	chr18:44994640:G:C	44994640	NA,C	NA,G	NA,1	NA,inf	NA,inf	NA,0.24623	0.000182869	0.000182869
2	chr18:44879539:G:A	44879539	NA,A	NA,G	NA,1	NA,-inf	NA,inf	NA,0.230986	0.000182816	0.000182816
2	chr18:44274777:A:G	44274777	NA,G	NA,A	NA,1	NA,-inf	NA,inf	NA,0.174553	0.000182554	0.000182554
2	chr18:44842104:A:G	44842104	G,G	A,A	1,1	inf,inf	inf,inf	1.09024,0.339227	0.000182552	0.000182552
2	chr18:44501929:C:T	44501929	NA,T	NA,C	NA,1	NA,-inf	NA,inf	NA,0.199661	0.000182519	0.000182519
2	chr18:44296758:A:ACTT	44296758	NA,ACTT	NA,A	NA,1	NA,inf	NA,inf	NA,0.275982	0.00018239	0.00018239
2	chr18:44756929:G:T	44756929	NA,T	NA,G	NA,1	NA,inf	NA,inf	NA,0.269386	0.000182378	0.000182378
2	chr18:44577370:T:G	44577370	NA,G	NA,T	NA,1	NA,-inf	NA,inf	NA,0.216083	0.000182356	0.000182356
2	chr18:44452025:C:A	44452025	NA,A	NA,C	NA,1	NA,-inf	NA,inf	NA,0.205892	0.000182268	0.000182268
2	chr18:44480884:T:C	44480884	NA,C	NA,T	NA,1	NA,-inf	NA,inf	NA,0.28073	0.000182216	0.000182216
2	chr18:44133383:T:G	44133383	NA,G	NA,T	NA,1	NA,-inf	NA,inf	NA,0.230936	0.000181976	0.000181976
2	chr18:44987765:C:T	44987765	NA,T	NA,C	NA,1	NA,inf	NA,inf	NA,0.241045	0.000181935	0.000181935
2	chr18:44989325:C:G	44989325	NA,G	NA,C	NA,1	NA,inf	NA,inf	NA,0.241045	0.000181935	0.000181935
2	chr18:44861223:T:A	44861223	A,A	T,T	1,1	-inf,-inf	inf,inf	0.596012,1.12169	0.00018189	0.00018189
2	chr18:44444145:T:C	44444145	NA,C	NA,T	NA,1	NA,-inf	NA,inf	NA,0.203801	0.000181865	0.000181865
2	chr18:44369933:G:A	44369933	NA,A	NA,G	NA,1	NA,-inf	NA,inf	NA,0.216626	0.000181819	0.000181819
2	chr18:44022786:T:C	44022786	NA,C	NA,T	NA,1	NA,inf	NA,inf	NA,0.318084	0.000181724	0.000181724
2	chr18:44324557:G:A	44324557	NA,A	NA,G	NA,1	NA,-inf	NA,inf	NA,0.197247	0.00018172	0.00018172
2	chr18:44484098:A:T	44484098	NA,T	NA,A	NA,1	NA,-inf	NA,inf	NA,0.209242	0.000181372	0.000181373
```
