## Supplementary material for "Characterization of shared and ancestry-specific signals driving complex traits using multi-ancestry fine-mapping": susiex_nc2.cs80.snp

```
BP	SNP	PIP(CS1)	LogBF(CS1,Pop1)	LogBF(CS1,Pop2)	PIP(CS2)	LogBF(CS2,Pop1)	LogBF(CS2,Pop2)
44004918	chr18:44004918:G:C	2.97217e-11	-2.40682e-10	-0.228309	0.000341889	-2.40682e-10	-0.320352
44004939	chr18:44004939:T:C	2.96442e-11	-2.40682e-10	-0.230921	0.000341049	-2.40682e-10	-0.322812
44005222	chr18:44005222:G:C	1.31665e-11	-2.40682e-10	-1.04251	0.000169628	-2.40682e-10	-1.02123
44005610	chr18:44005610:G:A	1.2392e-11	-2.40682e-10	-1.10314	0.000156408	-2.40682e-10	-1.10237
44005755	chr18:44005755:A:G	9.63692e-11	-2.40682e-10	0.948	0.00117914	-2.40682e-10	0.917703
44005821	chr18:44005821:G:A	2.1684e-11	-2.40682e-10	-0.543614	0.000269249	-2.40682e-10	-0.559204
44005845	chr18:44005845:A:G	2.42253e-11	-2.40682e-10	-0.432791	0.000285103	-2.40682e-10	-0.50199
44006070	chr18:44006070:C:A	1.72538e-11	-2.40682e-10	-0.772155	0.000216757	-2.40682e-10	-0.776063
44006686	chr18:44006686:C:T	1.30071e-11	-2.40682e-10	-1.05469	0.000168272	-2.40682e-10	-1.02926
44006872	chr18:44006872:T:A	1.29349e-11	-2.40682e-10	-1.06026	0.00016711	-2.40682e-10	-1.03618
44006926	chr18:44006926:C:T	1.24249e-11	-2.40682e-10	-1.10049	0.000156352	-2.40682e-10	-1.10273
44006992	chr18:44006992:G:T	4.05273e-11	0.0817879	-2.02435e-10	0.000518566	0.096228	-2.02435e-10
44007259	chr18:44007259:A:G	7.8386e-12	-1.56113	-2.02435e-10	7.57239e-05	-1.82775	-2.02435e-10
44007583	chr18:44007583:T:C	1.7084e-11	-2.40682e-10	-0.782044	0.000198113	-2.40682e-10	-0.866
44007701	chr18:44007701:C:T	2.73562e-11	-2.40682e-10	-0.311245	0.000336872	-2.40682e-10	-0.335136
44008191	chr18:44008191:G:A	2.4866e-11	-2.40682e-10	-0.406685	0.000307775	-2.40682e-10	-0.42547
44008898	chr18:44008898:T:TCA	2.42254e-12	-1.63284	-1.10253	2.49763e-05	-1.8341	-1.10281
44009128	chr18:44009128:CA:C	5.48589e-11	-2.40682e-10	0.384576	0.000791896	-2.40682e-10	0.519591
44009652	chr18:44009652:A:T	1.84244e-11	-2.40682e-10	-0.706511	0.000220913	-2.40682e-10	-0.75707
44010442	chr18:44010442:T:G	6.17726e-12	-1.65039	-0.148927	5.08001e-05	-1.85979	-0.367155
44010570	chr18:44010570:A:G	1.66053e-11	-2.40682e-10	-0.810466	0.00020863	-2.40682e-10	-0.814279
44010934	chr18:44010934:C:T	1.54856e-11	-2.40682e-10	-0.880278	0.000187481	-2.40682e-10	-0.92116
44011072	chr18:44011072:A:G	1.23931e-11	-2.40682e-10	-1.10305	0.000156503	-2.40682e-10	-1.10176
44011266	chr18:44011266:A:G	1.82169e-11	-2.40682e-10	-0.717835	0.000217261	-2.40682e-10	-0.773739
44011616	chr18:44011616:A:G	1.31474e-11	-2.40682e-10	-1.04396	0.000163486	-2.40682e-10	-1.05811
44012149	chr18:44012149:T:C	5.84892e-12	-1.85393	-2.02435e-10	7.11514e-05	-1.89003	-2.02435e-10
44012270	chr18:44012270:G:A	2.45348e-11	-2.40682e-10	-0.420093	0.000302889	-2.40682e-10	-0.441473
44012534	chr18:44012534:T:C	2.66669e-11	-2.40682e-10	-0.336765	0.000328993	-2.40682e-10	-0.358802
44013175	chr18:44013175:C:CT	9.26362e-11	0.908492	-2.02435e-10	0.00112729	0.872731	-2.02435e-10
44013182	chr18:44013182:C:T	3.08746e-12	-1.62717	-0.865671	2.89096e-05	-1.83778	-0.952884
44014064	chr18:44014064:A:G	2.95071e-12	-1.43552	-1.10262	5.19129e-05	-1.10228	-1.10299
44014742	chr18:44014742:C:T	1.38808e-11	-2.40682e-10	-0.989684	0.00017132	-2.40682e-10	-1.01131
44015187	chr18:44015187:A:G	2.74778e-11	0.282915	-0.589724	9.30062e-05	-1.13181	-0.490364
44015513	chr18:44015513:G:A	3.40755e-12	-1.471	-0.923192	5.90577e-05	-1.13669	-0.93963
44016071	chr18:44016071:C:T	2.88562e-12	-1.45733	-1.10312	5.05064e-05	-1.12961	-1.10313
44016412	chr18:44016412:C:T	2.94924e-12	-1.4355	-1.10314	5.19935e-05	-1.10074	-1.10298
44017308	chr18:44017308:C:T	8.77512e-12	-0.445822	-1.00245	9.65624e-05	-0.546336	-1.03831
44017423	chr18:44017423:T:C	2.81447e-11	-2.40682e-10	-0.28283	0.00034796	-2.40682e-10	-0.302752
44017856	chr18:44017856:C:T	8.53456e-11	1.84225	-1.01573	9.92291e-05	-0.595347	-0.962061
44017888	chr18:44017888:G:A	8.9375e-12	-0.668376	-0.761556	9.05047e-05	-0.782101	-0.867336
44017915	chr18:44017915:A:C	3.61333e-11	-2.40682e-10	-0.0329729	0.000413301	-2.40682e-10	-0.130663
44018029	chr18:44018029:A:T	1.7928e-11	-2.40682e-10	-0.733825	0.000224967	-2.40682e-10	-0.738884
44018259	chr18:44018259:T:A	3.55576e-12	-1.7717	-0.579918	3.45084e-05	-1.83632	-0.777313
44018454	chr18:44018454:G:A	1.29378e-11	-2.40682e-10	-1.06003	0.000167101	-2.40682e-10	-1.03624
44018662	chr18:44018662:C:T	3.77875e-11	-2.40682e-10	0.0117905	0.000431483	-2.40682e-10	-0.0876106
44018676	chr18:44018676:T:A	1.28636e-11	-2.40682e-10	-1.06579	0.000165905	-2.40682e-10	-1.04343
44018694	chr18:44018694:A:G	2.13188e-11	-0.47047	-0.0901296	0.00018713	-0.606923	-0.316111
44018722	chr18:44018722:G:C	1.28553e-11	-2.40682e-10	-1.06643	0.000165768	-2.40682e-10	-1.04425
44019469	chr18:44019469:T:C	1.66325e-11	-2.40682e-10	-0.808826	0.0001937	-2.40682e-10	-0.888527
44019622	chr18:44019622:T:C	1.3298e-11	-2.40682e-10	-1.03257	0.000156383	-2.40682e-10	-1.10253
44020138	chr18:44020138:T:C	9.44993e-10	4.09545	-0.86446	0.000227781	0.0589688	-0.785422
44020305	chr18:44020305:A:AT	1.24288e-11	-2.40682e-10	-1.10017	0.000157455	-2.40682e-10	-1.0957
44020337	chr18:44020337:AG:A	2.82282e-11	-2.40682e-10	-0.279865	0.000348986	-2.40682e-10	-0.299808
44021052	chr18:44021052:G:T	1.79939e-11	-2.40682e-10	-0.730154	0.000225749	-2.40682e-10	-0.735413
44021096	chr18:44021096:A:T	3.2514e-11	-2.40682e-10	-0.138515	0.000374347	-2.40682e-10	-0.229655
44021169	chr18:44021169:T:A	1.28573e-11	-2.40682e-10	-1.06628	0.000165799	-2.40682e-10	-1.04407
44021238	chr18:44021238:A:C	1.65102e-11	-2.40682e-10	-0.816209	0.000192472	-2.40682e-10	-0.894889
44021396	chr18:44021396:G:A	1.80523e-11	-2.40682e-10	-0.726917	0.000226521	-2.40682e-10	-0.732
44021830	chr18:44021830:T:C	1.25971e-11	-2.40682e-10	-1.08672	0.000158307	-2.40682e-10	-1.0903
44021993	chr18:44021993:G:A	1.33417e-11	-2.40682e-10	-1.0293	0.000163208	-2.40682e-10	-1.05981
44022028	chr18:44022028:C:T	2.14067e-11	-0.210391	-0.346093	0.00019484	-0.358401	-0.524258
44022237	chr18:44022237:G:C	1.82445e-11	-2.40682e-10	-0.716325	0.000229002	-2.40682e-10	-0.72111
44022310	chr18:44022310:A:C	1.28144e-11	-2.40682e-10	-1.06962	0.000160182	-2.40682e-10	-1.07853
44022334	chr18:44022334:C:T	6.38664e-12	-1.76598	-2.02435e-10	7.5866e-05	-1.82587	-2.02435e-10
44022542	chr18:44022542:A:G	1.62355e-11	-2.40682e-10	-0.832988	0.000189771	-2.40682e-10	-0.909022
44022786	chr18:44022786:T:C	1.54173e-11	-2.40682e-10	-0.884698	0.000181724	-2.40682e-10	-0.952351
44022901	chr18:44022901:T:C	1.77843e-11	-2.40682e-10	-0.741871	0.000211979	-2.40682e-10	-0.798351
44022904	chr18:44022904:C:T	1.82362e-11	-2.40682e-10	-0.716778	0.000216933	-2.40682e-10	-0.775252
44023038	chr18:44023038:T:C	1.99887e-12	-1.87128	-1.05632	3.00768e-05	-1.7045	-1.04659
44023385	chr18:44023385:A:G	3.28855e-11	0.973801	-1.10096	0.000393487	0.922398	-1.10219
44023758	chr18:44023758:G:A	1.71852e-11	-2.40682e-10	-0.776142	0.000199055	-2.40682e-10	-0.861258
44024150	chr18:44024150:G:A	1.36377e-11	-2.40682e-10	-1.00735	0.000176783	-2.40682e-10	-0.979914
44024177	chr18:44024177:C:T	3.19983e-11	-2.40682e-10	-0.154503	0.000395289	-2.40682e-10	-0.175221
44024384	chr18:44024384:G:A	1.26215e-11	-2.40682e-10	-1.08479	0.000158044	-2.40682e-10	-1.09196
44024644	chr18:44024644:T:C	1.88205e-11	-2.40682e-10	-0.68524	0.000236195	-2.40682e-10	-0.690182
44024670	chr18:44024670:C:T	3.48987e-11	-2.40682e-10	-0.0677384	0.000413787	-2.40682e-10	-0.129487
44024702	chr18:44024702:T:C	8.47339e-12	-0.405428	-1.07783	9.64984e-05	-0.496016	-1.0893
44024770	chr18:44024770:C:T	1.9806e-11	-2.40682e-10	-0.634203	0.000236522	-2.40682e-10	-0.688798
44024789	chr18:44024789:T:C	1.56016e-11	-2.40682e-10	-0.872815	0.000183531	-2.40682e-10	-0.942458
44024837	chr18:44024837:C:T	9.55791e-12	-1.36282	-2.02435e-10	0.000114504	-1.41423	-2.02435e-10
44025090	chr18:44025090:C:A	3.88731e-11	-2.40682e-10	0.0401141	0.000441111	-2.40682e-10	-0.0655431
44025276	chr18:44025276:T:C	5.41617e-12	-1.9308	-2.02435e-10	6.77026e-05	-1.93971	-2.02435e-10
44025676	chr18:44025676:G:A	8.80056e-12	-1.44537	-2.02435e-10	6.81693e-05	-1.93284	-2.02435e-10
44025729	chr18:44025729:G:A	1.95933e-11	-2.40682e-10	-0.645	0.000234062	-2.40682e-10	-0.699254
44025764	chr18:44025764:G:A	1.33213e-11	-2.40682e-10	-1.03082	0.000163046	-2.40682e-10	-1.0608
44025798	chr18:44025798:T:C	1.29205e-11	-2.40682e-10	-1.06137	0.00016682	-2.40682e-10	-1.03792
44025959	chr18:44025959:T:C	1.26828e-11	-2.40682e-10	-1.07994	0.00016215	-2.40682e-10	-1.06632
44026018	chr18:44026018:A:T	9.16141e-12	-1.40519	-2.02435e-10	0.000109738	-1.45674	-2.02435e-10
44026316	chr18:44026316:T:C	1.93599e-11	-2.40682e-10	-0.656983	0.000228572	-2.40682e-10	-0.722987
44026351	chr18:44026351:C:T	1.48535e-11	-2.40682e-10	-0.92195	0.000176274	-2.40682e-10	-0.982798
44026458	chr18:44026458:A:G	5.84877e-11	-2.40682e-10	0.448628	0.000708938	-2.40682e-10	0.408929
44026703	chr18:44026703:A:T	1.50175e-11	-2.40682e-10	-0.910972	0.000177859	-2.40682e-10	-0.973849
44027132	chr18:44027132:C:T	2.60549e-11	-2.40682e-10	-0.359983	0.000351751	-2.40682e-10	-0.291917
44027148	chr18:44027148:T:C	9.41396e-11	1.8365	-0.911907	0.000110813	-0.5952	-0.851796
44027332	chr18:44027332:C:T	1.7133e-11	-2.40682e-10	-0.779179	0.000198596	-2.40682e-10	-0.863568
44027335	chr18:44027335:A:G	1.29102e-11	-2.40682e-10	-1.06217	0.00016665	-2.40682e-10	-1.03894
44027606	chr18:44027606:T:C	2.79543e-11	0.328718	-0.618334	9.25995e-05	-1.10536	-0.521196
44027955	chr18:44027955:A:T	1.89811e-11	-2.40682e-10	-0.676744	0.000238047	-2.40682e-10	-0.682373
44027982	chr18:44027982:T:C	1.69702e-11	-2.40682e-10	-0.788726	0.000197025	-2.40682e-10	-0.871507
44027995	chr18:44027995:G:A	2.96762e-10	1.70973	0.363011	0.000389346	-0.645769	0.455399
44028013	chr18:44028013:C:T	3.12662e-11	-0.488722	0.311072	0.000266363	-0.619681	0.0497007
44028069	chr18:44028069:C:T	2.45827e-11	-2.40682e-10	-0.418146	0.000302875	-2.40682e-10	-0.441518
44028232	chr18:44028232:G:T	2.09302e-11	-2.40682e-10	-0.578995	0.000245285	-2.40682e-10	-0.65242
44028505	chr18:44028505:G:A	1.33267e-11	-2.40682e-10	-1.03041	0.000163055	-2.40682e-10	-1.06075
44028539	chr18:44028539:C:G	2.77202e-11	-2.40682e-10	-0.298024	0.000375067	-2.40682e-10	-0.227734
44028616	chr18:44028616:C:T	1.02235e-10	-2.40682e-10	1.00708	0.00125112	-2.40682e-10	0.976956
44028983	chr18:44028983:A:G	2.54888e-12	-1.58448	-1.10005	2.56101e-05	-1.80882	-1.10303
44029612	chr18:44029612:T:C	2.66683e-11	-2.40682e-10	-0.336712	0.000389738	-2.40682e-10	-0.189364
44029727	chr18:44029727:C:T	1.97032e-10	-2.40682e-10	1.66318	0.00230778	-2.40682e-10	1.5892
44030045	chr18:44030045:T:G	2.89597e-12	-1.47612	-1.08074	4.9424e-05	-1.17004	-1.08437
44030389	chr18:44030389:T:A	1.75542e-11	-2.40682e-10	-0.754897	0.000202812	-2.40682e-10	-0.842561
44030649	chr18:44030649:A:G	2.61615e-11	-0.355898	-2.02435e-10	0.000228041	-0.725313	-2.02435e-10
44031495	chr18:44031495:A:C	3.2466e-11	-2.40682e-10	-0.139995	0.000373909	-2.40682e-10	-0.230828
44031761	chr18:44031761:C:A	1.84569e-11	-2.40682e-10	-0.704747	0.000253777	-2.40682e-10	-0.618382
44031886	chr18:44031886:C:A	7.42864e-12	-0.69599	-0.918854	7.78475e-05	-0.808677	-0.99141
44032216	chr18:44032216:A:T	1.29505e-11	-0.301213	-0.757839	0.000121184	-0.464848	-0.892677
44032311	chr18:44032311:A:T	1.4694e-11	-2.40682e-10	-0.932747	0.000178814	-2.40682e-10	-0.968494
44032414	chr18:44032414:G:A	9.84364e-12	-1.33336	-2.02435e-10	0.0001175	-1.3884	-2.02435e-10
44032536	chr18:44032536:G:T	2.79834e-11	-0.288575	-2.02435e-10	8.66027e-05	-1.69351	-2.02435e-10
44032655	chr18:44032655:A:G	1.96604e-11	-0.504665	-0.136917	0.000172321	-0.648651	-0.356828
44032902	chr18:44032902:G:A	2.60374e-12	-1.62036	-1.04288	2.60715e-05	-1.82554	-1.06845
44033318	chr18:44033318:C:A	3.73588e-10	2.30297	-2.02435e-10	0.00350866	2.00815	-2.02435e-10
44033457	chr18:44033457:A:G	2.82013e-12	-1.53961	-1.04379	4.83937e-05	-1.2307	-1.04477
44033596	chr18:44033596:C:A	2.74911e-12	-1.50689	-1.10202	4.76239e-05	-1.18886	-1.10264
44033680	chr18:44033680:T:G	1.36816e-11	-2.40682e-10	-1.00413	0.000177427	-2.40682e-10	-0.976279
44033725	chr18:44033725:C:A	6.12146e-11	-2.40682e-10	0.494199	0.000740989	-2.40682e-10	0.453147
44033856	chr18:44033856:A:G	1.68931e-11	-2.40682e-10	-0.793282	0.000196189	-2.40682e-10	-0.875761
44034122	chr18:44034122:T:A	1.67294e-11	-2.40682e-10	-0.803022	0.000194612	-2.40682e-10	-0.883831
44034154	chr18:44034154:G:A	2.00219e-11	-2.40682e-10	-0.623363	0.000238951	-2.40682e-10	-0.678579
44034245	chr18:44034245:A:G	1.65989e-11	-2.40682e-10	-0.810852	0.000193288	-2.40682e-10	-0.890659
44034729	chr18:44034729:C:T	1.4908e-11	-2.40682e-10	-0.91829	0.000176779	-2.40682e-10	-0.979941
44034846	chr18:44034846:T:C	2.82135e-11	-2.40682e-10	-0.280387	0.000348804	-2.40682e-10	-0.300328
44034858	chr18:44034858:T:C	1.47654e-11	-2.40682e-10	-0.9279	0.0001754	-2.40682e-10	-0.98777
44034893	chr18:44034893:C:T	1.2392e-11	-2.40682e-10	-1.10314	0.000156311	-2.40682e-10	-1.10299
44035341	chr18:44035341:A:G	1.6409e-11	-2.40682e-10	-0.822357	0.000191328	-2.40682e-10	-0.900848
44035731	chr18:44035731:G:A	2.49562e-11	-2.40682e-10	-0.403066	0.000299082	-2.40682e-10	-0.454122
44035748	chr18:44035748:G:A	1.50097e-11	-2.40682e-10	-0.911492	0.000177732	-2.40682e-10	-0.974562
44035774	chr18:44035774:A:C	3.44072e-11	-0.0819208	-2.02435e-10	0.000831564	0.568469	-2.02435e-10
44036416	chr18:44036416:T:C	2.19401e-11	-2.40682e-10	-0.531871	0.000270836	-2.40682e-10	-0.553327
44037611	chr18:44037611:G:A	8.29905e-12	-0.413598	-1.09045	9.35011e-05	-0.517651	-1.09922
44038407	chr18:44038407:T:C	5.76647e-12	-1.37462	-0.493506	0.000100588	-1.02465	-0.51916
44038541	chr18:44038541:AAGCTGAGCTGATGGGAACAAG:A	3.04235e-11	-2.40682e-10	-0.204973	0.000412759	-2.40682e-10	-0.131975
44038669	chr18:44038669:T:C	1.59772e-11	-2.40682e-10	-0.849024	0.00019927	-2.40682e-10	-0.860177
44038702	chr18:44038702:G:C	2.01704e-11	-0.619204	0.0032349	0.000176678	-0.747107	-0.233402
44039119	chr18:44039119:C:G	1.6111e-10	-2.40682e-10	1.4619	0.00194662	-2.40682e-10	1.41901
44039125	chr18:44039125:G:A	3.0947e-11	-2.40682e-10	-0.187911	0.000330398	-2.40682e-10	-0.354541
44039352	chr18:44039352:C:T	3.8627e-11	1.10401	-1.07024	5.80905e-05	-1.04351	-1.04933
44039470	chr18:44039470:C:T	2.04731e-11	-2.40682e-10	-0.601077	0.000234724	-2.40682e-10	-0.69643
44039558	chr18:44039558:A:G	1.81256e-11	-0.722862	-2.02435e-10	0.000215101	-0.783732	-2.02435e-10
44039704	chr18:44039704:C:T	6.00429e-12	-0.90296	-0.924753	3.75556e-05	-1.69731	-0.831703
44039849	chr18:44039849:G:A	1.64069e-11	-2.40682e-10	-0.822484	0.000263803	-2.40682e-10	-0.579635
44040236	chr18:44040236:T:A	1.79819e-11	-2.40682e-10	-0.73082	0.000225173	-2.40682e-10	-0.737968
44040335	chr18:44040335:T:A	5.51251e-12	-1.91317	-2.02435e-10	6.83528e-05	-1.93016	-2.02435e-10
44040468	chr18:44040468:C:T	5.37307e-12	-1.93879	-2.02435e-10	6.76436e-05	-1.94059	-2.02435e-10
44040626	chr18:44040626:G:C	2.02487e-11	0.113168	-0.725263	0.000503608	0.687927	-0.620966
44040634	chr18:44040634:G:A	3.20707e-11	0.921045	-1.07329	5.29141e-05	-1.13327	-1.0529
44040720	chr18:44040720:A:T	1.26643e-11	-2.40682e-10	-1.0814	0.000158016	-2.40682e-10	-1.09214
44041164	chr18:44041164:G:C	1.24245e-11	-2.40682e-10	-1.10052	0.000156429	-2.40682e-10	-1.10224
44041179	chr18:44041179:C:T	1.24097e-11	-2.40682e-10	-1.10171	0.000156582	-2.40682e-10	-1.10126
44041549	chr18:44041549:G:A	3.46692e-11	-2.40682e-10	-0.0743366	0.00040185	-2.40682e-10	-0.158759
44041665	chr18:44041665:G:C	1.87233e-11	0.0573975	-0.747815	0.000463594	0.629716	-0.645545
44042778	chr18:44042778:T:C	2.23744e-11	-2.40682e-10	-0.512272	0.000269061	-2.40682e-10	-0.559902
44042913	chr18:44042913:A:G	8.55681e-12	-1.47346	-2.02435e-10	0.000164287	-1.05322	-2.02435e-10
44043037	chr18:44043037:C:G	5.70832e-12	-1.87826	-2.02435e-10	6.90417e-05	-1.92013	-2.02435e-10
44043249	chr18:44043249:C:T	1.26133e-11	-2.40682e-10	-1.08544	0.000157859	-2.40682e-10	-1.09313
44043358	chr18:44043358:T:C	1.50944e-11	-0.113516	-0.792349	0.000361397	0.431553	-0.696415
44043636	chr18:44043636:G:A	1.36175e-11	-2.40682e-10	-1.00883	0.000169561	-2.40682e-10	-1.02163
44043696	chr18:44043696:CA:C	2.95172e-11	-2.40682e-10	-0.235214	0.000357038	-2.40682e-10	-0.276996
44043718	chr18:44043718:A:T	3.72236e-11	-2.40682e-10	-0.00324333	0.000466495	-2.40682e-10	-0.00959237
44043905	chr18:44043905:C:T	3.13385e-11	-2.40682e-10	-0.17534	0.000388056	-2.40682e-10	-0.193688
44044247	chr18:44044247:C:A	4.10951e-11	1.18642	-1.09072	6.00053e-05	-0.984202	-1.0762
44044352	chr18:44044352:T:C	6.43706e-12	-1.75812	-2.02435e-10	8.69797e-05	-1.68916	-2.02435e-10
44044778	chr18:44044778:GT:G	3.29126e-11	0.96367	-1.09	5.17389e-05	-1.13348	-1.07515
44045410	chr18:44045410:T:C	1.35831e-11	-2.40682e-10	-1.01136	0.000164569	-2.40682e-10	-1.05151
44045540	chr18:44045540:G:A	5.37691e-12	-1.93807	-2.02435e-10	7.15807e-05	-1.88401	-2.02435e-10
44045717	chr18:44045717:T:G	2.07283e-11	-2.40682e-10	-0.588688	0.000249728	-2.40682e-10	-0.634468
44045936	chr18:44045936:A:G	6.37105e-12	-1.76842	-2.02435e-10	7.41916e-05	-1.84819	-2.02435e-10
44046556	chr18:44046556:C:T	1.58651e-11	-2.40682e-10	-0.856063	0.000204262	-2.40682e-10	-0.835435
44046806	chr18:44046806:C:T	1.3544e-11	-2.40682e-10	-1.01424	0.000175371	-2.40682e-10	-0.987938
44046880	chr18:44046880:C:T	9.56221e-12	-1.06151	-0.300859	0.000354229	0.0137091	-0.298605
44046926	chr18:44046926:C:T	5.80467e-10	3.17331	-0.429661	0.00420841	2.45304	-0.26304
44047248	chr18:44047248:C:T	9.22349e-12	-0.354421	-1.04401	5.12116e-05	-1.14234	-1.07654
44047526	chr18:44047526:G:A	5.86808e-12	-1.85066	-2.02435e-10	6.841e-05	-1.92932	-2.02435e-10
44047633	chr18:44047633:G:A	6.00925e-12	-1.82689	-2.02435e-10	9.97328e-05	-1.55234	-2.02435e-10
44047832	chr18:44047832:A:C	8.73439e-12	-1.02414	-0.428783	0.000328484	0.066551	-0.426901
44048684	chr18:44048684:G:T	5.49489e-12	-1.91637	-2.02435e-10	8.15874e-05	-1.75316	-2.02435e-10
44048969	chr18:44048969:A:C	1.9065e-11	0.121525	-0.793858	0.000478011	0.712948	-0.698153
44049286	chr18:44049286:A:T	5.36908e-12	-1.93953	-2.02435e-10	6.76555e-05	-1.94041	-2.02435e-10
44049409	chr18:44049409:T:C	2.01718e-11	0.178898	-0.794802	0.000512778	0.781991	-0.696986
44049895	chr18:44049895:A:G	1.24153e-11	-2.40682e-10	-1.10126	0.000156514	-2.40682e-10	-1.1017
44050089	chr18:44050089:C:T	2.21085e-11	0.236086	-0.76031	0.000568093	0.844502	-0.657055
44050306	chr18:44050306:C:A	3.72305e-11	1.08839	-1.09145	5.52325e-05	-1.06605	-1.07724
44050943	chr18:44050943:G:A	1.73969e-11	-0.0993092	-0.664587	0.000438361	0.477844	-0.549641
44050978	chr18:44050978:A:G	1.39395e-11	-2.40682e-10	-0.985458	0.000167876	-2.40682e-10	-1.03161
44050994	chr18:44050994:C:G	2.06295e-12	-1.8269	-1.06915	2.62824e-05	-1.92779	-0.958145
44051091	chr18:44051091:A:G	1.82255e-11	0.0229479	-0.740312	0.000460857	0.61333	-0.635082
44051243	chr18:44051243:G:T	1.25154e-11	-2.40682e-10	-1.09323	0.000156337	-2.40682e-10	-1.10282
44051274	chr18:44051274:C:T	1.37725e-11	-2.40682e-10	-0.997513	0.000171752	-2.40682e-10	-1.00879
44051489	chr18:44051489:TTTAAC:T	1.79944e-11	-2.40682e-10	-0.730128	0.000225326	-2.40682e-10	-0.737289
44051498	chr18:44051498:C:A	1.33395e-11	-2.40682e-10	-1.02946	0.000164927	-2.40682e-10	-1.04933
44051956	chr18:44051956:G:T	1.62528e-11	0.227309	-1.05923	5.03009e-05	-1.23365	-1.00316
44052218	chr18:44052218:G:A	9.77541e-12	-1.09927	-0.241046	0.000358272	-0.0341147	-0.239431
44052541	chr18:44052541:A:T	3.8632e-11	-2.40682e-10	0.0338938	0.000483839	-2.40682e-10	0.0269132
44052975	chr18:44052975:C:T	3.86724e-11	1.0104	-0.975462	5.54649e-05	-1.11978	-1.01931
44052985	chr18:44052985:A:C	1.62095e-11	-0.0313901	-0.803201	0.00040506	0.556012	-0.706816
44053150	chr18:44053150:G:A	1.30786e-11	-2.40682e-10	-1.04921	0.000164898	-2.40682e-10	-1.04951
44053895	chr18:44053895:G:A	3.29093e-11	0.963125	-1.08956	5.18451e-05	-1.13207	-1.0745
44054296	chr18:44054296:A:G	1.42577e-11	-0.0790108	-0.883882	5.16128e-05	-1.39459	-0.81648
44054682	chr18:44054682:G:A	1.24172e-11	-2.40682e-10	-1.10111	0.000156489	-2.40682e-10	-1.10185
44055200	chr18:44055200:G:A	2.03784e-11	-2.40682e-10	-0.605712	0.000255175	-2.40682e-10	-0.612889
44055313	chr18:44055313:G:T	1.75871e-11	0.308658	-1.06168	5.23242e-05	-1.19042	-1.00696
44055448	chr18:44055448:C:T	1.39249e-11	-0.986507	-2.02435e-10	7.32436e-05	-1.86105	-2.02435e-10
44055679	chr18:44055679:G:A	4.46451e-11	1.17372	-0.995162	6.37698e-05	-1.04247	-0.957086
44056269	chr18:44056269:C:G	2.31319e-11	-2.40682e-10	-0.478973	0.000273394	-2.40682e-10	-0.543925
44056327	chr18:44056327:C:T	1.29663e-11	-2.40682e-10	-1.05783	0.000158968	-2.40682e-10	-1.08614
44056600	chr18:44056600:G:T	5.98389e-12	-1.83112	-2.02435e-10	8.02058e-05	-1.77024	-2.02435e-10
44056755	chr18:44056755:G:A	4.3562e-11	1.09321	-0.93921	6.3256e-05	-1.11766	-0.889984
44057254	chr18:44057254:T:C	1.74382e-11	-0.761525	-2.02435e-10	0.000209429	-0.810453	-2.02435e-10
44057463	chr18:44057463:A:ATATAGAATTTTTAT	1.56185e-11	-2.40682e-10	-0.871733	0.000191663	-2.40682e-10	-0.899102
44057535	chr18:44057535:T:A	1.75425e-11	-2.40682e-10	-0.75556	0.000164261	-2.40682e-10	-1.05339
44058802	chr18:44058802:C:T	1.33444e-11	-2.40682e-10	-1.02909	0.000167097	-2.40682e-10	-1.03626
44059974	chr18:44059974:A:C	3.8522e-11	-2.40682e-10	0.0310419	0.000482141	-2.40682e-10	0.0233973
44060126	chr18:44060126:A:G	2.04143e-11	-2.40682e-10	-0.603954	0.000255624	-2.40682e-10	-0.611132
44060826	chr18:44060826:A:G	5.40195e-12	-1.93343	-2.02435e-10	6.78284e-05	-1.93786	-2.02435e-10
44060952	chr18:44060952:T:A	1.70165e-11	-2.40682e-10	-0.786004	0.000213199	-2.40682e-10	-0.792612
44061125	chr18:44061125:C:T	1.29553e-11	-2.40682e-10	-1.05868	0.000163368	-2.40682e-10	-1.05883
44061126	chr18:44061126:G:A	3.81329e-11	-2.40682e-10	0.0208907	0.000576365	-2.40682e-10	0.201903
44061310	chr18:44061310:G:T	2.04143e-11	-2.40682e-10	-0.603954	0.000255624	-2.40682e-10	-0.611132
44061311	chr18:44061311:C:A	1.38496e-11	-0.042156	-0.949773	0.00038052	0.609445	-0.822745
44061545	chr18:44061545:G:A	1.9844e-11	-2.40682e-10	-0.632284	0.000271111	-2.40682e-10	-0.552311
44061923	chr18:44061923:T:C	1.79487e-11	-2.40682e-10	-0.732671	0.000224765	-2.40682e-10	-0.739785
44061973	chr18:44061973:C:T	5.39272e-11	1.35601	-0.988562	7.07661e-05	-0.946543	-0.948916
44062138	chr18:44062138:A:G	3.58876e-12	-1.81931	-0.523066	4.3621e-05	-1.86929	-0.510009
44062163	chr18:44062163:C:T	4.79063e-11	1.23762	-0.988562	6.63427e-05	-1.01109	-0.948916
44063712	chr18:44063712:G:T	6.47555e-12	-1.75215	-2.02435e-10	7.55453e-05	-1.83011	-2.02435e-10
44063861	chr18:44063861:G:A	1.07658e-11	-0.218635	-1.02518	4.25101e-05	-1.42611	-0.978989
44064095	chr18:44064095:T:G	7.12143e-12	-1.0381	-0.618981	0.000267327	0.0462404	-0.612609
44064344	chr18:44064344:C:T	4.20243e-11	1.12187	-1.00381	6.13289e-05	-1.07138	-0.967209
44064569	chr18:44064569:T:C	1.79903e-11	-2.40682e-10	-0.730353	0.000225276	-2.40682e-10	-0.737511
44064941	chr18:44064941:C:T	2.81053e-11	-2.40682e-10	-0.284231	0.000348602	-2.40682e-10	-0.300907
44065410	chr18:44065410:T:A	1.28878e-11	-2.40682e-10	-1.06391	0.000161405	-2.40682e-10	-1.07093
44065744	chr18:44065744:A:G	1.29093e-11	-2.40682e-10	-1.06224	0.000162784	-2.40682e-10	-1.06242
44066077	chr18:44066077:G:A	6.37591e-12	-0.712561	-1.0551	7.60427e-05	-0.759362	-1.06418
44066124	chr18:44066124:C:A	2.86557e-11	-2.40682e-10	-0.264835	0.000355354	-2.40682e-10	-0.281725
44066360	chr18:44066360:A:G	8.69298e-12	-0.364009	-1.09366	3.55892e-05	-1.52097	-1.06183
44066467	chr18:44066467:G:C	5.28512e-11	1.35868	-1.01139	6.8857e-05	-0.946663	-0.976144
44067496	chr18:44067496:C:T	3.98934e-11	-2.40682e-10	0.0660244	0.00049935	-2.40682e-10	0.0584689
44067729	chr18:44067729:T:C	1.96993e-11	-0.639605	-2.02435e-10	0.000266976	-0.567679	-2.02435e-10
44067915	chr18:44067915:A:G	5.47944e-11	1.37598	-0.99258	7.07721e-05	-0.934008	-0.961366
44067926	chr18:44067926:A:C	7.17547e-12	-0.789945	-0.859575	0.000168449	-0.259676	-0.768529
44068276	chr18:44068276:C:T	9.35137e-12	-0.416733	-0.967932	0.000232769	0.141869	-0.846662
44068283	chr18:44068283:C:G	8.18702e-12	-0.492735	-1.0249	3.63618e-05	-1.58118	-0.980137
44068821	chr18:44068821:A:G	1.29244e-11	-2.40682e-10	-1.06107	0.000162976	-2.40682e-10	-1.06124
44070196	chr18:44070196:T:G	3.21689e-11	0.418043	-0.56723	0.000960681	1.05728	-0.34448
44070519	chr18:44070519:A:G	9.10199e-12	-0.651568	-0.760127	0.000225568	-0.0848339	-0.651382
44070632	chr18:44070632:T:A	2.06236e-11	-0.59375	-2.02435e-10	0.000129402	-1.29191	-2.02435e-10
44070816	chr18:44070816:A:G	1.82278e-11	-2.40682e-10	-0.71724	0.000227665	-2.40682e-10	-0.726962
44071053	chr18:44071053:G:A	2.2069e-10	2.26966	-0.493083	0.00193868	1.73065	-0.315722
44071208	chr18:44071208:A:T	1.92816e-11	-2.40682e-10	-0.661036	0.000233151	-2.40682e-10	-0.703153
44071482	chr18:44071482:T:C	1.2482e-11	-0.368742	-0.727156	0.000339555	0.211449	-0.538651
44071710	chr18:44071710:C:A	2.24224e-11	-2.40682e-10	-0.510125	0.000278345	-2.40682e-10	-0.525978
44073136	chr18:44073136:A:G	1.95439e-12	-1.85136	-1.09875	2.28507e-05	-1.93927	-1.08659
44073219	chr18:44073219:A:G	1.27548e-11	-2.40682e-10	-1.07428	0.000163265	-2.40682e-10	-1.05947
44073372	chr18:44073372:A:G	1.26558e-11	-2.40682e-10	-1.08207	0.000156917	-2.40682e-10	-1.09912
44073997	chr18:44073997:C:T	5.84805e-11	1.40062	-0.952116	6.81451e-05	-0.932481	-1.00072
44074014	chr18:44074014:C:CA	1.57267e-11	-0.864828	-2.02435e-10	0.000189654	-0.909637	-2.02435e-10
44074310	chr18:44074310:A:G	8.59559e-12	-0.628377	-0.840561	0.000209252	-0.0660747	-0.745224
44074320	chr18:44074320:C:T	8.91499e-12	-0.329843	-1.10261	3.52982e-05	-1.50561	-1.0854
44074389	chr18:44074389:T:A	4.04575e-11	1.09473	-1.01467	5.97526e-05	-1.08512	-0.97951
44074505	chr18:44074505:T:C	1.54939e-11	-2.40682e-10	-0.879742	0.000186207	-2.40682e-10	-0.92798
44074943	chr18:44074943:T:C	8.55724e-12	-0.454156	-1.01925	3.72872e-05	-1.56217	-0.974014
44075010	chr18:44075010:A:G	1.13404e-11	-1.19182	-2.02435e-10	0.000120228	-1.36545	-2.02435e-10
44075013	chr18:44075013:G:A	4.70464e-12	-0.978124	-1.09351	0.000184798	0.164938	-1.10051
44076358	chr18:44076358:C:T	3.29206e-11	-2.40682e-10	-0.126088	0.000413824	-2.40682e-10	-0.129397
44076528	chr18:44076528:T:C	9.594e-12	-0.557745	-0.801305	0.000236356	0.00956135	-0.699061
44076958	chr18:44076958:T:C	4.84409e-11	1.25274	-0.99258	6.62622e-05	-0.999853	-0.961366
44077565	chr18:44077565:AC:A	2.076e-11	-2.40682e-10	-0.587158	0.000259178	-2.40682e-10	-0.597325
44077601	chr18:44077601:G:A	1.26494e-11	-0.228488	-0.85409	4.87652e-05	-1.48811	-0.779708
44079198	chr18:44079198:T:C	3.12476e-10	2.12434	-2.02435e-10	0.00357397	2.02659	-2.02435e-10
44079582	chr18:44079582:T:C	1.53344e-11	-0.320125	-0.569962	0.000365961	0.188854	-0.441166
44079676	chr18:44079676:A:G	1.27417e-11	-2.40682e-10	-1.0753	0.000157183	-2.40682e-10	-1.09743
44079719	chr18:44079719:G:A	1.2482e-11	-2.40682e-10	-1.0959	0.000156724	-2.40682e-10	-1.10035
44079942	chr18:44079942:G:A	7.33364e-12	-0.587757	-1.03996	8.71262e-05	-0.636656	-1.05082
44080576	chr18:44080576:C:T	3.52554e-11	-2.40682e-10	-0.0575702	0.000479663	-2.40682e-10	0.0182443
44080746	chr18:44080746:A:G	1.64436e-11	-2.40682e-10	-0.820249	0.000216395	-2.40682e-10	-0.777735
44080873	chr18:44080873:C:G	1.9251e-11	0.0430074	-0.705632	0.000498162	0.570327	-0.51424
44081364	chr18:44081364:C:T	3.72333e-11	-2.40682e-10	-0.00298322	0.000503653	-2.40682e-10	0.0670482
44081375	chr18:44081375:C:T	3.7343e-11	-2.40682e-10	-4.24424e-05	0.000505188	-2.40682e-10	0.0700912
44081385	chr18:44081385:T:A	1.35102e-11	-4.52602e-05	-1.0167	4.62718e-05	-1.37632	-0.94399
44081441	chr18:44081441:G:A	1.43159e-11	0.0741207	-1.03294	4.7155e-05	-1.33386	-0.967536
44081585	chr18:44081585:T:C	5.75276e-11	1.42359	-0.991517	6.67935e-05	-0.927853	-1.02538
44081627	chr18:44081627:A:G	1.84931e-11	-0.13747	-0.565321	0.000458356	0.409084	-0.436277
44081899	chr18:44081899:TAA:T	1.75817e-11	-0.178857	-0.574469	0.00043215	0.360139	-0.446205
44082060	chr18:44082060:G:A	1.73205e-11	-0.183503	-0.584793	0.000425421	0.356344	-0.458105
44082375	chr18:44082375:G:A	1.37734e-11	-1.02239	0.0249452	0.00052033	0.0726985	0.0269261
44082402	chr18:44082402:G:A	1.32291e-11	-1.04273	0.0049602	0.000494515	0.0415496	0.00718807
44082658	chr18:44082658:T:G	3.19243e-11	-0.15682	-2.02435e-10	0.000340956	-0.323086	-2.02435e-10
44083392	chr18:44083392:T:C	1.31441e-11	0.00223139	-1.04645	4.44084e-05	-1.37571	-0.985694
44083457	chr18:44083457:T:A	3.51797e-11	-2.40682e-10	-0.0597194	0.000446852	-2.40682e-10	-0.0526113
44083535	chr18:44083535:A:T	4.8153e-11	1.23858	-0.984386	6.59731e-05	-1.01355	-0.952045
44083657	chr18:44083657:A:G	1.31957e-11	-2.40682e-10	-1.04029	0.000169499	-2.40682e-10	-1.02199
44083861	chr18:44083861:A:C	1.32188e-11	-1.08058	0.0420262	0.000485457	-0.013978	0.0442305
44083884	chr18:44083884:G:A	1.43062e-11	-1.07008	0.110584	0.000528087	0.0027785	0.111644
44083964	chr18:44083964:C:T	1.85269e-11	-0.190722	-0.510242	0.000457425	0.344887	-0.374113
44084287	chr18:44084287:A:G	3.49703e-11	-2.40682e-10	-0.0656886	0.000444101	-2.40682e-10	-0.0587862
44084334	chr18:44084334:A:G	6.69644e-12	-0.956374	-0.762237	3.84152e-05	-1.81871	-0.687673
44084896	chr18:44084896:T:C	3.85209e-11	-2.40682e-10	0.0310126	0.000482454	-2.40682e-10	0.0240458
44085239	chr18:44085239:A:C	4.16799e-11	1.10008	-0.990247	6.10083e-05	-1.09278	-0.951045
44085460	chr18:44085460:A:G	1.78701e-11	-2.40682e-10	-0.737057	0.000206775	-2.40682e-10	-0.823206
44086010	chr18:44086010:C:T	1.29121e-11	-2.40682e-10	-1.06202	0.000160336	-2.40682e-10	-1.07757
44086502	chr18:44086502:T:C	9.22067e-12	-0.297761	-1.10098	3.61121e-05	-1.4898	-1.07841
44086572	chr18:44086572:T:C	1.1332e-11	-0.254471	-0.938086	0.000293902	0.333666	-0.805258
44086836	chr18:44086836:AAG:A	1.23919e-11	-2.40682e-10	-1.10314	0.000156922	-2.40682e-10	-1.09909
44087050	chr18:44087050:A:G	2.55345e-11	-2.40682e-10	-0.380159	0.000345494	-2.40682e-10	-0.309865
44087695	chr18:44087695:G:A	5.36284e-12	-1.94069	-2.02435e-10	7.20358e-05	-1.87768	-2.02435e-10
44088167	chr18:44088167:C:G	1.2867e-11	-2.40682e-10	-1.06552	0.000160249	-2.40682e-10	-1.07811
44088189	chr18:44088189:C:A	2.4195e-11	-2.40682e-10	-0.434042	0.000278318	-2.40682e-10	-0.526076
44088329	chr18:44088329:G:C	5.52696e-12	-1.91055	-2.02435e-10	8.28608e-05	-1.73768	-2.02435e-10
44088583	chr18:44088583:T:C	8.8371e-12	-0.604424	-0.836804	0.00021506	-0.0436972	-0.740227
44089053	chr18:44089053:A:G	1.24852e-11	-1.06366	-0.031986	0.000462619	0.0120711	-0.0300067
44089395	chr18:44089395:A:G	1.37652e-11	-2.40682e-10	-0.998045	0.0001766	-2.40682e-10	-0.980951
44089406	chr18:44089406:A:G	1.61129e-11	-0.23812	-0.602445	0.000388243	0.283383	-0.47659
44089449	chr18:44089449:A:G	1.26863e-11	-1.0949	0.0152427	0.000463266	-0.0339005	0.0173635
44089614	chr18:44089614:A:G	1.41438e-11	-2.40682e-10	-0.97091	0.000169807	-2.40682e-10	-1.02018
44090161	chr18:44090161:G:T	1.29649e-11	-0.0354143	-1.02253	4.50405e-05	-1.3981	-0.949178
44090222	chr18:44090222:G:A	1.42504e-11	-2.40682e-10	-0.963405	0.00017084	-2.40682e-10	-1.01411
44090890	chr18:44090890:T:A	1.1758e-11	-1.15566	-2.02435e-10	7.0108e-05	-1.9048	-2.02435e-10
44091156	chr18:44091156:T:C	5.41664e-12	-1.93071	-2.02435e-10	6.88296e-05	-1.9232	-2.02435e-10
44091726	chr18:44091726:A:G	1.40505e-11	-0.977989	0.000460932	0.000542061	0.138429	0.00211056
44092176	chr18:44092176:T:C	6.61581e-11	-0.332864	0.904724	0.000592129	-0.630314	0.8592
44092219	chr18:44092219:C:T	4.13457e-11	1.10757	-1.00579	6.01995e-05	-1.08771	-0.969466
44092494	chr18:44092494:G:A	1.22776e-11	-1.05364	-0.0587734	0.00045709	0.0266016	-0.0565611
44093554	chr18:44093554:G:T	1.379e-11	-2.40682e-10	-0.996244	0.000179643	-2.40682e-10	-0.963869
44094165	chr18:44094165:T:A	1.25611e-11	-1.04456	-0.0450257	0.00046888	0.0372851	-0.0417774
44094482	chr18:44094482:T:A	7.98197e-12	-1.543	-2.02435e-10	9.25224e-05	-1.62739	-2.02435e-10
44094815	chr18:44094815:A:G	1.16463e-11	-1.09579	-0.0694112	0.000424963	-0.0363672	-0.0664702
44095214	chr18:44095214:G:T	1.16535e-11	-1.07169	-0.0928879	0.000429436	-0.00221269	-0.0901534
44095574	chr18:44095574:T:C	1.2193e-11	-1.0787	-0.0406243	0.000448872	-0.0108344	-0.0372667
44095672	chr18:44095672:G:A	1.23955e-11	-1.0612	-0.0416602	0.000460297	0.0154001	-0.038367
44096817	chr18:44096817:A:G	1.02071e-11	-0.558578	-0.738528	0.000259868	0.0348968	-0.629561
44097044	chr18:44097044:G:T	4.49844e-11	0.186129	-2.02435e-10	0.000174277	-0.994194	-2.02435e-10
44097511	chr18:44097511:G:A	3.65866e-11	-2.40682e-10	-0.0205061	0.000464176	-2.40682e-10	-0.0145762
44098464	chr18:44098464:A:G	4.59797e-11	1.30312	-1.09511	6.05782e-05	-0.960593	-1.09031
44098595	chr18:44098595:C:T	2.8716e-11	-2.40682e-10	-0.262732	0.000356097	-2.40682e-10	-0.279636
44098619	chr18:44098619:A:G	9.27827e-12	-0.544496	-0.848016	0.000229044	0.0328415	-0.753768
44098989	chr18:44098989:G:A	2.93731e-11	-2.40682e-10	-0.240108	0.000376761	-2.40682e-10	-0.223229
44099348	chr18:44099348:C:G	1.28196e-11	-2.40682e-10	-1.06921	0.000163468	-2.40682e-10	-1.05822
44099462	chr18:44099462:G:T	5.90042e-12	-1.84516	-2.02435e-10	6.82829e-05	-1.93118	-2.02435e-10
44099607	chr18:44099607:C:T	1.35852e-11	-2.40682e-10	-1.01121	0.000164436	-2.40682e-10	-1.05232
44099752	chr18:44099752:G:A	4.47019e-12	-1.14407	-0.978682	9.49784e-05	-0.724512	-0.876678
44099883	chr18:44099883:A:G	4.82786e-11	1.27037	-1.01357	5.37179e-05	-1.15256	-1.01853
44100260	chr18:44100260:G:A	1.24878e-11	-2.40682e-10	-1.09543	0.000156472	-2.40682e-10	-1.10196
44100281	chr18:44100281:C:T	1.24972e-11	-2.40682e-10	-1.09468	0.000157148	-2.40682e-10	-1.09765
44100473	chr18:44100473:A:G	5.08837e-12	-0.913755	-1.07947	0.000192483	0.19655	-1.09138
44100581	chr18:44100581:G:T	1.72375e-11	-1.05173	0.27863	0.000614186	-0.0170034	0.282462
44100596	chr18:44100596:T:C	1.39905e-11	0.119971	-1.10178	4.45129e-05	-1.26095	-1.09811
44100721	chr18:44100721:C:T	1.38748e-11	-2.40682e-10	-0.990111	0.000180201	-2.40682e-10	-0.960766
44100804	chr18:44100804:T:C	2.48517e-12	-1.60743	-1.10242	2.603e-05	-1.8069	-1.08869
44101059	chr18:44101059:G:A	1.34746e-11	-2.40682e-10	-1.01938	0.00017471	-2.40682e-10	-0.991711
44101448	chr18:44101448:C:T	6.29223e-12	-1.78087	-2.02435e-10	0.000104197	-1.50856	-2.02435e-10
44101503	chr18:44101503:G:A	2.01038e-11	-2.40682e-10	-0.619279	0.000242561	-2.40682e-10	-0.663586
44101558	chr18:44101558:TA:T	1.35481e-11	-2.40682e-10	-1.01394	0.000175799	-2.40682e-10	-0.985496
44102125	chr18:44102125:C:A	6.3332e-12	-1.77438	-2.02435e-10	0.000105799	-1.49329	-2.02435e-10
44102262	chr18:44102262:G:A	1.5052e-11	-1.08571	0.177029	0.000527204	-0.0681965	0.180944
44102300	chr18:44102300:C:T	1.90562e-11	-2.40682e-10	-0.672794	0.00023835	-2.40682e-10	-0.681098
44102370	chr18:44102370:T:C	1.38199e-11	-1.03777	0.0436926	0.00049742	-0.00279535	0.0573917
44102406	chr18:44102406:A:G	1.2395e-11	-2.40682e-10	-1.10289	0.000156344	-2.40682e-10	-1.10278
44102432	chr18:44102432:T:C	2.50842e-12	-1.60841	-1.09212	2.56248e-05	-1.80826	-1.10302
44102433	chr18:44102433:G:A	5.36483e-12	-1.94032	-2.02435e-10	6.76284e-05	-1.94081	-2.02435e-10
44102690	chr18:44102690:C:A	1.5562e-11	0.204218	-1.07957	0.000207819	0.209728	-1.0279
44102700	chr18:44102700:A:T	7.0691e-11	1.53654	-0.898414	6.30503e-05	-1.05414	-0.956771
44102710	chr18:44102710:C:T	9.06096e-12	-1.08863	-0.327578	0.000313744	-0.0694935	-0.336769
44102765	chr18:44102765:G:A	1.42778e-11	-1.07948	0.117999	0.000501854	-0.0583883	0.121858
44102821	chr18:44102821:G:A	3.32134e-11	-2.40682e-10	-0.117235	0.000386976	-2.40682e-10	-0.196476
44102914	chr18:44102914:G:A	1.23992e-11	-2.40682e-10	-1.10256	0.000156303	-2.40682e-10	-1.10304
44103382	chr18:44103382:A:G	2.59625e-12	-1.57231	-1.09381	2.62398e-05	-1.78442	-1.10314
44103957	chr18:44103957:G:A	1.26121e-11	-2.40682e-10	-1.08553	0.000160658	-2.40682e-10	-1.07556
44104244	chr18:44104244:T:C	2.52649e-12	-1.59975	-1.09361	2.5764e-05	-1.80273	-1.10314
44104259	chr18:44104259:T:C	1.36612e-11	-2.40682e-10	-1.00563	0.000177493	-2.40682e-10	-0.975906
44104752	chr18:44104752:C:G	1.64739e-11	-1.09639	0.277983	0.000574351	-0.0857438	0.284145
44104764	chr18:44104764:C:T	1.30843e-11	-2.40682e-10	-1.04877	0.000162428	-2.40682e-10	-1.06461
44104890	chr18:44104890:T:C	1.36965e-11	-1.00305	-2.02435e-10	0.000183304	-0.943691	-2.02435e-10
44104894	chr18:44104894:T:A	2.57058e-11	-2.40682e-10	-0.37347	0.00031954	-2.40682e-10	-0.387955
44105030	chr18:44105030:A:G	7.61856e-12	-1.13072	-0.458881	0.000258256	-0.132644	-0.468245
44105343	chr18:44105343:A:C	3.73953e-11	-2.40682e-10	0.0013582	0.00043144	-2.40682e-10	-0.0877111
44105692	chr18:44105692:A:G	2.51786e-12	-1.60582	-1.09096	2.56855e-05	-1.80603	-1.10288
44105760	chr18:44105760:T:G	1.32434e-11	0.0662533	-1.10294	4.35769e-05	-1.29405	-1.08626
44105814	chr18:44105814:G:A	2.044e-11	0.151376	-0.754069	0.000577816	0.782732	-0.578317
44106209	chr18:44106209:G:A	1.60657e-11	-0.123504	-0.719997	0.000435183	0.493888	-0.572961
44106615	chr18:44106615:C:T	1.3538e-11	-2.40682e-10	-1.01469	0.000175665	-2.40682e-10	-0.98626
44106756	chr18:44106756:G:A	1.55021e-11	-0.122165	-0.757046	0.000417057	0.494691	-0.616306
44107195	chr18:44107195:C:T	1.22938e-11	-1.0628	-0.0482932	0.000435507	-0.0338098	-0.0445172
44107221	chr18:44107221:G:A	1.34523e-11	-2.40682e-10	-1.02104	0.00017437	-2.40682e-10	-0.993658
44107507	chr18:44107507:C:G	1.32765e-11	-2.40682e-10	-1.03419	0.000169295	-2.40682e-10	-1.02319
44107520	chr18:44107520:C:G	1.33936e-11	-2.40682e-10	-1.02541	0.000172704	-2.40682e-10	-1.00326
44107566	chr18:44107566:G:A	1.71806e-11	0.307019	-1.08343	0.000857177	1.66901	-1.07021
44107616	chr18:44107616:C:T	1.68382e-11	-0.0980207	-0.698517	0.000501296	0.713288	-0.650931
44107640	chr18:44107640:T:C	1.65818e-11	-0.0906542	-0.72123	0.000448779	0.527199	-0.575508
44108025	chr18:44108025:A:T	1.51132e-11	-0.207302	-0.697316	0.000403408	0.391935	-0.546827
44108583	chr18:44108583:C:T	1.58267e-11	-0.16334	-0.695146	0.000425421	0.443035	-0.544796
44108718	chr18:44108718:C:T	5.57119e-11	1.33739	-0.937384	6.22202e-05	-1.13446	-0.889702
44108931	chr18:44108931:A:G	1.35318e-11	-2.40682e-10	-1.01514	0.00017556	-2.40682e-10	-0.98686
44109005	chr18:44109005:G:A	1.42165e-11	-2.40682e-10	-0.965786	0.000171031	-2.40682e-10	-1.013
44109020	chr18:44109020:G:A	1.75448e-11	0.21353	-0.968961	0.000495274	0.928829	-0.878557
44109541	chr18:44109541:T:C	7.82151e-12	-1.56331	-2.02435e-10	0.000105844	-1.49288	-2.02435e-10
44109584	chr18:44109584:A:G	2.61527e-11	-2.40682e-10	-0.356236	0.000300315	-2.40682e-10	-0.450008
44109932	chr18:44109932:T:C	7.56805e-12	-1.59625	-2.02435e-10	0.000118655	-1.37862	-2.02435e-10
44110684	chr18:44110684:T:C	5.64342e-12	-0.850589	-1.03911	6.7118e-05	-0.894979	-1.05341
44110804	chr18:44110804:A:G	1.25443e-11	-2.40682e-10	-1.09092	0.000159165	-2.40682e-10	-1.0849
44111227	chr18:44111227:G:A	1.24369e-11	-2.40682e-10	-1.09952	0.000156571	-2.40682e-10	-1.10133
44111768	chr18:44111768:A:G	1.00837e-11	-0.325899	-0.983366	0.000432609	0.917667	-1.00267
44111833	chr18:44111833:T:C	1.09101e-11	-0.306283	-0.924212	0.000470077	0.941404	-0.943347
44112709	chr18:44112709:T:A	1.46904e-11	-2.40682e-10	-0.932994	0.000192642	-2.40682e-10	-0.894007
44113571	chr18:44113571:A:C	1.84811e-12	-1.93635	-1.06967	3.07509e-05	-1.66048	-1.06844
44113665	chr18:44113665:A:G	4.54205e-11	1.13943	-0.943656	4.74997e-05	-1.30436	-0.989758
44113744	chr18:44113744:A:G	1.23938e-11	-2.40682e-10	-1.10299	0.000156598	-2.40682e-10	-1.10116
44114161	chr18:44114161:C:G	1.0061e-11	-0.341028	-0.970491	0.000429878	0.899278	-0.990616
44115125	chr18:44115125:G:A	4.68518e-11	1.2875	-1.0607	0.00137007	2.07052	-1.00274
44115130	chr18:44115130:A:T	3.30745e-11	-2.40682e-10	-0.121424	0.000417228	-2.40682e-10	-0.121206
44115257	chr18:44115257:G:C	2.73805e-11	-2.40682e-10	-0.310357	0.000367368	-2.40682e-10	-0.248474
44115646	chr18:44115646:T:A	1.05854e-11	-0.175722	-1.08499	3.97574e-05	-1.42837	-1.04367
44115896	chr18:44115896:G:A	5.66536e-11	1.39946	-0.982689	0.00175142	2.23417	-0.920824
44116840	chr18:44116840:A:G	1.3753e-11	-2.40682e-10	-0.998934	0.000178289	-2.40682e-10	-0.971432
44116859	chr18:44116859:T:C	5.3752e-12	-1.93839	-2.02435e-10	6.80779e-05	-1.93419	-2.02435e-10
44117295	chr18:44117295:G:A	1.49571e-11	-2.40682e-10	-0.914999	0.000194429	-2.40682e-10	-0.884774
44117301	chr18:44117301:G:A	4.36717e-11	1.0732	-0.916685	4.71744e-05	-1.33366	-0.967329
44117747	chr18:44117747:T:C	2.01883e-11	-2.40682e-10	-0.615083	0.000276255	-2.40682e-10	-0.533515
44117765	chr18:44117765:A:G	1.51397e-11	-2.40682e-10	-0.902866	0.000197242	-2.40682e-10	-0.87041
44118017	chr18:44118017:G:A	5.36456e-12	-1.94037	-2.02435e-10	7.34764e-05	-1.85788	-2.02435e-10
44118039	chr18:44118039:G:A	5.02707e-11	1.32822	-1.03098	0.00149458	2.13595	-0.981187
44118653	chr18:44118653:T:C	1.55725e-11	-2.40682e-10	-0.874684	0.000203068	-2.40682e-10	-0.841298
44118751	chr18:44118751:T:C	1.24529e-11	-2.40682e-10	-1.09823	0.000157944	-2.40682e-10	-1.0926
44120053	chr18:44120053:G:A	1.69806e-11	-2.40682e-10	-0.788116	0.000227776	-2.40682e-10	-0.726478
44120730	chr18:44120730:G:A	3.38723e-11	-0.0975912	-2.02435e-10	0.000380408	-0.213595	-2.02435e-10
44121132	chr18:44121132:A:T	1.35479e-11	-2.40682e-10	-1.01396	0.000175779	-2.40682e-10	-0.985614
44121309	chr18:44121309:G:A	1.69433e-11	-2.40682e-10	-0.790316	0.00022811	-2.40682e-10	-0.725012
44121572	chr18:44121572:A:T	1.49199e-11	-0.0227462	-0.894748	0.000707408	1.32764	-0.920876
44121837	chr18:44121837:C:T	1.18839e-11	-1.145	-2.02435e-10	0.000125394	-1.32338	-2.02435e-10
44122133	chr18:44122133:C:G	8.00051e-11	1.7493	-0.987401	0.00257055	2.624	-0.926968
44122977	chr18:44122977:T:A	2.87773e-11	-2.40682e-10	-0.260599	0.000362811	-2.40682e-10	-0.260956
44123086	chr18:44123086:A:G	1.24059e-11	-2.40682e-10	-1.10202	0.000156296	-2.40682e-10	-1.10309
44123652	chr18:44123652:C:T	2.87579e-11	-2.40682e-10	-0.261274	0.00036257	-2.40682e-10	-0.261623
44123710	chr18:44123710:G:A	2.87595e-11	-2.40682e-10	-0.261221	0.000362591	-2.40682e-10	-0.261562
44123726	chr18:44123726:A:G	8.36476e-12	-1.49616	-2.02435e-10	0.000107927	-1.47339	-2.02435e-10
44124879	chr18:44124879:T:C	9.90561e-11	1.92313	-0.94763	0.00328985	2.82294	-0.879177
44125455	chr18:44125455:A:G	1.36441e-11	-2.40682e-10	-1.00688	0.00017722	-2.40682e-10	-0.977445
44125476	chr18:44125476:G:A	5.44658e-12	-1.9252	-2.02435e-10	6.84359e-05	-1.92894	-2.02435e-10
44125506	chr18:44125506:C:T	2.10429e-11	-2.40682e-10	-0.573626	0.000257109	-2.40682e-10	-0.605341
44126023	chr18:44126023:G:A	1.24002e-11	-2.40682e-10	-1.10247	0.000157	-2.40682e-10	-1.0986
44126202	chr18:44126202:C:T	3.92173e-11	-2.40682e-10	0.0489301	0.00045925	-2.40682e-10	-0.0252445
44126463	chr18:44126463:A:G	1.13308e-11	-0.153431	-1.03923	4.23251e-05	-1.40386	-1.0056
44127094	chr18:44127094:G:T	1.24774e-11	-2.40682e-10	-1.09627	0.00015848	-2.40682e-10	-1.08921
44127233	chr18:44127233:C:T	1.3199e-11	-2.40682e-10	-1.04004	0.000165323	-2.40682e-10	-1.04694
44127269	chr18:44127269:G:T	1.36831e-11	-2.40682e-10	-1.00403	0.000177968	-2.40682e-10	-0.973234
44127690	chr18:44127690:C:T	3.1474e-11	-2.40682e-10	-0.171027	0.000360548	-2.40682e-10	-0.267214
44128283	chr18:44128283:C:A	3.72299e-11	0.988888	-0.991962	0.00720509	3.65779	-0.930087
44128435	chr18:44128435:C:T	5.38374e-12	-1.9368	-2.02435e-10	6.77304e-05	-1.9393	-2.02435e-10
44128861	chr18:44128861:T:C	2.86527e-11	-2.40682e-10	-0.264938	0.000362074	-2.40682e-10	-0.262991
44128888	chr18:44128888:G:A	1.79114e-11	-2.40682e-10	-0.73475	0.000220015	-2.40682e-10	-0.761142
44129072	chr18:44129072:T:C	8.41139e-12	-1.4906	-2.02435e-10	0.000113582	-1.42231	-2.02435e-10
44129140	chr18:44129140:T:G	1.69518e-11	-0.789816	-2.02435e-10	0.000203553	-0.838911	-2.02435e-10
44129305	chr18:44129305:T:G	1.23919e-11	-2.40682e-10	-1.10314	0.000156606	-2.40682e-10	-1.10111
44129485	chr18:44129485:G:GA	1.90778e-11	-2.40682e-10	-0.671663	0.000240661	-2.40682e-10	-0.671449
44129921	chr18:44129921:T:C	1.93441e-11	-2.40682e-10	-0.6578	0.000244046	-2.40682e-10	-0.657483
44130314	chr18:44130314:T:C	1.76573e-11	-0.749041	-2.02435e-10	0.000142094	-1.19835	-2.02435e-10
44130643	chr18:44130643:A:G	2.85448e-11	-2.40682e-10	-0.268713	0.000360703	-2.40682e-10	-0.266785
44130787	chr18:44130787:T:G	1.3425e-11	-2.40682e-10	-1.02307	0.000173539	-2.40682e-10	-0.998435
44130824	chr18:44130824:G:A	1.29879e-11	-2.40682e-10	-1.05617	0.000167602	-2.40682e-10	-1.03324
44130871	chr18:44130871:G:T	3.29176e-11	-2.40682e-10	-0.12618	0.000415871	-2.40682e-10	-0.124463
44131053	chr18:44131053:A:G	1.30738e-11	-2.40682e-10	-1.04958	0.000168955	-2.40682e-10	-1.02521
44131153	chr18:44131153:TACTTATTGA:T	1.32055e-11	-2.40682e-10	-1.03955	0.000170994	-2.40682e-10	-1.01321
44132262	chr18:44132262:A:C	4.75151e-11	1.08594	-0.845076	5.02378e-05	-1.33306	-0.90501
44132343	chr18:44132343:T:C	1.32197e-11	-2.40682e-10	-1.03848	0.000171223	-2.40682e-10	-1.01187
44133103	chr18:44133103:T:C	3.13078e-11	-2.40682e-10	-0.176321	0.000395543	-2.40682e-10	-0.17458
44133185	chr18:44133185:G:A	1.24037e-11	-2.40682e-10	-1.10219	0.00015629	-2.40682e-10	-1.10313
44133341	chr18:44133341:G:T	5.65487e-12	-1.88767	-2.02435e-10	9.13285e-05	-1.64038	-2.02435e-10
44133383	chr18:44133383:T:G	1.40598e-11	-2.40682e-10	-0.976869	0.000181976	-2.40682e-10	-0.950962
44133482	chr18:44133482:ATAATG:A	1.55303e-11	-2.40682e-10	-0.877393	0.0001887	-2.40682e-10	-0.914679
44134117	chr18:44134117:G:A	6.77785e-12	-0.992268	-0.714259	7.09832e-05	-1.07735	-0.815043
44134494	chr18:44134494:G:T	3.07094e-11	-2.40682e-10	-0.195617	0.000389133	-2.40682e-10	-0.190919
44134609	chr18:44134609:C:T	2.69672e-11	-2.40682e-10	-0.325565	0.000334754	-2.40682e-10	-0.341444
44134897	chr18:44134897:C:A	1.31339e-11	-2.40682e-10	-1.04499	0.000168524	-2.40682e-10	-1.02776
44135084	chr18:44135084:C:T	2.58733e-11	-2.40682e-10	-0.366976	0.000326333	-2.40682e-10	-0.366922
44135313	chr18:44135313:C:T	1.78176e-11	-2.40682e-10	-0.739999	0.000241931	-2.40682e-10	-0.666187
44135364	chr18:44135364:G:A	1.28097e-11	-2.40682e-10	-1.06998	0.000160981	-2.40682e-10	-1.07355
44135616	chr18:44135616:C:T	5.51374e-12	-1.91295	-2.02435e-10	8.28281e-05	-1.73807	-2.02435e-10
44135909	chr18:44135909:C:A	2.80354e-11	-2.40682e-10	-0.286719	0.000329322	-2.40682e-10	-0.357803
44139356	chr18:44139356:T:C	2.55052e-11	-2.40682e-10	-0.381305	0.000321773	-2.40682e-10	-0.380991
44139523	chr18:44139523:G:T	2.57398e-11	-2.40682e-10	-0.372147	0.000324645	-2.40682e-10	-0.372107
44139828	chr18:44139828:T:C	5.72587e-11	1.48298	-1.05558	0.0130033	4.4064	-1.08828
44140496	chr18:44140496:T:C	5.50052e-12	-1.91535	-2.02435e-10	6.88874e-05	-1.92237	-2.02435e-10
44140887	chr18:44140887:C:T	1.24081e-11	-2.40682e-10	-1.10184	0.000156288	-2.40682e-10	-1.10314
44141350	chr18:44141350:C:A	5.91371e-12	-1.84291	-2.02435e-10	9.62586e-05	-1.5878	-2.02435e-10
44141879	chr18:44141879:T:C	3.23932e-11	-2.40682e-10	-0.142238	0.000482185	-2.40682e-10	0.0234889
44142118	chr18:44142118:G:A	1.73628e-11	-2.40682e-10	-0.765856	0.000235331	-2.40682e-10	-0.693847
44143303	chr18:44143303:T:G	1.30527e-11	-2.40682e-10	-1.0512	0.000161827	-2.40682e-10	-1.06831
44143893	chr18:44143893:C:T	2.60345e-11	0.738719	-1.09949	0.000208268	0.281481	-1.0975
44144241	chr18:44144241:A:G	5.37372e-11	1.46702	-1.1031	0.0120634	4.32916	-1.08607
44144425	chr18:44144425:A:G	3.20415e-11	-2.40682e-10	-0.153155	0.000387621	-2.40682e-10	-0.19481
44144780	chr18:44144780:A:C	1.30164e-11	-2.40682e-10	-1.05398	0.000162321	-2.40682e-10	-1.06527
44145126	chr18:44145126:G:A	3.06669e-11	-2.40682e-10	-0.197004	0.000381122	-2.40682e-10	-0.21172
44145459	chr18:44145459:C:A	1.7915e-11	-2.40682e-10	-0.734549	0.000241553	-2.40682e-10	-0.667752
44145581	chr18:44145581:G:A	2.50941e-11	-0.397554	-2.02435e-10	0.000211375	-0.801204	-2.02435e-10
44145752	chr18:44145752:A:C	9.43377e-11	1.92614	-0.999448	0.0302905	5.08747	-0.923715
44146226	chr18:44146226:T:G	5.80457e-11	1.52164	-1.0806	0.0154732	4.53136	-1.03934
44146916	chr18:44146916:TAAAC:T	7.57031e-12	-1.59595	-2.02435e-10	8.88219e-05	-1.66821	-2.02435e-10
44147017	chr18:44147017:A:G	1.48521e-11	-2.40682e-10	-0.92205	0.000161701	-2.40682e-10	-1.06909
44147338	chr18:44147338:AAC:A	1.24347e-11	-2.40682e-10	-1.0997	0.000157609	-2.40682e-10	-1.09472
44147614	chr18:44147614:C:T	2.58412e-11	-2.40682e-10	-0.368218	0.000325925	-2.40682e-10	-0.368171
44147867	chr18:44147867:C:T	1.25111e-11	-2.40682e-10	-1.09357	0.000157109	-2.40682e-10	-1.0979
44148058	chr18:44148058:G:GT	1.4098e-11	-2.40682e-10	-0.974156	0.000175659	-2.40682e-10	-0.986292
44148768	chr18:44148768:T:C	5.3227e-11	1.44851	-1.09413	0.0128378	4.3548	-1.04948
44148968	chr18:44148968:G:C	7.15711e-12	-1.17991	-0.472168	8.273e-05	-1.40718	-0.332075
44149005	chr18:44149005:A:G	5.7089e-12	-1.36128	-0.516885	0.000497432	0.568136	-0.513516
44150110	chr18:44150110:T:A	1.90113e-11	-2.40682e-10	-0.675152	0.000237042	-2.40682e-10	-0.686604
44150139	chr18:44150139:A:G	1.76622e-11	-2.40682e-10	-0.748761	0.000213174	-2.40682e-10	-0.792728
44150220	chr18:44150220:A:C	2.68267e-11	-2.40682e-10	-0.330788	0.00033774	-2.40682e-10	-0.332563
44150234	chr18:44150234:A:G	7.68329e-12	-1.58114	-2.02435e-10	7.47942e-05	-1.8401	-2.02435e-10
44150646	chr18:44150646:A:G	1.79398e-11	-2.40682e-10	-0.733164	0.000241908	-2.40682e-10	-0.666281
44151565	chr18:44151565:G:A	1.35171e-11	-2.40682e-10	-1.01623	0.000166844	-2.40682e-10	-1.03778
44151595	chr18:44151595:T:G	1.91419e-11	-2.40682e-10	-0.668307	0.000220685	-2.40682e-10	-0.758103
44151734	chr18:44151734:G:C	1.58904e-11	-0.138393	-0.716081	0.000157982	-0.489583	-0.602775
44151751	chr18:44151751:G:A	8.59606e-12	-1.46888	-2.02435e-10	0.000116379	-1.39799	-2.02435e-10
44152000	chr18:44152000:A:G	4.83868e-11	1.34317	-1.08414	0.0107384	4.22932	-1.10258
44152245	chr18:44152245:T:C	5.62041e-12	-1.89378	-2.02435e-10	7.30604e-05	-1.86355	-2.02435e-10
44152259	chr18:44152259:G:C	6.8445e-12	-0.853065	-0.843677	8.0458e-05	-0.896466	-0.870637
44152505	chr18:44152505:T:A	2.32039e-11	-2.40682e-10	-0.475866	0.000286966	-2.40682e-10	-0.495475
44152759	chr18:44152759:C:T	1.29304e-11	-2.40682e-10	-1.06061	0.000160789	-2.40682e-10	-1.07474
44153072	chr18:44153072:A:G	4.9565e-11	1.37803	-1.09493	0.0122241	4.32243	-1.06611
44153197	chr18:44153197:A:G	4.89602e-11	1.35399	-1.08317	0.010963	4.2498	-1.10236
44153289	chr18:44153289:T:C	1.35032e-11	-2.40682e-10	-1.01726	0.000175226	-2.40682e-10	-0.988762
44153533	chr18:44153533:A:G	2.09938e-11	-2.40682e-10	-0.57596	0.000239602	-2.40682e-10	-0.675861
44153558	chr18:44153558:A:T	2.58705e-11	-2.40682e-10	-0.367082	0.000326297	-2.40682e-10	-0.367032
44153906	chr18:44153906:C:T	4.99322e-11	1.35474	-1.06427	0.0111754	4.26277	-1.09614
44154234	chr18:44154234:C:T	4.49387e-11	1.27011	-1.085	0.00970661	4.12847	-1.10275
44154366	chr18:44154366:C:T	1.9616e-11	-0.64384	-2.02435e-10	0.00117336	0.912787	-2.02435e-10
44154626	chr18:44154626:T:C	2.58733e-11	-2.40682e-10	-0.366976	0.000326333	-2.40682e-10	-0.366922
44154875	chr18:44154875:C:T	2.24858e-11	-2.40682e-10	-0.507304	0.000265008	-2.40682e-10	-0.575078
44154941	chr18:44154941:T:C	3.64797e-11	-2.40682e-10	-0.0234315	0.000463309	-2.40682e-10	-0.0164452
44155117	chr18:44155117:A:T	3.50742e-12	-1.73943	-0.625877	0.000173169	-0.280795	-0.719776
44155367	chr18:44155367:G:A	1.6229e-11	-2.40682e-10	-0.833386	0.000206847	-2.40682e-10	-0.822861
44155605	chr18:44155605:C:T	1.30044e-11	-2.40682e-10	-1.0549	0.000166842	-2.40682e-10	-1.03779
44155718	chr18:44155718:C:T	1.32202e-11	-2.40682e-10	-1.03844	0.000163648	-2.40682e-10	-1.05712
44155835	chr18:44155835:A:C	8.8968e-12	-1.4345	-2.02435e-10	0.000131543	-1.2755	-2.02435e-10
44155843	chr18:44155843:C:T	2.19391e-11	0.499788	-1.0317	0.00128123	2.04896	-1.04822
44156184	chr18:44156184:A:T	6.44494e-12	-0.654874	-1.10202	7.61394e-05	-0.719701	-1.10257
44156579	chr18:44156579:C:A	1.24083e-11	-2.40682e-10	-1.10182	0.000156291	-2.40682e-10	-1.10312
44157167	chr18:44157167:G:A	3.32598e-11	-2.40682e-10	-0.115837	0.000496621	-2.40682e-10	0.0529887
44157254	chr18:44157254:G:A	6.17105e-11	1.55876	-1.05649	0.0150102	4.55334	-1.09169
44157838	chr18:44157838:T:C	2.69152e-11	-2.40682e-10	-0.327496	0.000339449	-2.40682e-10	-0.327515
44157906	chr18:44157906:C:T	1.83411e-11	-2.40682e-10	-0.711046	0.000243701	-2.40682e-10	-0.658897
44158170	chr18:44158170:C:T	1.54354e-11	-2.40682e-10	-0.883526	0.00020836	-2.40682e-10	-0.815571
44158210	chr18:44158210:T:C	2.36242e-11	-2.40682e-10	-0.457915	0.000277785	-2.40682e-10	-0.527993
44158588	chr18:44158588:A:G	3.42672e-11	-2.40682e-10	-0.0859998	0.000415962	-2.40682e-10	-0.124245
44159547	chr18:44159547:T:C	3.93913e-11	-2.40682e-10	0.0533574	0.000600905	-2.40682e-10	0.243598
44159643	chr18:44159643:G:GA	1.23922e-11	-2.40682e-10	-1.10312	0.000156452	-2.40682e-10	-1.10209
44160113	chr18:44160113:C:A	6.63531e-11	1.61248	-1.03768	0.0162549	4.62283	-1.08152
44160519	chr18:44160519:A:G	8.19851e-12	-1.51623	-2.02435e-10	0.000110671	-1.44828	-2.02435e-10
44161278	chr18:44161278:G:A	1.53309e-11	-0.89032	-2.02435e-10	0.000159888	-1.08037	-2.02435e-10
44161443	chr18:44161443:G:A	1.37483e-11	-2.40682e-10	-0.99927	0.000171722	-2.40682e-10	-1.00896
44161741	chr18:44161741:T:G	4.80602e-11	1.30238	-1.05011	4.64946e-05	-1.2429	-1.07261
44161886	chr18:44161886:G:A	1.44698e-11	0.152391	-1.10052	0.000124975	-0.263771	-1.06295
44162300	chr18:44162300:T:G	7.01503e-12	-1.67213	-2.02435e-10	7.86538e-05	-1.78978	-2.02435e-10
44162543	chr18:44162543:T:A	2.40525e-12	-1.67497	-1.06756	5.12004e-05	-1.21395	-1.00514
44162826	chr18:44162826:T:C	5.38118e-12	-1.93728	-2.02435e-10	6.84735e-05	-1.92839	-2.02435e-10
44162905	chr18:44162905:C:T	2.04749e-12	-1.85065	-1.05292	2.87402e-05	-1.87617	-0.920376
44162991	chr18:44162991:G:A	2.70604e-11	-2.40682e-10	-0.322117	0.000340637	-2.40682e-10	-0.324023
44163016	chr18:44163016:G:A	1.23977e-11	-2.40682e-10	-1.10267	0.000156312	-2.40682e-10	-1.10298
44163103	chr18:44163103:G:A	9.31715e-12	-0.285498	-1.10283	0.000109309	-0.358665	-1.10199
44163703	chr18:44163703:C:T	5.4282e-11	1.46612	-1.09212	0.0125003	4.38171	-1.10304
44163849	chr18:44163849:G:A	1.26841e-11	-2.40682e-10	-1.07984	0.00016098	-2.40682e-10	-1.07356
44164192	chr18:44164192:C:T	1.38126e-11	0.100499	-1.09511	0.000121854	-0.305973	-1.04605
44164434	chr18:44164434:G:A	6.31378e-12	-1.77745	-2.02435e-10	0.000108833	-1.46502	-2.02435e-10
44164435	chr18:44164435:A:T	6.29943e-12	-1.77973	-2.02435e-10	0.000108413	-1.46889	-2.02435e-10
44164914	chr18:44164914:A:T	1.25366e-11	-2.40682e-10	-1.09153	0.000156797	-2.40682e-10	-1.09989
44165127	chr18:44165127:T:C	8.30169e-12	-1.50373	-2.02435e-10	0.000111945	-1.43683	-2.02435e-10
44165337	chr18:44165337:G:A	2.16151e-11	-2.40682e-10	-0.546796	0.000246164	-2.40682e-10	-0.648842
44165560	chr18:44165560:TA:T	5.02863e-11	1.147	-0.849459	4.83107e-05	-1.35396	-0.923223
44165715	chr18:44165715:G:T	3.76241e-10	3.20769	-0.897646	0.00554311	3.23351	-0.768033
44167757	chr18:44167757:A:G	4.26502e-12	-1.32761	-0.842135	0.000355258	0.63303	-0.915025
44168477	chr18:44168477:G:C	2.96841e-11	0.861642	-1.09122	0.000229844	0.383757	-1.1012
44168951	chr18:44168951:A:G	4.24474e-12	-1.36971	-0.804794	0.000336962	0.548167	-0.883036
44169006	chr18:44169006:T:TACA	1.58484e-11	-2.40682e-10	-0.857117	0.000207358	-2.40682e-10	-0.820392
44169305	chr18:44169305:A:T	1.71894e-11	-2.40682e-10	-0.775897	0.00021244	-2.40682e-10	-0.796178
44169588	chr18:44169588:G:A	5.59458e-12	-1.89839	-2.02435e-10	7.26635e-05	-1.869	-2.02435e-10
44170597	chr18:44170597:G:A	3.43076e-11	-2.40682e-10	-0.0848211	0.00041803	-2.40682e-10	-0.119286
44171041	chr18:44171041:T:C	6.41125e-12	-1.76213	-2.02435e-10	0.000111199	-1.44352	-2.02435e-10
44171504	chr18:44171504:A:G	2.13767e-12	-1.75786	-1.10261	3.60378e-05	-1.49776	-1.07251
44171637	chr18:44171637:C:T	1.79031e-11	-2.40682e-10	-0.735216	0.000243052	-2.40682e-10	-0.661562
44171827	chr18:44171827:G:T	3.05108e-11	-2.40682e-10	-0.202106	0.000369168	-2.40682e-10	-0.243586
44172535	chr18:44172535:A:T	2.90638e-12	-1.45828	-1.095	2.27596e-05	-1.93571	-1.09414
44172619	chr18:44172619:C:G	1.88593e-11	0.395128	-1.07831	0.0010527	1.89357	-1.08929
44173063	chr18:44173063:C:T	4.88685e-11	1.35236	-1.08342	0.010623	4.21845	-1.10251
44173177	chr18:44173177:T:G	4.80368e-11	1.31871	-1.06693	0.0101726	4.17008	-1.09747
44173849	chr18:44173849:T:C	8.46838e-11	0.818737	-2.02435e-10	0.000833572	0.570882	-2.02435e-10
44173861	chr18:44173861:T:A	1.7504e-11	0.325241	-1.083	0.000957735	1.80245	-1.09272
44173963	chr18:44173963:A:C	2.87968e-11	0.842692	-1.10262	0.00266203	2.8342	-1.10219
44174170	chr18:44174170:G:A	2.61926e-11	-2.40682e-10	-0.354709	0.000330272	-2.40682e-10	-0.354922
44174642	chr18:44174642:G:A	1.26549e-11	-2.40682e-10	-1.08214	0.000157714	-2.40682e-10	-1.09405
44174657	chr18:44174657:A:G	1.24344e-11	-2.40682e-10	-1.09972	0.000156334	-2.40682e-10	-1.10284
44174742	chr18:44174742:C:A	1.78876e-11	-2.40682e-10	-0.736082	0.00022617	-2.40682e-10	-0.733551
44174805	chr18:44174805:G:A	1.28627e-11	-2.40682e-10	-1.06586	0.000161521	-2.40682e-10	-1.07021
44175778	chr18:44175778:A:G	1.27519e-11	-2.40682e-10	-1.07451	0.000159439	-2.40682e-10	-1.08318
44176160	chr18:44176160:C:T	2.58733e-11	-2.40682e-10	-0.366976	0.000326333	-2.40682e-10	-0.366922
44176457	chr18:44176457:C:A	1.98946e-11	-2.40682e-10	-0.629738	0.000236998	-2.40682e-10	-0.686785
44176795	chr18:44176795:G:A	2.01157e-11	0.45829	-1.07698	0.00114248	1.97453	-1.08842
44176838	chr18:44176838:C:T	4.36518e-11	1.25332	-1.09726	0.010028	4.13253	-1.07423
44176869	chr18:44176869:G:T	2.71616e-11	-2.40682e-10	-0.318384	0.00034259	-2.40682e-10	-0.318306
44176910	chr18:44176910:C:T	1.74163e-11	-2.40682e-10	-0.76278	0.000227719	-2.40682e-10	-0.726726
44177374	chr18:44177374:A:G	2.13849e-12	-1.75974	-1.10035	2.25157e-05	-1.94081	-1.09982
44177897	chr18:44177897:C:T	1.42497e-11	-2.40682e-10	-0.963454	0.00015898	-2.40682e-10	-1.08606
44178628	chr18:44178628:A:G	1.29372e-11	-2.40682e-10	-1.06008	0.000165905	-2.40682e-10	-1.04343
44178649	chr18:44178649:C:T	2.7012e-12	-1.54002	-1.08647	6.19914e-05	-0.988095	-1.03975
44178897	chr18:44178897:A:G	1.24958e-11	-2.40682e-10	-1.0948	0.000156947	-2.40682e-10	-1.09893
44179413	chr18:44179413:A:G	6.8029e-12	-1.70284	-2.02435e-10	0.000122526	-1.34652	-2.02435e-10
44179939	chr18:44179939:G:A	5.40037e-12	-0.899055	-1.03467	6.44092e-05	-0.941046	-1.04854
44180021	chr18:44180021:G:A	6.65555e-12	-0.628707	-1.09603	7.98234e-05	-0.690152	-1.08487
44180078	chr18:44180078:A:T	4.36201e-11	1.23237	-1.07704	0.00901063	4.05231	-1.10099
44180215	chr18:44180215:A:G	1.32237e-11	-2.40682e-10	-1.03817	0.000163721	-2.40682e-10	-1.05667
44180523	chr18:44180523:C:T	1.28748e-11	-2.40682e-10	-1.06491	0.000164595	-2.40682e-10	-1.05135
44180684	chr18:44180684:C:T	1.1842e-11	-0.406972	-0.741561	0.000121241	-0.726144	-0.630918
44180748	chr18:44180748:T:A	5.49324e-12	-1.91667	-2.02435e-10	6.83353e-05	-1.93041	-2.02435e-10
44180856	chr18:44180856:G:A	3.06703e-11	-2.40682e-10	-0.196891	0.000411705	-2.40682e-10	-0.134533
44181609	chr18:44181609:A:G	1.50444e-11	-2.40682e-10	-0.90918	0.000197791	-2.40682e-10	-0.867627
44181755	chr18:44181755:A:G	8.53202e-12	-0.376978	-1.09938	7.87513e-05	-0.722687	-1.06586
44181873	chr18:44181873:T:C	4.48467e-11	1.26338	-1.08032	0.00933154	4.08816	-1.10184
44182030	chr18:44182030:T:A	7.36703e-12	-1.62317	-2.02435e-10	8.64216e-05	-1.6956	-2.02435e-10
44182541	chr18:44182541:A:G	1.70373e-11	-2.40682e-10	-0.78478	0.000229963	-2.40682e-10	-0.716922
44182571	chr18:44182571:G:A	2.07676e-11	-2.40682e-10	-0.586792	0.000258337	-2.40682e-10	-0.600575
44183051	chr18:44183051:A:G	4.71561e-11	1.3152	-1.08193	0.0100168	4.1594	-1.10221
44183278	chr18:44183278:G:A	1.3687e-11	-2.40682e-10	-1.00374	0.000175493	-2.40682e-10	-0.987241
44183427	chr18:44183427:G:A	2.34017e-12	-1.89703	-0.872938	2.7507e-05	-1.91212	-0.928276
44183597	chr18:44183597:T:C	1.37353e-11	-1.00022	-2.02435e-10	0.000119337	-1.37288	-2.02435e-10
44183772	chr18:44183772:T:G	1.19814e-11	-1.13684	-2.02435e-10	0.000181155	-0.955487	-2.02435e-10
44183900	chr18:44183900:G:T	4.10413e-11	1.1626	-1.06821	0.00924613	4.00091	-1.02379
44184075	chr18:44184075:T:C	1.88153e-11	0.335621	-1.02114	0.0010411	1.83984	-1.04665
44185185	chr18:44185185:T:A	8.64044e-11	-2.40682e-10	0.838852	0.000969007	-2.40682e-10	0.721433
44185186	chr18:44185186:C:T	2.16814e-12	-1.83792	-1.0084	3.95545e-05	-1.62379	-0.853366
44185337	chr18:44185337:A:G	2.4357e-11	-2.40682e-10	-0.427369	0.000307148	-2.40682e-10	-0.42751
44185494	chr18:44185494:A:G	1.4304e-11	-2.40682e-10	-0.959651	0.000178091	-2.40682e-10	-0.972545
44185713	chr18:44185713:T:C	6.20721e-12	-1.36927	-0.425211	7.49446e-05	-1.55972	-0.278374
44185756	chr18:44185756:G:A	7.7007e-12	-0.485021	-1.09386	7.22781e-05	-0.823231	-1.05109
44185857	chr18:44185857:T:G	1.25187e-11	-2.40682e-10	-1.09297	0.000159182	-2.40682e-10	-1.08479
44186201	chr18:44186201:A:G	2.38098e-11	-2.40682e-10	-0.45009	0.000290021	-2.40682e-10	-0.484886
44186216	chr18:44186216:T:G	5.22998e-12	-0.942038	-1.02374	6.16033e-05	-0.990895	-1.04323
44187170	chr18:44187170:A:G	2.30964e-11	-2.40682e-10	-0.480512	0.000278668	-2.40682e-10	-0.524819
44187261	chr18:44187261:T:A	2.78282e-11	0.805215	-1.09935	0.00490382	3.44143	-1.0985
44187287	chr18:44187287:A:G	2.56873e-11	-2.40682e-10	-0.374192	0.000313209	-2.40682e-10	-0.407967
44187298	chr18:44187298:G:T	2.57512e-11	-2.40682e-10	-0.371708	0.000313982	-2.40682e-10	-0.405504
44187683	chr18:44187683:GCTTTT:G	1.26823e-11	-2.40682e-10	-1.07998	0.000162516	-2.40682e-10	-1.06406
44187760	chr18:44187760:A:G	1.83689e-11	-2.40682e-10	-0.709527	0.000225153	-2.40682e-10	-0.738059
44187856	chr18:44187856:A:G	1.32705e-11	-2.40682e-10	-1.03464	0.00016969	-2.40682e-10	-1.02086
44188036	chr18:44188036:T:A	2.56873e-11	-2.40682e-10	-0.374192	0.000313209	-2.40682e-10	-0.407967
44188312	chr18:44188312:T:C	2.69786e-11	0.736249	-1.06139	0.00459233	3.37184	-1.09453
44188611	chr18:44188611:T:A	1.24461e-11	-2.40682e-10	-1.09878	0.000156354	-2.40682e-10	-1.10271
44189173	chr18:44189173:G:A	1.09566e-11	-0.162948	-1.0633	0.000508545	1.15454	-1.07782
44189407	chr18:44189407:A:G	2.48298e-11	-2.40682e-10	-0.408144	0.000302699	-2.40682e-10	-0.4421
44189667	chr18:44189667:TG:T	7.2813e-11	1.02874	-0.361033	7.22551e-05	-1.37376	-0.500876
44189694	chr18:44189694:G:A	2.51894e-11	-2.40682e-10	-0.393766	0.000306974	-2.40682e-10	-0.428075
44189931	chr18:44189931:A:C	1.09604e-11	-0.203209	-1.02269	0.000499432	1.10309	-1.04446
44189978	chr18:44189978:G:A	5.92486e-11	1.07221	-0.610652	6.07737e-05	-1.34786	-0.699825
44190167	chr18:44190167:T:C	1.7917e-11	-2.40682e-10	-0.73444	0.00021968	-2.40682e-10	-0.762667
44190591	chr18:44190591:A:G	6.90384e-12	-0.872231	-0.815879	7.84986e-05	-0.930569	-0.86119
44190963	chr18:44190963:CTA:C	6.82034e-12	-1.70028	-2.02435e-10	8.08265e-05	-1.76253	-2.02435e-10
44191166	chr18:44191166:C:T	3.1997e-11	-2.40682e-10	-0.154544	0.000403132	-2.40682e-10	-0.155575
44191846	chr18:44191846:T:C	6.67736e-12	-0.870801	-0.850663	7.61051e-05	-0.928958	-0.893766
44192827	chr18:44192827:G:GAAA	5.41416e-12	-1.93117	-2.02435e-10	6.78923e-05	-1.93692	-2.02435e-10
44192988	chr18:44192988:A:G	1.49078e-11	-0.454577	-0.463726	0.000157207	-0.771003	-0.32627
44193760	chr18:44193760:A:G	1.38376e-11	-2.40682e-10	-0.992799	0.000180284	-2.40682e-10	-0.960307
44193916	chr18:44193916:A:G	2.11071e-11	-2.40682e-10	-0.570578	0.00023999	-2.40682e-10	-0.674243
44194134	chr18:44194134:T:C	1.69238e-11	-2.40682e-10	-0.791464	0.000209003	-2.40682e-10	-0.812489
44194483	chr18:44194483:T:C	1.33343e-11	-2.40682e-10	-1.02985	0.00017277	-2.40682e-10	-1.00288
44194726	chr18:44194726:A:G	2.39624e-11	-2.40682e-10	-0.4437	0.000292418	-2.40682e-10	-0.476654
44195011	chr18:44195011:G:A	1.24241e-11	-2.40682e-10	-1.10055	0.000157365	-2.40682e-10	-1.09627
44195615	chr18:44195615:C:A	1.23984e-11	-2.40682e-10	-1.10262	0.000156374	-2.40682e-10	-1.10259
44195621	chr18:44195621:C:G	1.42628e-11	-0.962531	-2.02435e-10	0.00014579	-1.17267	-2.02435e-10
44196031	chr18:44196031:C:T	6.05288e-12	-0.726507	-1.09315	0.000308289	0.677865	-1.10167
44196101	chr18:44196101:C:T	5.44681e-12	-1.42912	-0.496033	0.000152447	-0.843039	-0.284982
44196235	chr18:44196235:A:G	4.47759e-12	-1.14794	-0.973164	0.000159222	-0.0677395	-1.0168
44196260	chr18:44196260:G:T	1.25176e-11	-2.40682e-10	-1.09305	0.000157035	-2.40682e-10	-1.09837
44196580	chr18:44196580:C:T	5.30666e-12	-1.26258	-0.688641	0.000156238	-0.334962	-0.768495
44196615	chr18:44196615:A:T	3.9217e-11	0.0901385	-0.0412152	0.00700644	2.46488	0.234865
44197045	chr18:44197045:A:G	4.28998e-11	-2.40682e-10	0.138679	0.000543606	-2.40682e-10	0.143385
44197205	chr18:44197205:G:T	2.60158e-10	2.80271	-0.861605	0.000218548	0.111878	-0.879712
44197505	chr18:44197505:C:T	1.79633e-11	-2.40682e-10	-0.731857	0.000240022	-2.40682e-10	-0.674109
44199391	chr18:44199391:A:G	1.25272e-11	-2.40682e-10	-1.09229	0.000159477	-2.40682e-10	-1.08294
44200174	chr18:44200174:A:G	1.81868e-12	-1.92522	-1.09686	2.27426e-05	-1.92808	-1.10252
44200404	chr18:44200404:A:T	1.30372e-11	-2.40682e-10	-1.05238	0.000166067	-2.40682e-10	-1.04245
44200557	chr18:44200557:G:C	6.00754e-12	-0.804139	-1.02303	0.000239124	0.319088	-0.996946
44200784	chr18:44200784:A:T	1.88158e-12	-1.93853	-1.04955	2.47386e-05	-1.85884	-1.08764
44200850	chr18:44200850:A:G	1.87673e-12	-1.93983	-1.05083	2.44962e-05	-1.86805	-1.08827
44201128	chr18:44201128:C:T	5.81705e-12	-0.819509	-1.03989	0.000229652	0.298128	-1.0164
44201352	chr18:44201352:T:C	1.28279e-11	-2.40682e-10	-1.06856	0.000160026	-2.40682e-10	-1.07951
44201455	chr18:44201455:T:TC	5.813e-12	-1.86009	-2.02435e-10	0.000114303	-1.41599	-2.02435e-10
44201807	chr18:44201807:C:T	5.91494e-12	-0.826061	-1.01664	0.00039259	0.88047	-1.06254
44202637	chr18:44202637:A:G	1.98935e-10	2.23289	-0.560102	0.000202338	-0.192227	-0.652672
44202715	chr18:44202715:C:A	6.34489e-12	-1.77254	-2.02435e-10	0.000262802	-0.583439	-2.02435e-10
44202716	chr18:44202716:A:G	6.29026e-12	-1.78118	-2.02435e-10	0.000255824	-0.610348	-2.02435e-10
44203538	chr18:44203538:C:T	2.369e-12	-1.84411	-0.913609	0.000132035	-0.307287	-0.964486
44204041	chr18:44204041:G:A	1.53675e-11	-2.40682e-10	-0.887932	0.000191263	-2.40682e-10	-0.90119
44204853	chr18:44204853:G:A	1.00685e-11	-0.318853	-0.991919	7.96983e-05	-0.718604	-1.05799
44206605	chr18:44206605:C:T	3.47192e-10	2.50499	-0.275299	0.000302874	-0.019351	-0.42217
44207500	chr18:44207500:C:T	1.32316e-11	-1.03758	-2.02435e-10	0.000161925	-1.06771	-2.02435e-10
44207804	chr18:44207804:G:C	4.95455e-12	-1.20051	-0.819371	0.000264163	0.315602	-0.893875
44208358	chr18:44208358:T:G	3.66287e-11	-2.40682e-10	-0.0193559	0.0004257	-2.40682e-10	-0.101103
44208806	chr18:44208806:A:T	7.08577e-11	0.640486	-2.02435e-10	0.00123069	0.960489	-2.02435e-10
44209129	chr18:44209129:G:A	2.36172e-11	-2.40682e-10	-0.458213	0.000308297	-2.40682e-10	-0.423774
44209358	chr18:44209358:A:G	6.32621e-12	-0.732735	-1.04275	0.000248028	0.428884	-1.07018
44209370	chr18:44209370:T:A	1.355e-11	-2.40682e-10	-1.0138	0.000173048	-2.40682e-10	-1.00127
44209426	chr18:44209426:G:A	1.64729e-11	-0.818469	-2.02435e-10	0.000200182	-0.855613	-2.02435e-10
44209596	chr18:44209596:C:T	1.76856e-11	-0.747437	-2.02435e-10	0.000214691	-0.785641	-2.02435e-10
44209905	chr18:44209905:A:G	2.27606e-10	2.59436	-0.786933	0.000211951	0.0536565	-0.852142
44209909	chr18:44209909:A:G	9.67144e-12	-0.360791	-0.99022	7.69023e-05	-0.755665	-1.05664
44210001	chr18:44210001:G:A	9.56445e-12	-0.370594	-0.991541	7.62155e-05	-0.763789	-1.05748
44210641	chr18:44210641:A:G	1.25224e-11	-2.40682e-10	-1.09267	0.000159452	-2.40682e-10	-1.0831
44211840	chr18:44211840:C:A	8.61949e-12	-0.443236	-1.02293	7.00957e-05	-0.828395	-1.07658
44212019	chr18:44212019:C:T	1.39149e-11	-2.40682e-10	-0.987224	0.00017003	-2.40682e-10	-1.01886
44212095	chr18:44212095:G:A	1.46017e-11	-2.40682e-10	-0.939047	0.00015801	-2.40682e-10	-1.09218
44212176	chr18:44212176:G:A	8.55783e-12	-0.446754	-1.02659	6.9718e-05	-0.831778	-1.0786
44212224	chr18:44212224:A:G	2.00853e-12	-1.89414	-1.02864	2.96749e-05	-1.69001	-1.07453
44212693	chr18:44212693:A:T	1.24865e-11	-2.40682e-10	-1.09554	0.000158698	-2.40682e-10	-1.08783
44212743	chr18:44212743:T:C	9.44446e-12	-0.378891	-0.995868	7.54196e-05	-0.771452	-1.06032
44212762	chr18:44212762:C:G	1.31745e-11	-2.40682e-10	-1.0419	0.000170173	-2.40682e-10	-1.01802
44212772	chr18:44212772:A:G	2.00751e-11	-0.620705	-2.02435e-10	0.000124802	-1.32811	-2.02435e-10
44213630	chr18:44213630:T:G	9.68284e-12	-0.373842	-0.97599	7.67262e-05	-0.767205	-1.04739
44213865	chr18:44213865:A:G	1.45768e-11	-0.192882	-0.747873	0.000102224	-0.63189	-0.895784
44213897	chr18:44213897:C:T	1.35478e-11	-2.40682e-10	-1.01397	0.000167406	-2.40682e-10	-1.03442
44214082	chr18:44214082:G:GCT	2.95046e-11	0.53403	-0.769671	0.000204527	0.0667046	-0.900846
44214548	chr18:44214548:G:A	1.34124e-11	-0.226837	-0.797168	9.66847e-05	-0.662485	-0.920899
44214960	chr18:44214960:G:A	1.37362e-11	-1.00015	-2.02435e-10	6.7805e-05	-1.9382	-2.02435e-10
44215428	chr18:44215428:C:T	4.69958e-12	-1.35798	-0.714738	4.07356e-05	-1.58108	-0.866658
44215550	chr18:44215550:A:AAAT	2.10588e-10	2.55287	-0.823151	0.000198102	0.0187528	-0.884811
44217438	chr18:44217438:G:A	5.60513e-12	-1.89651	-2.02435e-10	6.76317e-05	-1.94076	-2.02435e-10
44217709	chr18:44217709:G:A	1.30239e-11	-2.40682e-10	-1.0534	0.000161316	-2.40682e-10	-1.07148
44217781	chr18:44217781:T:C	1.95187e-10	2.30562	-0.651855	0.000194881	-0.145855	-0.736596
44218049	chr18:44218049:C:T	4.49912e-12	-1.35771	-0.75859	3.97382e-05	-1.58051	-0.892021
44218126	chr18:44218126:G:A	6.09977e-12	-1.81194	-2.02435e-10	7.57706e-05	-1.82713	-2.02435e-10
44218757	chr18:44218757:A:G	1.25014e-11	-2.40682e-10	-1.09434	0.000158973	-2.40682e-10	-1.08611
44220859	chr18:44220859:T:C	1.92471e-11	-0.662827	-2.02435e-10	0.000233358	-0.702263	-2.02435e-10
44220894	chr18:44220894:G:A	2.40984e-10	2.68052	-0.815974	0.000218621	0.110369	-0.877867
44221685	chr18:44221685:G:T	1.38896e-11	-2.40682e-10	-0.989048	0.000171189	-2.40682e-10	-1.01207
44223469	chr18:44223469:T:C	6.36095e-12	-1.77001	-2.02435e-10	7.87505e-05	-1.78855	-2.02435e-10
44223476	chr18:44223476:T:C	2.50041e-12	-1.90915	-0.794582	2.76162e-05	-1.93124	-0.9052
44223994	chr18:44223994:T:A	1.23156e-11	-0.562381	-0.546944	9.09762e-05	-0.912584	-0.731658
44224040	chr18:44224040:T:G	1.25816e-11	-2.40682e-10	-1.08795	0.000160016	-2.40682e-10	-1.07957
44225129	chr18:44225129:G:T	5.3465e-12	-1.9339	-0.00984259	5.52632e-05	-1.87587	-0.266861
44225190	chr18:44225190:C:T	4.73262e-12	-1.30046	-0.765246	4.05446e-05	-1.53701	-0.915428
44225730	chr18:44225730:T:A	3.47748e-12	-1.29374	-1.08014	3.89012e-05	-1.42069	-1.07312
44225740	chr18:44225740:T:A	1.30611e-11	-2.40682e-10	-1.05055	0.00016205	-2.40682e-10	-1.06693
44225824	chr18:44225824:C:T	1.70671e-11	-0.783038	-2.02435e-10	0.000207242	-0.820954	-2.02435e-10
44225919	chr18:44225919:T:A	5.41734e-12	-1.04103	-0.889555	0.000110868	-0.52384	-0.92266
44225974	chr18:44225974:G:A	5.0398e-12	-1.93263	-0.0701938	4.92557e-05	-1.93428	-0.323532
44226664	chr18:44226664:T:C	1.31512e-11	-2.40682e-10	-1.04368	0.000162239	-2.40682e-10	-1.06577
44226751	chr18:44226751:T:G	5.88769e-12	-1.12536	-0.721964	0.000324666	0.43702	-0.809062
44226933	chr18:44226933:C:T	3.56304e-10	2.45674	-0.201145	0.000316386	-0.0462385	-0.351638
44227142	chr18:44227142:T:A	5.80002e-12	-1.16055	-0.701777	0.000310868	0.375747	-0.791217
44227351	chr18:44227351:A:C	1.24819e-11	-2.40682e-10	-1.09591	0.000158618	-2.40682e-10	-1.08834
44227884	chr18:44227884:C:T	2.02669e-11	-2.40682e-10	-0.611198	0.000273637	-2.40682e-10	-0.543036
44228258	chr18:44228258:A:G	2.06732e-10	2.4257	-0.714461	0.00020073	-0.0578854	-0.794992
44228353	chr18:44228353:C:T	3.06138e-12	-1.52378	-0.97754	2.70583e-05	-1.81736	-1.03948
44228575	chr18:44228575:TATTA:T	1.38071e-11	-2.40682e-10	-0.995005	0.000177499	-2.40682e-10	-0.975874
44228663	chr18:44228663:T:C	4.33024e-10	3.53004	-1.07943	0.000377513	0.856684	-1.07792
44228766	chr18:44228766:A:G	7.14977e-12	-0.720955	-0.932152	0.000273846	0.441214	-0.983486
44228924	chr18:44228924:TTAATTGCATC:T	1.40113e-11	-2.40682e-10	-0.980325	0.000172479	-2.40682e-10	-1.00457
44229081	chr18:44229081:A:G	4.27521e-11	-2.40682e-10	0.135231	0.000540403	-2.40682e-10	0.137476
44229400	chr18:44229400:G:A	1.2923e-11	-2.40682e-10	-1.06118	0.000166368	-2.40682e-10	-1.04063
44229514	chr18:44229514:A:G	1.17053e-10	2.23817	-1.09573	0.000132388	-0.16692	-1.10218
44229605	chr18:44229605:G:C	1.31413e-11	-2.40682e-10	-1.04443	0.000169765	-2.40682e-10	-1.02042
44229732	chr18:44229732:T:C	2.54753e-12	-1.91195	-0.773111	2.83805e-05	-1.92237	-0.88677
44230327	chr18:44230327:TTG:T	1.34349e-11	-2.40682e-10	-1.02233	0.000165244	-2.40682e-10	-1.04742
44230341	chr18:44230341:GTAGA:G	2.85806e-12	-1.74416	-0.825881	2.8352e-05	-1.88772	-0.922422
44230411	chr18:44230411:A:G	1.24536e-11	-2.40682e-10	-1.09818	0.000156688	-2.40682e-10	-1.10058
44230858	chr18:44230858:ATGCATAAAG:A	4.89773e-12	-0.966468	-1.06495	5.38697e-05	-1.09673	-1.07155
44231139	chr18:44231139:CTG:C	2.27639e-11	-2.40682e-10	-0.495012	0.000345619	-2.40682e-10	-0.309501
44231424	chr18:44231424:G:A	9.33083e-11	-2.40682e-10	0.915722	0.001167	-2.40682e-10	0.907354
44231956	chr18:44231956:C:CA	5.45585e-12	-1.9235	-2.02435e-10	6.84316e-05	-1.929	-2.02435e-10
44232213	chr18:44232213:G:A	7.96758e-12	-1.01596	-0.528847	7.82817e-05	-1.35868	-0.43584
44232469	chr18:44232469:G:A	2.43271e-11	-2.40682e-10	-0.428599	0.000339064	-2.40682e-10	-0.328651
44232910	chr18:44232910:G:T	4.05784e-12	-1.20162	-1.01791	3.63301e-05	-1.51736	-1.04483
44232924	chr18:44232924:A:G	2.40436e-11	-2.40682e-10	-0.440321	0.000368044	-2.40682e-10	-0.246637
44232964	chr18:44232964:A:G	2.94801e-11	-2.40682e-10	-0.236473	0.000407386	-2.40682e-10	-0.145078
44233173	chr18:44233173:C:T	1.39309e-11	-2.40682e-10	-0.986078	0.000177791	-2.40682e-10	-0.974231
44233458	chr18:44233458:A:G	5.9786e-12	-1.832	-2.02435e-10	9.07847e-05	-1.64635	-2.02435e-10
44233822	chr18:44233822:G:A	2.67209e-11	-2.40682e-10	-0.33474	0.000314982	-2.40682e-10	-0.402324
44234188	chr18:44234188:A:G	4.8497e-12	-1.18247	-0.858801	5.16737e-05	-1.33961	-0.870283
44234994	chr18:44234994:T:G	1.35023e-11	-2.40682e-10	-1.01733	0.000165982	-2.40682e-10	-1.04296
44235004	chr18:44235004:T:C	4.30731e-12	-1.24583	-0.914042	4.62815e-05	-1.39971	-0.920382
44235586	chr18:44235586:G:A	1.29074e-11	-2.40682e-10	-1.06239	0.000164632	-2.40682e-10	-1.05113
44235816	chr18:44235816:T:C	2.58742e-11	-2.40682e-10	-0.366941	0.000361228	-2.40682e-10	-0.265328
44235832	chr18:44235832:A:G	1.26361e-11	-2.40682e-10	-1.08363	0.000161608	-2.40682e-10	-1.06966
44235886	chr18:44235886:G:A	2.42296e-11	-2.40682e-10	-0.432614	0.000337546	-2.40682e-10	-0.333138
44236260	chr18:44236260:T:TATATGTGTATGTGTGC	1.71617e-11	-2.40682e-10	-0.777507	0.000255127	-2.40682e-10	-0.613079
44236330	chr18:44236330:T:A	1.35677e-11	-2.40682e-10	-1.01249	0.000167674	-2.40682e-10	-1.03282
44236369	chr18:44236369:T:C	3.98239e-11	-2.40682e-10	0.0642797	0.000477627	-2.40682e-10	0.0139918
44236511	chr18:44236511:CA:C	2.58835e-11	-2.40682e-10	-0.366583	0.000361404	-2.40682e-10	-0.264842
44236590	chr18:44236590:C:T	1.2791e-11	-2.40682e-10	-1.07145	0.000162945	-2.40682e-10	-1.06143
44236795	chr18:44236795:TC:T	1.24527e-11	-2.40682e-10	-1.09825	0.000164298	-2.40682e-10	-1.05316
44236867	chr18:44236867:A:C	9.13307e-12	-0.78332	-0.624966	7.50186e-05	-1.17959	-0.657509
44237182	chr18:44237182:T:A	2.42296e-11	-2.40682e-10	-0.432614	0.000337546	-2.40682e-10	-0.333138
44237844	chr18:44237844:A:G	5.36708e-12	-1.9399	-2.02435e-10	6.83409e-05	-1.93033	-2.02435e-10
44238434	chr18:44238434:A:G	8.19412e-12	-1.51677	-2.02435e-10	0.000142083	-1.19843	-2.02435e-10
44238477	chr18:44238477:A:C	3.53268e-11	-2.40682e-10	-0.0555457	0.000426977	-2.40682e-10	-0.0981091
44238531	chr18:44238531:T:G	1.54128e-11	-2.40682e-10	-0.884988	0.0002214	-2.40682e-10	-0.754867
44238684	chr18:44238684:T:C	2.48495e-11	-2.40682e-10	-0.407351	0.00034693	-2.40682e-10	-0.305717
44239399	chr18:44239399:A:T	5.67639e-12	-0.860529	-1.02334	4.74783e-05	-1.24846	-1.0461
44239460	chr18:44239460:C:T	5.65693e-12	-0.880798	-1.00651	4.73107e-05	-1.26355	-1.03455
44239738	chr18:44239738:A:G	8.43841e-12	-0.87946	-0.607934	7.76095e-05	-1.25762	-0.545529
44240150	chr18:44240150:C:A	2.42085e-11	-2.40682e-10	-0.433485	0.00033723	-2.40682e-10	-0.334074
44240467	chr18:44240467:T:C	1.46725e-11	-2.40682e-10	-0.934214	0.000177131	-2.40682e-10	-0.977948
44240698	chr18:44240698:G:A	4.40611e-12	-1.2109	-0.926293	4.568e-05	-1.37662	-0.956556
44241118	chr18:44241118:A:G	3.64789e-12	-1.33522	-0.990818	4.45935e-05	-1.44206	-0.915188
44241833	chr18:44241833:A:C	1.84232e-11	-0.706577	-2.02435e-10	0.000178157	-0.972174	-2.02435e-10
44241965	chr18:44241965:A:G	2.57154e-12	-1.57255	-1.10313	3.87933e-05	-1.39983	-1.09676
44241984	chr18:44241984:AAC:A	1.26538e-11	-2.40682e-10	-1.08223	0.000157717	-2.40682e-10	-1.09404
44242175	chr18:44242175:A:G	5.15381e-11	-2.40682e-10	0.322135	0.000645307	-2.40682e-10	0.314887
44242448	chr18:44242448:G:A	3.74161e-11	-2.40682e-10	0.00191359	0.00052976	-2.40682e-10	0.117584
44243117	chr18:44243117:T:A	5.3843e-12	-1.9367	-2.02435e-10	6.77412e-05	-1.93914	-2.02435e-10
44243174	chr18:44243174:T:C	5.69845e-11	-0.365683	0.788274	0.000432121	-0.814869	0.728736
44243481	chr18:44243481:A:G	1.25641e-11	-2.40682e-10	-1.08935	0.000156426	-2.40682e-10	-1.10225
44243572	chr18:44243572:T:C	1.2735e-11	-1.10675	0.0309215	0.000113578	-1.4343	0.0119501
44244146	chr18:44244146:C:T	1.23937e-11	-2.40682e-10	-1.103	0.000176928	-2.40682e-10	-0.979098
44244257	chr18:44244257:C:A	3.06373e-11	-2.40682e-10	-0.197969	0.000351476	-2.40682e-10	-0.292698
44245298	chr18:44245298:T:C	1.32449e-11	-2.40682e-10	-1.03658	0.00017062	-2.40682e-10	-1.0154
44245601	chr18:44245601:A:G	2.21751e-11	-2.40682e-10	-0.521217	0.000308159	-2.40682e-10	-0.424223
44245665	chr18:44245665:G:A	2.19937e-11	-2.40682e-10	-0.529432	0.000305029	-2.40682e-10	-0.434432
44245791	chr18:44245791:A:G	3.71285e-11	-2.40682e-10	-0.00580203	0.000473074	-2.40682e-10	0.00441383
44245825	chr18:44245825:C:T	2.21492e-11	-2.40682e-10	-0.522386	0.000307765	-2.40682e-10	-0.425501
44246518	chr18:44246518:G:T	3.47846e-11	-2.40682e-10	-0.0710139	0.000559976	-2.40682e-10	0.173056
44246538	chr18:44246538:C:T	2.11476e-11	-2.40682e-10	-0.568661	0.000292368	-2.40682e-10	-0.476825
44246668	chr18:44246668:A:G	2.16617e-11	-2.40682e-10	-0.544644	0.000300058	-2.40682e-10	-0.450863
44246758	chr18:44246758:C:T	5.52918e-12	-0.882536	-1.02761	4.25954e-05	-1.34918	-1.05391
44247175	chr18:44247175:T:C	2.51362e-11	-2.40682e-10	-0.39588	0.000351742	-2.40682e-10	-0.291941
44247194	chr18:44247194:T:C	3.8247e-12	-1.1757	-1.10301	3.28151e-05	-1.56907	-1.09488
44247315	chr18:44247315:A:G	2.27941e-11	-2.40682e-10	-0.493687	0.000317452	-2.40682e-10	-0.394513
44247926	chr18:44247926:G:A	2.5605e-11	-2.40682e-10	-0.3774	0.000365024	-2.40682e-10	-0.254877
44248435	chr18:44248435:C:T	1.83533e-11	-2.40682e-10	-0.710379	0.000216068	-2.40682e-10	-0.779246
44248447	chr18:44248447:G:C	2.25852e-11	-2.40682e-10	-0.502892	0.000314364	-2.40682e-10	-0.404288
44248488	chr18:44248488:A:G	4.81388e-12	-1.15574	-0.892949	4.37998e-05	-1.55381	-0.821401
44249291	chr18:44249291:C:T	2.18104e-11	-2.40682e-10	-0.537802	0.000302691	-2.40682e-10	-0.442126
44249540	chr18:44249540:A:G	1.40593e-11	-0.976906	-2.02435e-10	0.000102266	-1.52726	-2.02435e-10
44249560	chr18:44249560:G:A	4.30545e-12	-1.19675	-0.963557	3.79355e-05	-1.56896	-0.949995
44249683	chr18:44249683:C:T	1.24367e-11	-2.40682e-10	-1.09954	0.000177736	-2.40682e-10	-0.97454
44249717	chr18:44249717:C:T	2.21492e-11	-2.40682e-10	-0.522386	0.000307765	-2.40682e-10	-0.425501
44249754	chr18:44249754:C:T	2.21492e-11	-2.40682e-10	-0.522386	0.000307765	-2.40682e-10	-0.425501
44249861	chr18:44249861:G:A	1.33853e-10	1.27655	-2.02435e-10	0.00133479	1.04169	-2.02435e-10
44250062	chr18:44250062:C:T	1.17751e-11	-1.1542	-2.02435e-10	0.000144354	-1.18257	-2.02435e-10
44250246	chr18:44250246:G:C	1.15568e-10	1.12967	-2.02435e-10	0.00213619	1.51194	-2.02435e-10
44250950	chr18:44250950:C:T	3.21689e-12	-1.49137	-0.960398	2.7893e-05	-1.93674	-0.889721
44251360	chr18:44251360:T:C	1.24296e-11	-2.40682e-10	-1.1001	0.000156292	-2.40682e-10	-1.10311
44251464	chr18:44251464:T:G	2.42187e-11	-2.40682e-10	-0.433063	0.000338969	-2.40682e-10	-0.32893
44251479	chr18:44251479:C:T	1.55463e-11	-2.40682e-10	-0.876362	0.000224661	-2.40682e-10	-0.740245
44251769	chr18:44251769:G:C	1.35841e-11	-1.01129	-2.02435e-10	0.000142565	-1.19504	-2.02435e-10
44251881	chr18:44251881:T:C	2.22305e-11	-2.40682e-10	-0.518723	0.000309037	-2.40682e-10	-0.421379
44252584	chr18:44252584:G:T	1.25934e-11	-2.40682e-10	-1.08701	0.000157095	-2.40682e-10	-1.09799
44253076	chr18:44253076:G:A	8.24318e-12	-1.5108	-2.02435e-10	0.00012274	-1.34477	-2.02435e-10
44253241	chr18:44253241:C:A	2.35333e-11	-2.40682e-10	-0.46177	0.000327765	-2.40682e-10	-0.362542
44253658	chr18:44253658:A:T	2.15235e-11	-2.40682e-10	-0.551044	0.000298402	-2.40682e-10	-0.456397
44253726	chr18:44253726:G:A	3.90796e-12	-1.15656	-1.10061	3.30938e-05	-1.55279	-1.1027
44254255	chr18:44254255:C:T	7.24645e-11	-2.40682e-10	0.662909	0.000792248	-2.40682e-10	0.520036
44254340	chr18:44254340:T:C	1.33435e-11	-2.40682e-10	-1.02916	0.00018046	-2.40682e-10	-0.959331
44254453	chr18:44254453:A:G	4.41682e-12	-1.18996	-0.944812	3.91798e-05	-1.56968	-0.917002
44254652	chr18:44254652:C:G	1.51206e-11	-2.40682e-10	-0.904127	0.000198677	-2.40682e-10	-0.86316
44254908	chr18:44254908:G:A	2.34585e-11	-2.40682e-10	-0.464956	0.000327149	-2.40682e-10	-0.364424
44255018	chr18:44255018:T:C	2.0935e-11	-2.40682e-10	-0.578767	0.000289215	-2.40682e-10	-0.48767
44255669	chr18:44255669:C:T	1.29436e-11	-2.40682e-10	-1.05958	0.000165659	-2.40682e-10	-1.04491
44256057	chr18:44256057:A:G	3.65976e-11	-2.40682e-10	-0.0202051	0.000466096	-2.40682e-10	-0.0104473
44256366	chr18:44256366:CCTT:C	7.57789e-12	-1.59495	-2.02435e-10	9.19311e-05	-1.6338	-2.02435e-10
44256812	chr18:44256812:A:G	1.96466e-11	-2.40682e-10	-0.642285	0.000270236	-2.40682e-10	-0.555545
44256894	chr18:44256894:A:G	3.81256e-12	-1.20347	-1.07841	3.20615e-05	-1.59001	-1.09717
44256990	chr18:44256990:G:A	4.41419e-12	-1.03427	-1.1011	3.6454e-05	-1.45665	-1.10214
44257018	chr18:44257018:G:A	2.18147e-11	-2.40682e-10	-0.537604	0.000302751	-2.40682e-10	-0.441927
44257047	chr18:44257047:T:C	2.18429e-11	-2.40682e-10	-0.536311	0.000303172	-2.40682e-10	-0.440538
44257391	chr18:44257391:T:C	1.3302e-11	-2.40682e-10	-1.03227	0.000181181	-2.40682e-10	-0.955342
44257565	chr18:44257565:A:G	3.89186e-12	-1.18601	-1.07529	3.25124e-05	-1.57763	-1.09559
44257838	chr18:44257838:A:G	2.07974e-11	-2.40682e-10	-0.585357	0.000287135	-2.40682e-10	-0.494887
44257841	chr18:44257841:G:A	1.17454e-11	-1.15673	-2.02435e-10	9.56116e-05	-1.59455	-2.02435e-10
44257873	chr18:44257873:T:A	4.27248e-12	-1.15039	-1.01761	3.78908e-05	-1.55208	-0.968053
44258001	chr18:44258001:A:G	1.89877e-12	-1.87583	-1.10315	2.27336e-05	-1.93554	-1.09545
44258323	chr18:44258323:T:C	3.0333e-11	-2.40682e-10	-0.207951	0.000478814	-2.40682e-10	0.0164724
44258355	chr18:44258355:A:G	5.35079e-12	-1.15766	-0.785286	6.31719e-05	-1.35978	-0.649204
44258736	chr18:44258736:A:G	1.29559e-11	-2.40682e-10	-1.05864	0.000166766	-2.40682e-10	-1.03825
44258920	chr18:44258920:C:T	3.3363e-11	-2.40682e-10	-0.11274	0.00053958	-2.40682e-10	0.135952
44259232	chr18:44259232:C:T	2.20385e-11	-2.40682e-10	-0.527395	0.000306101	-2.40682e-10	-0.430923
44259262	chr18:44259262:G:A	1.35576e-11	-0.179566	-0.833674	6.38392e-05	-1.12636	-0.872109
44259720	chr18:44259720:C:T	5.5166e-12	-0.932007	-0.980419	4.25029e-05	-1.39221	-1.01306
44259831	chr18:44259831:G:A	2.17923e-11	-2.40682e-10	-0.538629	0.000302418	-2.40682e-10	-0.443028
44260232	chr18:44260232:A:C	2.18065e-11	-2.40682e-10	-0.537978	0.000302632	-2.40682e-10	-0.442322
44260484	chr18:44260484:G:A	3.8698e-12	-1.29339	-0.973594	4.71923e-05	-1.40785	-0.892754
44260529	chr18:44260529:T:C	2.0803e-11	-2.40682e-10	-0.58509	0.000287214	-2.40682e-10	-0.494612
44260798	chr18:44260798:A:G	4.11592e-12	-1.10218	-1.10315	3.46126e-05	-1.51036	-1.10026
44260831	chr18:44260831:C:G	1.24123e-11	-2.40682e-10	-1.1015	0.000175312	-2.40682e-10	-0.988271
44261305	chr18:44261305:A:G	4.61161e-12	-1.03621	-1.0554	3.92351e-05	-1.46724	-1.01802
44261453	chr18:44261453:G:A	2.36787e-11	-2.40682e-10	-0.455611	0.000329997	-2.40682e-10	-0.355756
44261893	chr18:44261893:A:G	3.87744e-12	-1.18957	-1.07544	3.24442e-05	-1.57957	-1.09575
44261935	chr18:44261935:C:CT	3.0004e-11	-2.40682e-10	-0.218857	0.000445092	-2.40682e-10	-0.056557
44262065	chr18:44262065:T:A	3.91159e-12	-1.17683	-1.07942	3.26868e-05	-1.57021	-1.09766
44262277	chr18:44262277:C:T	2.17968e-11	-2.40682e-10	-0.538423	0.000302486	-2.40682e-10	-0.442802
44262283	chr18:44262283:G:A	3.88164e-12	-1.37322	-0.890709	4.6071e-05	-1.54439	-0.780269
44262466	chr18:44262466:A:G	6.48004e-11	0.551125	-2.02435e-10	0.000668901	0.350797	-2.02435e-10
44262699	chr18:44262699:G:A	5.001e-12	-1.07974	-0.930804	4.22775e-05	-1.49441	-0.916177
44262732	chr18:44262732:C:T	6.8823e-12	-0.613465	-1.07777	9.45163e-05	-0.524069	-1.082
44263041	chr18:44263041:A:C	5.51451e-12	-0.986107	-0.926697	4.63009e-05	-1.42312	-0.896559
44263155	chr18:44263155:A:G	2.22305e-11	-2.40682e-10	-0.518723	0.000309037	-2.40682e-10	-0.421379
44263443	chr18:44263443:G:A	4.49452e-12	-1.04902	-1.06831	3.58735e-05	-1.48287	-1.09197
44263483	chr18:44263483:T:C	2.22286e-11	-2.40682e-10	-0.518807	0.000309011	-2.40682e-10	-0.421461
44263537	chr18:44263537:G:A	8.28994e-12	-1.50515	-2.02435e-10	8.90951e-05	-1.66513	-2.02435e-10
44263622	chr18:44263622:G:A	2.21959e-11	-2.40682e-10	-0.52028	0.000308505	-2.40682e-10	-0.423103
44263980	chr18:44263980:A:G	4.41452e-12	-1.07072	-1.06457	3.75691e-05	-1.48734	-1.04131
44264022	chr18:44264022:A:C	3.32169e-11	-2.40682e-10	-0.117129	0.00054872	-2.40682e-10	0.152749
44264134	chr18:44264134:A:G	2.21749e-11	-2.40682e-10	-0.521225	0.000308206	-2.40682e-10	-0.424069
44264676	chr18:44264676:C:T	4.00461e-12	-1.16232	-1.07042	3.3085e-05	-1.56278	-1.09298
44265742	chr18:44265742:A:T	2.58784e-11	-0.366781	-2.02435e-10	0.000411709	-0.134522	-2.02435e-10
44266165	chr18:44266165:TA:T	4.99832e-12	-1.12533	-0.885756	4.28625e-05	-1.52637	-0.870475
44267032	chr18:44267032:G:A	2.24123e-11	-2.40682e-10	-0.510578	0.000311861	-2.40682e-10	-0.412281
44268309	chr18:44268309:T:C	2.38454e-12	-1.76655	-0.984633	2.60653e-05	-1.89286	-1.00138
44268332	chr18:44268332:G:A	2.24235e-11	-2.40682e-10	-0.510078	0.000312027	-2.40682e-10	-0.41175
44268659	chr18:44268659:G:A	1.43337e-10	1.34501	-2.02435e-10	0.00295501	1.83642	-2.02435e-10
44268698	chr18:44268698:A:G	2.24661e-11	-2.40682e-10	-0.508182	0.000312651	-2.40682e-10	-0.409752
44268784	chr18:44268784:T:C	4.19362e-12	-1.1141	-1.07252	3.41947e-05	-1.5286	-1.09417
44269541	chr18:44269541:A:C	2.23439e-11	-2.40682e-10	-0.513633	0.000310823	-2.40682e-10	-0.415615
44270367	chr18:44270367:A:G	4.88666e-11	-2.40682e-10	0.268907	0.000598822	-2.40682e-10	0.240125
44271055	chr18:44271055:G:T	2.17897e-11	-2.40682e-10	-0.538751	0.000302377	-2.40682e-10	-0.443165
44271620	chr18:44271620:G:A	2.26586e-11	-2.40682e-10	-0.49965	0.000315443	-2.40682e-10	-0.40086
44271949	chr18:44271949:T:C	1.93966e-12	-1.85526	-1.10241	2.25545e-05	-1.93962	-1.09929
44272134	chr18:44272134:T:G	3.56075e-12	-1.35174	-0.998474	3.57373e-05	-1.55538	-1.02326
44272249	chr18:44272249:A:G	2.93649e-12	-1.8604	-0.682569	3.74546e-05	-1.8419	-0.68981
44272326	chr18:44272326:T:C	2.17709e-11	-2.40682e-10	-0.539615	0.0003021	-2.40682e-10	-0.444082
44272471	chr18:44272471:C:T	3.99796e-10	3.47215	-1.10138	0.000357508	0.766647	-1.04233
44272725	chr18:44272725:AG:A	2.17897e-11	-2.40682e-10	-0.538751	0.000302377	-2.40682e-10	-0.443165
44273823	chr18:44273823:G:A	2.17897e-11	-2.40682e-10	-0.538751	0.000302377	-2.40682e-10	-0.443165
44274048	chr18:44274048:A:G	1.87419e-12	-1.93563	-1.05638	2.42297e-05	-1.89795	-1.06931
44274227	chr18:44274227:T:C	4.46926e-11	-2.40682e-10	0.17962	0.000550039	-2.40682e-10	0.155151
44274383	chr18:44274383:T:C	2.96894e-10	3.17097	-1.09778	0.000211145	0.275067	-1.07736
44274510	chr18:44274510:C:A	4.58956e-12	-1.08666	-1.00974	3.71362e-05	-1.50039	-1.03985
44274777	chr18:44274777:A:G	1.33742e-11	-2.40682e-10	-1.02686	0.000182554	-2.40682e-10	-0.947795
44274833	chr18:44274833:A:G	2.19248e-11	-2.40682e-10	-0.53257	0.000304416	-2.40682e-10	-0.436443
44275001	chr18:44275001:G:A	2.0803e-11	-2.40682e-10	-0.58509	0.000287214	-2.40682e-10	-0.494612
44275700	chr18:44275700:G:A	2.1854e-11	-2.40682e-10	-0.535802	0.000303347	-2.40682e-10	-0.439962
44275877	chr18:44275877:G:A	3.78966e-12	-1.22642	-1.06149	3.20895e-05	-1.59847	-1.08785
44275943	chr18:44275943:AC:A	3.45247e-11	-2.40682e-10	-0.0785137	0.000390861	-2.40682e-10	-0.186486
44276172	chr18:44276172:C:T	3.24102e-11	-2.40682e-10	-0.141715	0.000515413	-2.40682e-10	0.0901286
44276460	chr18:44276460:A:G	1.30727e-11	-2.40682e-10	-1.04966	0.000174767	-2.40682e-10	-0.991386
44276533	chr18:44276533:C:T	4.41818e-12	-1.1339	-1.00056	3.80533e-05	-1.52971	-0.986143
44276600	chr18:44276600:A:G	7.74506e-11	-2.40682e-10	0.729453	0.000891133	-2.40682e-10	0.637655
44276742	chr18:44276742:T:G	5.75186e-11	-2.40682e-10	0.431921	0.000697736	-2.40682e-10	0.393002
44277549	chr18:44277549:A:C	5.59327e-12	-1.89862	-2.02435e-10	6.84288e-05	-1.92905	-2.02435e-10
44277782	chr18:44277782:T:C	1.90709e-11	-2.40682e-10	-0.672022	0.000261609	-2.40682e-10	-0.58799
44278437	chr18:44278437:G:T	4.52438e-12	-1.01629	-1.09441	3.76714e-05	-1.44958	-1.07636
44278453	chr18:44278453:G:T	2.18278e-11	-2.40682e-10	-0.537004	0.000302935	-2.40682e-10	-0.441321
44278597	chr18:44278597:A:G	2.11496e-11	-2.40682e-10	-0.568568	0.000292399	-2.40682e-10	-0.47672
44278727	chr18:44278727:G:A	4.05209e-12	-1.15073	-1.07022	3.34371e-05	-1.55217	-1.093
44278756	chr18:44278756:GC:G	2.17897e-11	-2.40682e-10	-0.538751	0.000302377	-2.40682e-10	-0.443165
44279174	chr18:44279174:G:C	2.22181e-11	-2.40682e-10	-0.519281	0.000309002	-2.40682e-10	-0.421491
44279199	chr18:44279199:G:A	1.39497e-11	-2.40682e-10	-0.984733	0.000169508	-2.40682e-10	-1.02194
44279223	chr18:44279223:A:G	1.11975e-11	-0.434121	-0.770376	6.43878e-05	-1.14689	-0.84302
44279481	chr18:44279481:A:G	4.92674e-11	-2.40682e-10	0.277075	0.000605648	-2.40682e-10	0.25146
44279498	chr18:44279498:G:A	2.17897e-11	-2.40682e-10	-0.538751	0.000302377	-2.40682e-10	-0.443165
44280147	chr18:44280147:G:A	5.55534e-10	3.7977	-1.09795	0.000439159	1.02832	-1.0983
44280307	chr18:44280307:T:C	2.07424e-11	-2.40682e-10	-0.588008	0.000286628	-2.40682e-10	-0.496654
44280327	chr18:44280327:C:T	1.25231e-11	-2.40682e-10	-1.09261	0.000159178	-2.40682e-10	-1.08482
44280745	chr18:44280745:G:A	1.2694e-11	-2.40682e-10	-1.07906	0.000158256	-2.40682e-10	-1.09063
44281207	chr18:44281207:C:G	2.68885e-11	-2.40682e-10	-0.328491	0.000389068	-2.40682e-10	-0.191086
44281390	chr18:44281390:T:C	8.54752e-12	-0.411113	-1.06343	4.97151e-05	-1.16755	-1.08098
44281741	chr18:44281741:G:A	3.26464e-10	3.27127	-1.10314	0.000304663	0.624861	-1.0605
44281863	chr18:44281863:G:A	1.00814e-11	-0.248099	-1.06139	5.83681e-05	-1.04623	-1.04184
44281867	chr18:44281867:T:C	1.23927e-11	-2.40682e-10	-1.10308	0.000156315	-2.40682e-10	-1.10297
44283290	chr18:44283290:G:A	3.70854e-10	3.39855	-1.10293	0.000336735	0.719929	-1.05547
44283689	chr18:44283689:T:C	1.70171e-11	-2.40682e-10	-0.78597	0.000230806	-2.40682e-10	-0.71326
44283949	chr18:44283949:C:T	3.18391e-12	-1.41129	-1.05079	3.75577e-05	-1.49134	-1.03762
44284856	chr18:44284856:G:A	1.71981e-11	-2.40682e-10	-0.775388	0.000233888	-2.40682e-10	-0.699998
44285234	chr18:44285234:C:A	5.93421e-12	-1.30393	-0.535526	7.65667e-05	-1.40223	-0.414451
44285429	chr18:44285429:A:G	2.64635e-11	-2.40682e-10	-0.344419	0.000379579	-2.40682e-10	-0.215777
44285502	chr18:44285502:A:T	1.32238e-11	-2.40682e-10	-1.03817	0.000165056	-2.40682e-10	-1.04855
44285581	chr18:44285581:G:A	5.59672e-12	-1.89801	-2.02435e-10	6.77551e-05	-1.93894	-2.02435e-10
44286005	chr18:44286005:G:C	1.78497e-11	-2.40682e-10	-0.738201	0.000243663	-2.40682e-10	-0.659054
44286223	chr18:44286223:CA:C	1.7885e-11	-2.40682e-10	-0.736225	0.000244199	-2.40682e-10	-0.656857
44286336	chr18:44286336:T:C	4.81509e-12	-1.31707	-0.731368	6.23896e-05	-1.38884	-0.632599
44286415	chr18:44286415:C:T	1.35998e-11	-2.40682e-10	-1.01013	0.000169286	-2.40682e-10	-1.02325
44286595	chr18:44286595:G:A	1.68897e-11	-2.40682e-10	-0.793484	0.000228956	-2.40682e-10	-0.721311
44286932	chr18:44286932:A:T	1.82137e-11	-2.40682e-10	-0.718013	0.000248232	-2.40682e-10	-0.640474
44287024	chr18:44287024:A:G	1.79318e-11	-2.40682e-10	-0.733612	0.000244891	-2.40682e-10	-0.654026
44287453	chr18:44287453:T:G	1.27128e-11	-2.40682e-10	-1.07758	0.000162874	-2.40682e-10	-1.06186
44287617	chr18:44287617:G:C	2.1217e-12	-1.85231	-1.01566	2.75838e-05	-1.80234	-1.03528
44287682	chr18:44287682:G:A	5.48486e-12	-1.9182	-2.02435e-10	7.63057e-05	-1.82009	-2.02435e-10
44288469	chr18:44288469:A:G	1.30692e-11	-2.40682e-10	-1.04993	0.0001634	-2.40682e-10	-1.05864
44288668	chr18:44288668:A:G	1.93815e-11	-2.40682e-10	-0.655868	0.000220493	-2.40682e-10	-0.758973
44288960	chr18:44288960:A:G	5.06871e-11	-2.40682e-10	0.305484	0.000618774	-2.40682e-10	0.272902
44289289	chr18:44289289:G:A	1.7215e-11	-0.774407	-2.02435e-10	0.000153847	-1.11888	-2.02435e-10
44289431	chr18:44289431:T:TG	1.78999e-11	-2.40682e-10	-0.735395	0.000244411	-2.40682e-10	-0.655988
44289526	chr18:44289526:T:G	2.62938e-10	2.81409	-0.862361	0.00034342	0.395996	-0.711881
44289607	chr18:44289607:T:C	4.97608e-12	-1.38039	-0.635154	6.38702e-05	-1.47325	-0.524734
44290128	chr18:44290128:T:C	1.78755e-11	-2.40682e-10	-0.736759	0.000244049	-2.40682e-10	-0.65747
44290278	chr18:44290278:C:T	3.41383e-10	3.25477	-1.04195	0.000304937	0.649647	-1.08438
44290393	chr18:44290393:C:T	1.78822e-11	-2.40682e-10	-0.736382	0.000244152	-2.40682e-10	-0.657048
44290586	chr18:44290586:C:T	1.26669e-11	-2.40682e-10	-1.08119	0.000162131	-2.40682e-10	-1.06643
44290592	chr18:44290592:C:A	3.08562e-10	3.16417	-1.05244	0.000284488	0.585818	-1.08997
44290927	chr18:44290927:G:A	1.91314e-11	-2.40682e-10	-0.668856	0.000221479	-2.40682e-10	-0.75451
44290935	chr18:44290935:G:A	5.56564e-12	-1.90358	-2.02435e-10	7.27437e-05	-1.8679	-2.02435e-10
44290950	chr18:44290950:C:A	4.34132e-12	-1.42045	-0.731559	5.54046e-05	-1.50626	-0.633919
44292022	chr18:44292022:A:G	7.7282e-12	-0.57806	-0.997252	4.76259e-05	-1.27214	-1.01933
44292380	chr18:44292380:G:A	3.07636e-11	-2.40682e-10	-0.193855	0.000446332	-2.40682e-10	-0.0537759
44292803	chr18:44292803:T:C	1.81628e-11	-2.40682e-10	-0.72081	0.00024748	-2.40682e-10	-0.64351
44293062	chr18:44293062:C:T	7.69329e-12	-0.531973	-1.04787	4.78407e-05	-1.21865	-1.06831
44293879	chr18:44293879:A:G	6.54231e-10	3.71817	-0.854895	0.000461716	0.648468	-0.668358
44293883	chr18:44293883:T:C	4.78645e-10	3.61019	-1.05942	0.000313186	0.58429	-0.992332
44294213	chr18:44294213:C:T	3.6368e-12	-1.40321	-0.925878	4.52698e-05	-1.50694	-0.83526
44295094	chr18:44295094:T:A	5.43712e-10	3.74421	-1.06598	0.000340416	0.678151	-1.00282
44295236	chr18:44295236:C:T	5.57988e-12	-1.16977	-0.731246	4.88471e-05	-1.57102	-0.695128
44295618	chr18:44295618:A:C	1.24086e-11	-2.40682e-10	-1.1018	0.000156914	-2.40682e-10	-1.09914
44296758	chr18:44296758:A:ACTT	1.46848e-11	-2.40682e-10	-0.933372	0.00018239	-2.40682e-10	-0.948692
44296865	chr18:44296865:A:C	1.23969e-11	-2.40682e-10	-1.10274	0.000156293	-2.40682e-10	-1.10311
44297881	chr18:44297881:A:T	6.36602e-11	-2.40682e-10	0.533371	0.00076989	-2.40682e-10	0.491408
44298004	chr18:44298004:G:C	2.49655e-12	-1.60499	-1.10029	2.39091e-05	-1.87859	-1.10199
44298122	chr18:44298122:G:T	1.78899e-11	-2.40682e-10	-0.735953	0.000244226	-2.40682e-10	-0.656745
44298426	chr18:44298426:TAAC:T	2.87431e-11	-2.40682e-10	-0.261789	0.000415283	-2.40682e-10	-0.12588
44298591	chr18:44298591:G:A	1.79634e-11	-2.40682e-10	-0.731853	0.000245342	-2.40682e-10	-0.652188
44298885	chr18:44298885:G:A	2.18042e-11	-0.538086	-2.02435e-10	0.000133772	-1.2587	-2.02435e-10
44299068	chr18:44299068:T:G	1.87763e-11	-2.40682e-10	-0.687591	0.000242701	-2.40682e-10	-0.66301
44299145	chr18:44299145:G:A	1.32372e-11	-2.40682e-10	-1.03716	0.000169899	-2.40682e-10	-1.01963
44299763	chr18:44299763:G:T	1.64603e-11	-2.40682e-10	-0.819234	0.000218032	-2.40682e-10	-0.770199
44299803	chr18:44299803:C:T	1.81339e-11	-2.40682e-10	-0.722402	0.000247057	-2.40682e-10	-0.645218
44299911	chr18:44299911:A:G	3.74839e-10	3.3179	-1.01159	0.000274742	0.393404	-0.932411
44299932	chr18:44299932:A:G	1.78368e-11	-2.40682e-10	-0.738924	0.00024345	-2.40682e-10	-0.659927
44300105	chr18:44300105:C:T	5.9294e-11	-2.40682e-10	0.46232	0.000717431	-2.40682e-10	0.420838
44300245	chr18:44300245:G:A	9.78056e-12	-0.643205	-0.696586	4.36171e-05	-1.70184	-0.677547
44300454	chr18:44300454:G:A	4.01286e-10	3.44574	-1.07126	0.000279094	0.467061	-0.990351
44300581	chr18:44300581:C:T	2.84771e-11	-2.40682e-10	-0.271087	0.000411426	-2.40682e-10	-0.13521
44300632	chr18:44300632:T:C	4.66965e-10	3.29017	-0.764104	0.000384214	0.372242	-0.575882
44300658	chr18:44300658:G:A	5.79736e-12	-1.03694	-0.825847	4.84705e-05	-1.47911	-0.79477
44301198	chr18:44301198:G:C	5.33502e-10	3.41329	-0.754013	0.000420698	0.450223	-0.563147
44301377	chr18:44301377:G:T	5.02661e-10	3.52867	-0.928939	0.000367777	0.521287	-0.768649
44301466	chr18:44301466:C:G	2.66207e-11	-2.40682e-10	-0.338499	0.000381916	-2.40682e-10	-0.209638
44301495	chr18:44301495:C:T	3.42621e-10	3.2289	-1.01246	0.000223016	0.328174	-1.07577
44301537	chr18:44301537:C:T	5.58259e-10	3.63528	-0.930642	0.000394848	0.594857	-0.771195
44302458	chr18:44302458:G:A	3.5083e-12	-1.41946	-0.945592	4.35562e-05	-1.52132	-0.859472
44302521	chr18:44302521:C:T	1.78755e-11	-2.40682e-10	-0.736759	0.000244049	-2.40682e-10	-0.65747
44302541	chr18:44302541:A:G	7.12995e-10	3.73129	-0.782004	0.00050185	0.66217	-0.598708
44302657	chr18:44302657:C:T	5.93233e-11	-2.40682e-10	0.462814	0.000717788	-2.40682e-10	0.421335
44302799	chr18:44302799:T:C	1.51043e-11	-2.40682e-10	-0.905207	0.00018715	-2.40682e-10	-0.922927
44302915	chr18:44302915:C:T	2.63092e-12	-1.86726	-0.785598	3.3545e-05	-1.88535	-0.756604
44302947	chr18:44302947:C:T	8.33484e-12	-0.495797	-1.00395	4.2924e-05	-1.36048	-1.03493
44303098	chr18:44303098:A:G	4.40804e-10	3.45918	-0.990767	0.000310512	0.487621	-0.904239
44303560	chr18:44303560:G:A	1.2413e-11	-2.40682e-10	-1.10144	0.000157224	-2.40682e-10	-1.09717
44303580	chr18:44303580:G:A	6.46717e-10	3.66417	-0.81245	0.00045998	0.612503	-0.636159
44303783	chr18:44303783:T:C	4.27883e-10	3.41225	-0.973589	0.00030467	0.446462	-0.88207
44304335	chr18:44304335:A:C	1.7817e-11	-2.40682e-10	-0.740032	0.000243171	-2.40682e-10	-0.661073
44304551	chr18:44304551:A:G	7.14297e-12	-1.65406	-2.02435e-10	6.90383e-05	-1.92018	-2.02435e-10
44304575	chr18:44304575:C:T	2.0001e-11	-2.40682e-10	-0.624404	0.000245216	-2.40682e-10	-0.652699
44304818	chr18:44304818:T:C	4.47306e-10	3.34614	-0.863085	0.000356364	0.400425	-0.67931
44304870	chr18:44304870:T:C	1.35303e-10	1.28733	-2.02435e-10	0.00252864	1.6806	-2.02435e-10
44304880	chr18:44304880:A:G	8.6808e-12	-0.423745	-1.03533	4.33652e-05	-1.31987	-1.06531
44304949	chr18:44304949:A:T	8.78978e-12	-0.428841	-1.01776	4.43496e-05	-1.31905	-1.04369
44304952	chr18:44304952:G:A	8.88087e-12	-0.410883	-1.02541	4.45759e-05	-1.30755	-1.0501
44304964	chr18:44304964:G:T	3.83104e-10	3.4263	-1.09818	0.000248099	0.450099	-1.09111
44305178	chr18:44305178:A:G	5.13048e-12	-1.10397	-0.881021	4.33539e-05	-1.52247	-0.862972
44305371	chr18:44305371:G:C	1.77346e-11	-2.40682e-10	-0.744672	0.00024108	-2.40682e-10	-0.66971
44305654	chr18:44305654:A:G	1.81358e-11	-2.40682e-10	-0.722298	0.000247076	-2.40682e-10	-0.645141
44305683	chr18:44305683:T:TC	3.81253e-10	3.40455	-1.08127	0.000263341	0.447945	-1.02933
44305689	chr18:44305689:G:T	4.01257e-10	3.44795	-1.07354	0.000273703	0.472774	-1.01557
44305760	chr18:44305760:A:G	1.27102e-11	-2.40682e-10	-1.07779	0.000158602	-2.40682e-10	-1.08844
44305884	chr18:44305884:C:A	4.90087e-10	3.48893	-0.914532	0.000364577	0.49301	-0.749111
44306022	chr18:44306022:A:C	1.33501e-11	-2.40682e-10	-1.02867	0.000165042	-2.40682e-10	-1.04864
44306548	chr18:44306548:A:ATC	4.70238e-10	3.62259	-1.08954	0.00027954	0.577419	-1.09911
44306722	chr18:44306722:G:A	5.52064e-10	3.5852	-0.891724	0.000400101	0.559916	-0.723038
44306857	chr18:44306857:G:A	6.36543e-10	3.7523	-0.916432	0.000436339	0.680386	-0.756807
44307773	chr18:44307773:C:G	1.79268e-11	-2.40682e-10	-0.733892	0.000244061	-2.40682e-10	-0.657422
44307972	chr18:44307972:C:T	5.37103e-12	-1.16715	-0.77202	4.62623e-05	-1.56811	-0.752406
44308266	chr18:44308266:G:T	2.74715e-12	-1.50811	-1.10152	3.83069e-05	-1.41575	-1.09346
44308458	chr18:44308458:A:C	2.55973e-12	-1.93679	-0.743496	3.86595e-05	-1.75941	-0.74064
44308741	chr18:44308741:G:T	4.89642e-10	3.67607	-1.10259	0.000293009	0.604108	-1.07874
44308913	chr18:44308913:T:C	6.30516e-10	3.71673	-0.890375	0.000439911	0.647259	-0.715526
44308992	chr18:44308992:A:G	1.75582e-11	-2.40682e-10	-0.754665	0.000239272	-2.40682e-10	-0.677236
44309196	chr18:44309196:GT:G	5.01079e-11	-2.40682e-10	0.293991	0.000607669	-2.40682e-10	0.254792
44309244	chr18:44309244:A:G	9.53045e-12	-0.287214	-1.07848	4.52623e-05	-1.24711	-1.09525
44309248	chr18:44309248:G:A	6.57146e-10	3.78193	-0.914209	0.000442858	0.686715	-0.748305
44310167	chr18:44310167:G:A	4.49758e-10	3.58991	-1.10139	0.000275343	0.547262	-1.08408
44310265	chr18:44310265:A:T	1.33088e-11	-2.40682e-10	-1.03176	0.000172853	-2.40682e-10	-1.0024
44310759	chr18:44310759:G:A	9.78961e-12	-0.315409	-1.02346	4.71972e-05	-1.24909	-1.05142
44310842	chr18:44310842:C:A	6.05396e-11	-2.40682e-10	0.48311	0.000732453	-2.40682e-10	0.44156
44311026	chr18:44311026:T:C	9.7292e-12	-1.32876	-0.0162996	0.000141595	-1.02838	-0.173492
44311518	chr18:44311518:A:G	3.78542e-10	3.39157	-1.07543	0.000260995	0.440618	-1.03095
44311548	chr18:44311548:T:A	3.97572e-11	-2.40682e-10	0.0626023	0.000657009	-2.40682e-10	0.332858
44311750	chr18:44311750:C:T	5.47348e-12	-1.13625	-0.784021	4.67783e-05	-1.54428	-0.76514
44311840	chr18:44311840:C:T	2.03302e-11	-2.40682e-10	-0.608082	0.000264794	-2.40682e-10	-0.575887
44311868	chr18:44311868:T:C	4.91692e-10	3.56177	-0.984105	0.000329766	0.538091	-0.894545
44311894	chr18:44311894:G:A	5.26431e-12	-1.13714	-0.822095	4.4924e-05	-1.54563	-0.80424
44312134	chr18:44312134:T:C	6.21521e-11	-2.40682e-10	0.509397	0.000751491	-2.40682e-10	0.46722
44312352	chr18:44312352:T:C	1.81848e-11	-2.40682e-10	-0.719599	0.000247809	-2.40682e-10	-0.642181
44312639	chr18:44312639:T:G	1.24885e-11	-2.40682e-10	-1.09538	0.00015896	-2.40682e-10	-1.08619
44312648	chr18:44312648:A:G	5.34139e-10	3.74615	-1.08569	0.000324412	0.663189	-1.03602
44312704	chr18:44312704:A:G	6.95063e-10	3.81481	-0.890991	0.000465586	0.70369	-0.715233
44312933	chr18:44312933:G:A	2.58906e-11	-2.40682e-10	-0.366309	0.000295235	-2.40682e-10	-0.467066
44313049	chr18:44313049:C:T	1.47894e-11	-2.40682e-10	-0.92628	0.00018342	-2.40682e-10	-0.943058
44313282	chr18:44313282:T:C	5.41363e-10	3.68744	-1.01354	0.000347236	0.629694	-0.934528
44313403	chr18:44313403:T:TATC	1.83155e-12	-1.92004	-1.09498	2.29418e-05	-1.92188	-1.1
44313423	chr18:44313423:G:A	1.71413e-11	-2.40682e-10	-0.778699	0.000233022	-2.40682e-10	-0.703706
44313643	chr18:44313643:G:A	6.62249e-10	3.78645	-0.910996	0.000444078	0.683638	-0.742478
44313850	chr18:44313850:T:C	7.34184e-10	3.91309	-0.934521	0.000467989	0.768645	-0.775039
44313983	chr18:44313983:G:A	1.07688e-11	-0.173191	-1.07034	4.93322e-05	-1.16586	-1.0904
44313984	chr18:44313984:T:A	1.06334e-11	-0.18195	-1.07424	4.89467e-05	-1.17139	-1.09272
44314069	chr18:44314069:A:G	8.12074e-10	4.00222	-0.922816	0.000501445	0.820751	-0.758096
44314369	chr18:44314369:C:A	1.4521e-11	-2.40682e-10	-0.944595	0.000180444	-2.40682e-10	-0.959419
44314381	chr18:44314381:A:C	1.7159e-11	-2.40682e-10	-0.777666	0.000233287	-2.40682e-10	-0.702568
44314536	chr18:44314536:G:A	5.33842e-10	3.75819	-1.09828	0.000307793	0.665557	-1.09097
44315146	chr18:44315146:G:C	1.40401e-11	-2.40682e-10	-0.978271	0.000174619	-2.40682e-10	-0.992234
44315347	chr18:44315347:T:C	1.79119e-11	-2.40682e-10	-0.734724	0.000243835	-2.40682e-10	-0.658345
44315380	chr18:44315380:A:C	1.76549e-11	-2.40682e-10	-0.749174	0.000241	-2.40682e-10	-0.670041
44315412	chr18:44315412:T:C	3.69989e-11	-2.40682e-10	-0.00929839	0.000565348	-2.40682e-10	0.182603
44316098	chr18:44316098:G:A	1.41147e-11	-2.40682e-10	-0.972972	0.000184223	-2.40682e-10	-0.938691
44316222	chr18:44316222:G:A	1.34211e-11	-2.40682e-10	-1.02336	0.0001858	-2.40682e-10	-0.930166
44316602	chr18:44316602:C:T	1.58939e-11	-2.40682e-10	-0.85425	0.000196251	-2.40682e-10	-0.875445
44316999	chr18:44316999:C:G	1.26643e-11	-2.40682e-10	-1.0814	0.00015824	-2.40682e-10	-1.09073
44317050	chr18:44317050:C:T	6.76537e-10	3.88296	-0.986157	0.000414335	0.747716	-0.87588
44317061	chr18:44317061:A:G	5.09796e-10	3.71679	-1.10296	0.00030226	0.615504	-1.05906
44317382	chr18:44317382:C:G	9.60502e-12	-1.35249	-0.00541495	0.00013937	-1.05613	-0.161572
44317544	chr18:44317544:G:A	1.47201e-10	1.37161	-2.02435e-10	0.00311038	1.88766	-2.02435e-10
44317678	chr18:44317678:G:A	6.1379e-11	-2.40682e-10	0.496879	0.00074208	-2.40682e-10	0.454619
44318009	chr18:44318009:T:C	5.54996e-10	3.69955	-1.00077	0.000360673	0.629657	-0.896524
44318284	chr18:44318284:A:C	5.43542e-10	3.75714	-1.07923	0.000300769	0.654632	-1.10313
44318464	chr18:44318464:A:G	6.55228e-10	3.8614	-0.996606	0.000399758	0.726342	-0.890321
44318636	chr18:44318636:G:T	7.60316e-10	3.91936	-0.905817	0.000488296	0.772537	-0.736454
44319085	chr18:44319085:T:C	5.90651e-12	-0.817179	-1.02695	3.47121e-05	-1.54878	-1.05897
44319280	chr18:44319280:G:T	8.09289e-10	3.9864	-0.910432	0.000537863	0.877736	-0.744972
44319405	chr18:44319405:A:G	1.84294e-11	-2.40682e-10	-0.706243	0.00025146	-2.40682e-10	-0.627556
44319486	chr18:44319486:G:T	1.4089e-11	-2.40682e-10	-0.974793	0.000181025	-2.40682e-10	-0.956204
44319703	chr18:44319703:C:G	1.78755e-11	-2.40682e-10	-0.736759	0.000244049	-2.40682e-10	-0.65747
44319761	chr18:44319761:C:T	4.19901e-12	-1.58754	-0.597795	3.83708e-05	-1.93631	-0.571234
44319839	chr18:44319839:G:A	5.25374e-10	3.72323	-1.07931	0.000322812	0.647924	-1.02569
44320090	chr18:44320090:T:C	5.90737e-11	-2.40682e-10	0.458599	0.000714785	-2.40682e-10	0.417142
44320960	chr18:44320960:G:A	1.9374e-09	4.79866	-0.849743	0.000503666	0.725377	-0.658302
44321934	chr18:44321934:G:C	7.54991e-11	-2.40682e-10	0.703934	0.000911562	-2.40682e-10	0.660321
44321959	chr18:44321959:A:G	8.18564e-12	-0.542213	-0.975593	5.8544e-05	-1.129	-0.956061
44322301	chr18:44322301:C:T	1.24075e-11	-2.40682e-10	-1.10189	0.000157728	-2.40682e-10	-1.09397
44322532	chr18:44322532:C:T	1.87147e-09	4.92764	-1.01334	0.000460801	0.848274	-0.870147
44323070	chr18:44323070:T:G	1.0301e-11	-0.354111	-0.933837	7.21937e-05	-0.987692	-0.887794
44323468	chr18:44323468:C:T	1.27975e-09	4.11708	-0.582847	0.000395354	0.114166	-0.289224
44323642	chr18:44323642:T:G	1.69601e-11	-2.40682e-10	-0.789322	0.000229673	-2.40682e-10	-0.718183
44324089	chr18:44324089:T:C	1.25105e-11	-2.40682e-10	-1.09362	0.000159543	-2.40682e-10	-1.08252
44324360	chr18:44324360:T:C	3.72516e-12	-1.78864	-0.51644	4.59135e-05	-1.8803	-0.447778
44324557	chr18:44324557:G:A	1.36511e-11	-2.40682e-10	-1.00637	0.00018172	-2.40682e-10	-0.952372
44324621	chr18:44324621:G:A	2.51498e-11	-0.395338	-2.02435e-10	0.000281139	-0.515989	-2.02435e-10
44324646	chr18:44324646:A:G	3.51486e-12	-1.77292	-0.590269	4.20378e-05	-1.89302	-0.523252
44325593	chr18:44325593:C:A	3.30349e-12	-1.77275	-0.652456	3.91255e-05	-1.89295	-0.59511
44325825	chr18:44325825:A:G	1.95178e-12	-1.90182	-1.04963	2.77694e-05	-1.74122	-1.08969
44325984	chr18:44325984:C:T	1.48536e-11	-0.921946	-2.02435e-10	0.00017268	-1.0034	-2.02435e-10
44326459	chr18:44326459:G:A	3.31805e-12	-1.76952	-0.651286	3.91171e-05	-1.89455	-0.593731
44326694	chr18:44326694:GTTC:G	1.51884e-11	-2.40682e-10	-0.899655	0.000157026	-2.40682e-10	-1.09843
44326699	chr18:44326699:TATATTGCC:T	1.52038e-11	-2.40682e-10	-0.898644	0.000157005	-2.40682e-10	-1.09856
44326966	chr18:44326966:A:C	1.27121e-11	-2.40682e-10	-1.07763	0.000162757	-2.40682e-10	-1.06258
44327223	chr18:44327223:G:A	8.10882e-12	-1.52723	-2.02435e-10	9.95158e-05	-1.55452	-2.02435e-10
44328475	chr18:44328475:T:C	3.46674e-12	-1.74342	-0.633555	3.9356e-05	-1.90667	-0.575517
44328537	chr18:44328537:G:A	3.43873e-12	-1.77623	-0.608858	4.10633e-05	-1.89083	-0.548892
44328687	chr18:44328687:C:T	1.77692e-11	-2.40682e-10	-0.742719	0.00021735	-2.40682e-10	-0.773328
44328702	chr18:44328702:G:A	6.45017e-12	-1.75608	-2.02435e-10	0.000106312	-1.48846	-2.02435e-10
44328717	chr18:44328717:A:C	6.88746e-11	-2.40682e-10	0.612099	0.00082709	-2.40682e-10	0.563074
44328886	chr18:44328886:C:T	1.26531e-11	-2.40682e-10	-1.08229	0.000161743	-2.40682e-10	-1.06883
44329153	chr18:44329153:C:T	5.39576e-12	-1.93457	-2.02435e-10	0.000110542	-1.44944	-2.02435e-10
44329560	chr18:44329560:A:C	2.00536e-12	-1.87205	-1.05232	2.62953e-05	-1.79433	-1.09112
44329945	chr18:44329945:G:A	4.17978e-12	-1.94016	-0.249768	5.48776e-05	-1.92303	-0.226707
44329949	chr18:44329949:T:C	7.45949e-12	-0.942404	-0.668297	5.04943e-05	-1.48291	-0.750065
44330211	chr18:44330211:T:C	3.4563e-12	-1.74489	-0.635102	3.93475e-05	-1.90574	-0.576667
44330567	chr18:44330567:A:G	3.20535e-12	-1.67964	-0.775725	3.31654e-05	-1.9265	-0.726832
44330586	chr18:44330586:G:A	3.44145e-12	-1.72518	-0.659113	3.80472e-05	-1.91331	-0.602698
44330856	chr18:44330856:A:G	1.28874e-11	-2.40682e-10	-1.06394	0.000165512	-2.40682e-10	-1.0458
44330924	chr18:44330924:T:C	3.27661e-11	-2.40682e-10	-0.130793	0.000396184	-2.40682e-10	-0.172961
44331137	chr18:44331137:T:C	1.25057e-11	-2.40682e-10	-1.094	0.000159512	-2.40682e-10	-1.08272
44331425	chr18:44331425:A:T	1.23942e-11	-2.40682e-10	-1.10296	0.000156352	-2.40682e-10	-1.10273
44331467	chr18:44331467:G:A	2.9868e-11	-2.40682e-10	-0.223399	0.000347948	-2.40682e-10	-0.302785
44331513	chr18:44331513:T:C	3.52728e-12	-1.74767	-0.611991	4.03712e-05	-1.90462	-0.552107
44331973	chr18:44331973:A:C	3.60114e-12	-1.74954	-0.589403	4.1375e-05	-1.90369	-0.528476
44332107	chr18:44332107:A:G	1.99847e-12	-1.88415	-1.04366	2.6916e-05	-1.7753	-1.08682
44332135	chr18:44332135:T:C	3.45431e-12	-1.73925	-0.641316	3.90064e-05	-1.90817	-0.582943
44332615	chr18:44332615:G:A	3.97576e-12	-1.72097	-0.519002	4.41329e-05	-1.91527	-0.452367
44332829	chr18:44332829:G:A	2.14833e-12	-1.76792	-1.08758	2.42291e-05	-1.89473	-1.07256
44332970	chr18:44332970:G:T	3.51629e-12	-1.72418	-0.638597	3.89194e-05	-1.91378	-0.579564
44333077	chr18:44333077:T:C	5.37859e-12	-1.93776	-2.02435e-10	7.18577e-05	-1.88015	-2.02435e-10
44333200	chr18:44333200:A:T	2.18336e-12	-1.87832	-0.961003	2.30614e-05	-1.91852	-1.09815
44333550	chr18:44333550:T:G	2.00087e-10	2.68747	-1.00891	9.24986e-05	-0.818126	-0.809519
44333609	chr18:44333609:A:C	3.27085e-11	-2.40682e-10	-0.132552	0.000395509	-2.40682e-10	-0.174665
44334054	chr18:44334054:T:C	7.63848e-09	5.32077	-2.02435e-10	0.00031541	-0.400964	-2.02435e-10
44334276	chr18:44334276:A:G	1.23942e-11	-2.40682e-10	-1.10296	0.000156297	-2.40682e-10	-1.10308
44334486	chr18:44334486:A:G	8.0597e-12	-1.53331	-2.02435e-10	8.51103e-05	-1.71089	-2.02435e-10
44334984	chr18:44334984:A:C	1.9559e-12	-1.89243	-1.05691	2.71418e-05	-1.7604	-1.09336
44335027	chr18:44335027:T:C	3.20009e-11	-2.40682e-10	-0.154425	0.00036413	-2.40682e-10	-0.257327
44335870	chr18:44335870:T:C	3.96979e-11	-2.40682e-10	0.0611099	0.000588118	-2.40682e-10	0.222088
44336078	chr18:44336078:A:C	3.89452e-11	-2.40682e-10	0.0419667	0.000465727	-2.40682e-10	-0.0112403
44336154	chr18:44336154:C:A	1.24803e-11	-2.40682e-10	-1.09603	0.000157005	-2.40682e-10	-1.09856
44336982	chr18:44336982:T:C	2.29773e-12	-1.75937	-1.02889	2.5946e-05	-1.89944	-0.999383
44337122	chr18:44337122:A:T	1.62439e-06	10.6805	-2.02435e-10	0.00148484	1.14823	-2.02435e-10
44337562	chr18:44337562:C:T	1.28854e-11	-2.40682e-10	-1.0641	0.000165044	-2.40682e-10	-1.04862
44337707	chr18:44337707:A:T	3.46429e-11	-2.40682e-10	-0.0750959	0.000392574	-2.40682e-10	-0.182115
44337717	chr18:44337717:T:C	5.45253e-12	-1.92411	-2.02435e-10	6.76385e-05	-1.94066	-2.02435e-10
44338416	chr18:44338416:A:G	1.62179e-11	-2.40682e-10	-0.834072	0.000209628	-2.40682e-10	-0.809504
44339518	chr18:44339518:C:T	2.6577e-11	-2.40682e-10	-0.340142	0.000372237	-2.40682e-10	-0.235308
44339696	chr18:44339696:A:AG	3.69474e-12	-1.69896	-0.614317	3.96187e-05	-1.92192	-0.553614
44339847	chr18:44339847:G:T	1.13098e-10	-2.40682e-10	1.10807	0.00185697	-2.40682e-10	1.37186
44339957	chr18:44339957:ATTCT:A	2.70882e-11	-0.321089	-2.02435e-10	7.12596e-05	-1.88851	-2.02435e-10
44339958	chr18:44339958:T:G	1.26384e-11	-2.40682e-10	-1.08344	0.000161508	-2.40682e-10	-1.07028
44340114	chr18:44340114:G:A	2.14497e-12	-1.83806	-1.01901	2.94617e-05	-1.77318	-0.998567
44340126	chr18:44340126:T:C	3.48171e-12	-1.71958	-0.653082	3.82597e-05	-1.91585	-0.59459
44340841	chr18:44340841:C:T	3.63315e-12	-1.73474	-0.595349	4.08305e-05	-1.9105	-0.53491
44341284	chr18:44341284:A:G	3.68276e-12	-1.7173	-0.599226	4.04138e-05	-1.91665	-0.539017
44342604	chr18:44342604:A:C	1.61416e-11	-2.40682e-10	-0.838789	0.000208597	-2.40682e-10	-0.814434
44342779	chr18:44342779:T:C	3.69597e-12	-1.70167	-0.611271	3.97639e-05	-1.92139	-0.550492
44342987	chr18:44342987:T:C	9.8517e-12	-1.33254	-2.02435e-10	0.000105976	-1.49163	-2.02435e-10
44343095	chr18:44343095:T:G	1.28492e-11	-2.40682e-10	-1.06691	0.000179546	-2.40682e-10	-0.964406
44343359	chr18:44343359:A:G	3.66586e-12	-1.72456	-0.596566	4.07943e-05	-1.91395	-0.532352
44343665	chr18:44343665:A:G	3.76692e-12	-1.69531	-0.598616	4.03382e-05	-1.92303	-0.534513
44343846	chr18:44343846:G:A	5.64593e-12	-1.88925	-2.02435e-10	6.76821e-05	-1.94002	-2.02435e-10
44344459	chr18:44344459:T:G	5.18304e-11	1.43014	-1.10235	4.49037e-05	-1.53566	-0.814653
44344965	chr18:44344965:A:G	1.24599e-11	-2.40682e-10	-1.09768	0.000156802	-2.40682e-10	-1.09986
44345145	chr18:44345145:C:G	1.6698e-11	-2.40682e-10	-0.804901	0.000216526	-2.40682e-10	-0.777126
44345186	chr18:44345186:TAA:T	2.63876e-11	-2.40682e-10	-0.347294	0.000282875	-2.40682e-10	-0.509833
44345531	chr18:44345531:C:T	3.70558e-12	-1.7511	-0.559249	4.28597e-05	-1.90376	-0.493152
44345687	chr18:44345687:G:A	1.45802e-11	-2.40682e-10	-0.94052	0.000180216	-2.40682e-10	-0.960683
44346006	chr18:44346006:G:T	2.92611e-12	-1.48267	-1.06384	3.28361e-05	-1.5991	-1.06422
44346111	chr18:44346111:A:G	1.637e-11	-0.824736	-2.02435e-10	0.000103743	-1.51293	-2.02435e-10
44346352	chr18:44346352:T:C	3.09911e-12	-1.72921	-0.75986	3.43153e-05	-1.9122	-0.707042
44347054	chr18:44347054:A:G	3.70497e-12	-1.71138	-0.599132	4.05055e-05	-1.9183	-0.535103
44347852	chr18:44347852:T:C	4.24043e-12	-1.69399	-0.481535	4.58834e-05	-1.92312	-0.405616
44348000	chr18:44348000:A:G	1.64616e-11	-2.40682e-10	-0.819155	0.000213395	-2.40682e-10	-0.791692
44348011	chr18:44348011:T:C	1.24118e-11	-2.40682e-10	-1.10154	0.000156932	-2.40682e-10	-1.09903
44348256	chr18:44348256:C:A	1.26223e-11	-2.40682e-10	-1.08472	0.000161928	-2.40682e-10	-1.06769
44348300	chr18:44348300:A:G	1.32e-11	-2.40682e-10	-1.03997	0.000163747	-2.40682e-10	-1.05651
44348597	chr18:44348597:C:G	2.02348e-12	-1.81676	-1.09861	2.24529e-05	-1.94049	-1.10293
44348616	chr18:44348616:T:A	5.38469e-12	-1.93663	-2.02435e-10	7.05322e-05	-1.89877	-2.02435e-10
44348995	chr18:44348995:G:C	1.55909e-11	-2.40682e-10	-0.873503	0.000190899	-2.40682e-10	-0.903093
44349098	chr18:44349098:T:A	3.27693e-11	-0.130696	-2.02435e-10	0.00019957	-0.858675	-2.02435e-10
44349244	chr18:44349244:T:A	3.59804e-12	-1.71944	-0.620355	3.96651e-05	-1.91596	-0.558413
44349401	chr18:44349401:T:C	5.52699e-12	-1.91054	-2.02435e-10	6.99712e-05	-1.90676	-2.02435e-10
44349588	chr18:44349588:G:C	2.07045e-12	-1.84929	-1.04313	2.56652e-05	-1.8232	-1.08651
44349778	chr18:44349778:C:G	2.6175e-11	-0.355381	-2.02435e-10	0.000168962	-1.02516	-2.02435e-10
44349881	chr18:44349881:A:C	1.84104e-11	-2.40682e-10	-0.707271	0.000251136	-2.40682e-10	-0.628842
44350909	chr18:44350909:G:T	3.40796e-12	-1.73923	-0.654841	3.85211e-05	-1.9087	-0.594935
44350995	chr18:44350995:T:C	3.5841e-12	-1.71662	-0.627061	3.93731e-05	-1.9169	-0.56486
44351252	chr18:44351252:C:T	7.04843e-12	-1.66738	-2.02435e-10	7.42281e-05	-1.8477	-2.02435e-10
44351300	chr18:44351300:C:T	7.70496e-12	-1.57832	-2.02435e-10	7.19742e-05	-1.87853	-2.02435e-10
44351388	chr18:44351388:A:G	1.27577e-11	-2.40682e-10	-1.07405	0.000163655	-2.40682e-10	-1.05708
44351621	chr18:44351621:G:A	1.2629e-11	-2.40682e-10	-1.08419	0.00016109	-2.40682e-10	-1.07288
44352304	chr18:44352304:G:A	3.18045e-12	-1.62869	-0.834474	3.092e-05	-1.93586	-0.787571
44352361	chr18:44352361:A:G	5.53393e-12	-1.90929	-2.02435e-10	6.77151e-05	-1.93953	-2.02435e-10
44352511	chr18:44352511:A:G	6.87481e-12	-1.24328	-0.449043	9.48022e-05	-1.00191	-0.601135
44352671	chr18:44352671:G:T	1.30528e-11	-2.40682e-10	-1.05118	0.000166273	-2.40682e-10	-1.04121
44352739	chr18:44352739:A:G	2.02172e-11	-0.613652	-2.02435e-10	0.000412029	-0.133745	-2.02435e-10
44353134	chr18:44353134:T:C	5.7227e-12	-1.8731	-0.0026462	0.000100551	-1.93128	0.387111
44353783	chr18:44353783:T:C	3.99035e-12	-1.71684	-0.519469	4.4332e-05	-1.91661	-0.446527
44353982	chr18:44353982:A:G	3.72364e-12	-1.71827	-0.587219	4.10954e-05	-1.91634	-0.522609
44354219	chr18:44354219:A:G	4.03748e-12	-1.71214	-0.512429	4.45981e-05	-1.91811	-0.439038
44355119	chr18:44355119:A:G	3.29137e-12	-1.71845	-0.710439	3.47745e-05	-1.9166	-0.689358
44355203	chr18:44355203:T:C	1.38724e-11	-2.40682e-10	-0.990285	0.000179495	-2.40682e-10	-0.964692
44355871	chr18:44355871:AGG:A	3.50291e-12	-1.71973	-0.646863	3.85923e-05	-1.91587	-0.585915
44356001	chr18:44356001:G:A	2.00453e-12	-1.86952	-1.05525	2.61863e-05	-1.79676	-1.09284
44356065	chr18:44356065:A:G	1.24601e-11	-2.40682e-10	-1.09766	0.000156806	-2.40682e-10	-1.09983
44356106	chr18:44356106:G:T	1.31632e-11	-1.04277	-2.02435e-10	0.000192904	-0.892647	-2.02435e-10
44356144	chr18:44356144:G:A	4.07039e-12	-1.84876	-0.367689	6.54425e-05	-1.93238	-0.0412872
44356192	chr18:44356192:G:A	1.58101e-11	-2.40682e-10	-0.85954	0.000207673	-2.40682e-10	-0.818872
44356250	chr18:44356250:AGAG:A	4.01533e-12	-1.8607	-0.36937	6.55832e-05	-1.92836	-0.0431621
44356347	chr18:44356347:G:A	1.27185e-11	-2.40682e-10	-1.07713	0.000162986	-2.40682e-10	-1.06117
44356535	chr18:44356535:T:C	6.27627e-12	-1.24533	-0.538086	8.79014e-05	-1.00156	-0.677059
44357133	chr18:44357133:T:C	4.48835e-11	1.22196	-1.03808	3.3636e-05	-1.60547	-1.03377
44357430	chr18:44357430:C:G	1.40721e-11	-2.40682e-10	-0.975997	0.000183625	-2.40682e-10	-0.941946
44357675	chr18:44357675:C:T	1.42992e-11	-2.40682e-10	-0.959981	0.00018692	-2.40682e-10	-0.924161
44357776	chr18:44357776:T:C	1.3749e-11	-2.40682e-10	-0.999224	0.00017889	-2.40682e-10	-0.968066
44357831	chr18:44357831:G:A	1.40889e-11	-2.40682e-10	-0.974798	0.000183873	-2.40682e-10	-0.940594
44358250	chr18:44358250:G:A	1.27121e-11	-2.40682e-10	-1.07763	0.000162882	-2.40682e-10	-1.06181
44358343	chr18:44358343:C:A	1.23048e-06	10.4027	-2.02435e-10	0.00128899	1.00678	-2.02435e-10
44358415	chr18:44358415:A:G	2.40982e-12	-1.74641	-0.994225	3.4193e-05	-1.65397	-0.968852
44358889	chr18:44358889:G:A	1.32722e-11	-2.40682e-10	-1.03452	0.000170486	-2.40682e-10	-1.01619
44358932	chr18:44358932:T:C	2.31867e-11	-2.40682e-10	-0.47661	0.000178137	-2.40682e-10	-0.972286
44358949	chr18:44358949:G:T	1.6506e-11	-2.40682e-10	-0.816463	0.000213506	-2.40682e-10	-0.791176
44359028	chr18:44359028:AGGTATACATGTGCCATAGT:A	1.42952e-11	-2.40682e-10	-0.960261	0.000186854	-2.40682e-10	-0.924512
44359749	chr18:44359749:T:A	1.3209e-11	-2.40682e-10	-1.03929	0.000171339	-2.40682e-10	-1.01119
44359871	chr18:44359871:C:T	1.9679e-11	-2.40682e-10	-0.640635	0.000237769	-2.40682e-10	-0.683539
44359887	chr18:44359887:T:C	1.34077e-11	-2.40682e-10	-1.02436	0.000170943	-2.40682e-10	-1.01351
44359928	chr18:44359928:C:A	1.44319e-11	-2.40682e-10	-0.950749	0.000188615	-2.40682e-10	-0.915133
44359993	chr18:44359993:T:C	2.56315e-11	-2.40682e-10	-0.376366	0.000275301	-2.40682e-10	-0.536975
44360092	chr18:44360092:T:C	5.92265e-12	-1.65247	-0.188937	5.88816e-05	-1.93259	-0.146719
44360145	chr18:44360145:G:C	1.37099e-11	-2.40682e-10	-1.00207	0.000178317	-2.40682e-10	-0.971276
44362797	chr18:44362797:G:T	2.5656e-11	-2.40682e-10	-0.375411	0.000274249	-2.40682e-10	-0.540802
44362988	chr18:44362988:C:A	1.24191e-11	-2.40682e-10	-1.10095	0.000157503	-2.40682e-10	-1.09539
44363230	chr18:44363230:A:G	2.17822e-12	-1.83032	-1.01136	2.56049e-05	-1.84347	-1.06859
44363392	chr18:44363392:G:A	6.35975e-12	-1.68617	-0.0840305	6.54907e-05	-1.92576	-0.047169
44363525	chr18:44363525:G:A	5.98291e-12	-1.71617	-0.11511	6.40043e-05	-1.91722	-0.078672
44363575	chr18:44363575:C:A	2.63796e-11	-2.40682e-10	-0.347597	0.000282698	-2.40682e-10	-0.51046
44363994	chr18:44363994:G:T	1.23938e-11	-2.40682e-10	-1.10299	0.000156479	-2.40682e-10	-1.10192
44364735	chr18:44364735:C:T	2.23339e-12	-1.81372	-1.00295	2.53714e-05	-1.858	-1.06322
44365336	chr18:44365336:G:T	1.26107e-11	-2.40682e-10	-1.08564	0.000161147	-2.40682e-10	-1.07252
44365541	chr18:44365541:T:C	1.32622e-11	-2.40682e-10	-1.03527	0.000171427	-2.40682e-10	-1.01068
44365764	chr18:44365764:C:T	1.98324e-11	-0.632868	-2.02435e-10	0.000482194	0.0235065	-2.02435e-10
44365847	chr18:44365847:T:C	1.37528e-11	-2.40682e-10	-0.998946	0.000178946	-2.40682e-10	-0.967755
44365884	chr18:44365884:C:T	1.37528e-11	-2.40682e-10	-0.998946	0.000178946	-2.40682e-10	-0.967755
44366489	chr18:44366489:G:A	1.53578e-11	-2.40682e-10	-0.888565	0.000197828	-2.40682e-10	-0.867439
44366544	chr18:44366544:C:T	1.96847e-11	-2.40682e-10	-0.640344	0.000264793	-2.40682e-10	-0.575892
44366598	chr18:44366598:A:G	1.37528e-11	-2.40682e-10	-0.998946	0.000178946	-2.40682e-10	-0.967755
44366682	chr18:44366682:T:C	1.24094e-11	-2.40682e-10	-1.10173	0.000156328	-2.40682e-10	-1.10288
44366811	chr18:44366811:C:T	1.37528e-11	-2.40682e-10	-0.998946	0.000178946	-2.40682e-10	-0.967755
44366812	chr18:44366812:G:A	6.31697e-12	-1.67097	-0.105981	6.41638e-05	-1.92914	-0.0642631
44366960	chr18:44366960:G:A	9.63674e-12	-1.3546	-2.02435e-10	0.000108322	-1.46973	-2.02435e-10
44367127	chr18:44367127:G:A	2.68294e-11	-2.40682e-10	-0.330688	0.000286985	-2.40682e-10	-0.49541
44367140	chr18:44367140:A:G	1.2707e-11	-2.40682e-10	-1.07804	0.000162797	-2.40682e-10	-1.06234
44367529	chr18:44367529:T:C	1.33094e-11	-2.40682e-10	-1.03172	0.000166025	-2.40682e-10	-1.0427
44367961	chr18:44367961:T:G	7.4046e-12	-0.772334	-0.845752	3.72746e-05	-1.60171	-0.93482
44368348	chr18:44368348:C:T	2.06773e-12	-1.85134	-1.0424	2.40263e-05	-1.94029	-1.0354
44368681	chr18:44368681:T:C	2.28034e-12	-1.828	-0.967863	2.62938e-05	-1.84546	-1.04004
44369008	chr18:44369008:T:C	7.68784e-12	-1.63475	0.0542041	6.97057e-05	-1.92357	0.013012
44369733	chr18:44369733:T:C	1.27555e-11	-2.40682e-10	-1.07423	0.00016304	-2.40682e-10	-1.06084
44369908	chr18:44369908:G:C	1.26288e-11	-2.40682e-10	-1.08421	0.00016173	-2.40682e-10	-1.06891
44369933	chr18:44369933:G:A	1.39493e-11	-2.40682e-10	-0.984759	0.000181819	-2.40682e-10	-0.951828
44370326	chr18:44370326:A:C	1.35632e-11	-2.40682e-10	-1.01283	0.00017593	-2.40682e-10	-0.984756
44370431	chr18:44370431:G:A	1.24333e-11	-2.40682e-10	-1.09981	0.000156546	-2.40682e-10	-1.10149
44370804	chr18:44370804:C:T	1.37468e-11	-2.40682e-10	-0.999379	0.000178859	-2.40682e-10	-0.968242
44371097	chr18:44371097:A:G	1.42574e-11	-2.40682e-10	-0.962913	0.000186347	-2.40682e-10	-0.927226
44371367	chr18:44371367:A:ATT	3.94425e-12	-1.77661	-0.471314	4.79092e-05	-1.89046	-0.395069
44371692	chr18:44371692:G:A	1.40624e-11	-2.40682e-10	-0.976685	0.000183486	-2.40682e-10	-0.9427
44371964	chr18:44371964:A:G	1.37683e-11	-2.40682e-10	-0.99782	0.000179177	-2.40682e-10	-0.966464
44372277	chr18:44372277:A:G	1.24666e-11	-2.40682e-10	-1.09714	0.000157846	-2.40682e-10	-1.09322
44372433	chr18:44372433:A:T	1.38786e-11	-2.40682e-10	-0.98984	0.000180753	-2.40682e-10	-0.957705
44372628	chr18:44372628:A:G	1.24745e-11	-2.40682e-10	-1.0965	0.000158932	-2.40682e-10	-1.08636
44373783	chr18:44373783:C:G	1.31845e-11	-2.40682e-10	-1.04115	0.000170294	-2.40682e-10	-1.01731
44374577	chr18:44374577:A:T	1.5615e-10	-2.40682e-10	1.43063	0.0015846	-2.40682e-10	1.21325
44374655	chr18:44374655:T:C	1.16216e-10	-2.40682e-10	1.13527	0.00119882	-2.40682e-10	0.934256
44375152	chr18:44375152:T:C	5.62411e-12	-1.71273	-0.180397	5.98334e-05	-1.91805	-0.145228
44376355	chr18:44376355:T:C	2.73118e-12	-1.90202	-0.713432	3.61176e-05	-1.74151	-0.82655
44376415	chr18:44376415:A:G	5.42912e-12	-1.92841	-2.02435e-10	6.93801e-05	-1.91524	-2.02435e-10
44376587	chr18:44376587:G:A	1.30482e-11	-2.40682e-10	-1.05154	0.000170401	-2.40682e-10	-1.01669
44376782	chr18:44376782:C:T	2.26681e-12	-1.72865	-1.07317	2.35459e-05	-1.91279	-1.08309
44377102	chr18:44377102:G:A	2.59716e-11	-2.40682e-10	-0.363185	0.000366593	-2.40682e-10	-0.250588
44377313	chr18:44377313:A:G	2.43452e-11	-2.40682e-10	-0.427851	0.000286152	-2.40682e-10	-0.498317
44377403	chr18:44377403:T:G	1.55949e-10	-2.40682e-10	1.42934	0.00157934	-2.40682e-10	1.20992
44378170	chr18:44378170:G:A	5.79709e-12	-1.67661	-0.186225	5.88683e-05	-1.92819	-0.151347
44378236	chr18:44378236:G:T	1.78533e-11	-2.40682e-10	-0.737998	0.000244016	-2.40682e-10	-0.657603
44378368	chr18:44378368:A:G	1.24975e-10	-2.40682e-10	1.20793	0.00128281	-2.40682e-10	1.00197
44379526	chr18:44379526:C:T	1.38621e-11	-2.40682e-10	-0.99103	0.000169924	-2.40682e-10	-1.01949
44380412	chr18:44380412:T:G	1.30918e-10	-2.40682e-10	1.25439	0.00133797	-2.40682e-10	1.04407
44380556	chr18:44380556:G:A	5.36201e-12	-1.94085	-2.02435e-10	6.90404e-05	-1.92015	-2.02435e-10
44380636	chr18:44380636:G:A	2.86749e-11	-2.40682e-10	-0.264167	0.000407238	-2.40682e-10	-0.145441
44380654	chr18:44380654:A:G	2.86018e-11	-2.40682e-10	-0.266719	0.000406123	-2.40682e-10	-0.148183
44380729	chr18:44380729:C:T	1.24017e-11	-2.40682e-10	-1.10235	0.000156288	-2.40682e-10	-1.10314
44380783	chr18:44380783:G:A	4.98981e-11	-2.40682e-10	0.289795	0.000511585	-2.40682e-10	0.0826753
44381420	chr18:44381420:A:G	1.92254e-11	-2.40682e-10	-0.663956	0.000258111	-2.40682e-10	-0.601449
44381446	chr18:44381446:T:G	2.18653e-11	-2.40682e-10	-0.535285	0.000294455	-2.40682e-10	-0.469714
44381692	chr18:44381692:A:C	1.30675e-11	-2.40682e-10	-1.05006	0.0001673	-2.40682e-10	-1.03505
44382439	chr18:44382439:A:G	1.23989e-11	-2.40682e-10	-1.10258	0.000156349	-2.40682e-10	-1.10275
44382610	chr18:44382610:A:C	1.92677e-11	-2.40682e-10	-0.661759	0.000258711	-2.40682e-10	-0.599127
44382839	chr18:44382839:T:C	1.83504e-11	-0.710534	-2.02435e-10	0.000209325	-0.810952	-2.02435e-10
44382931	chr18:44382931:G:A	7.7772e-12	-1.56899	-2.02435e-10	9.02324e-05	-1.65245	-2.02435e-10
44382999	chr18:44382999:G:A	5.51026e-12	-1.90701	-0.00656161	5.7687e-05	-1.93568	-0.164124
44383011	chr18:44383011:A:T	4.47054e-12	-1.56632	-0.55636	3.98787e-05	-1.9406	-0.528393
44383634	chr18:44383634:G:T	2.17055e-11	-2.40682e-10	-0.542621	0.000293093	-2.40682e-10	-0.47435
44383701	chr18:44383701:A:G	7.68543e-12	-1.61075	0.0298942	7.65598e-05	-1.938	0.121237
44384800	chr18:44384800:A:G	3.06704e-12	-1.62478	-0.874688	2.61404e-05	-1.93721	-0.954146
44384826	chr18:44384826:A:C	4.93009e-12	-1.60198	-0.422854	4.76094e-05	-1.93875	-0.353062
44384857	chr18:44384857:A:G	3.3945e-12	-1.60686	-0.791174	2.7881e-05	-1.93882	-0.88807
44385052	chr18:44385052:T:C	4.12035e-11	-2.40682e-10	0.0983364	0.000463953	-2.40682e-10	-0.0150553
44385080	chr18:44385080:A:T	6.00788e-12	-1.7168	-0.11032	6.75641e-05	-1.91653	-0.0252295
44385258	chr18:44385258:G:A	8.03979e-12	-1.56171	0.0259234	7.63039e-05	-1.93997	0.119858
44385279	chr18:44385279:A:G	3.32181e-12	-1.42976	-0.989916	2.39499e-05	-1.93469	-1.04419
44385297	chr18:44385297:A:G	6.40685e-12	-1.59474	-0.168078	6.28196e-05	-1.93451	-0.0800603
44385327	chr18:44385327:AC:GC	5.16115e-12	-1.92954	-0.0494904	5.50392e-05	-1.94081	-0.205986
44385353	chr18:44385353:C:T	2.86906e-12	-1.55081	-1.01539	2.33648e-05	-1.94085	-1.06276
44385403	chr18:44385403:ATTCTTCATTTTC:A	1.62371e-11	-2.40682e-10	-0.832888	0.000195594	-2.40682e-10	-0.878798
44385611	chr18:44385611:C:T	1.93046e-11	-2.40682e-10	-0.659843	0.000259276	-2.40682e-10	-0.596946
44386529	chr18:44386529:T:A	1.89016e-11	-2.40682e-10	-0.68094	0.000253455	-2.40682e-10	-0.619652
44387536	chr18:44387536:A:C	7.5421e-11	1.74647	-1.04357	4.45744e-05	-1.25456	-1.10312
44388280	chr18:44388280:G:A	5.46405e-12	-1.26091	-0.661091	2.32575e-05	-1.91276	-1.09545
44388470	chr18:44388470:C:A	4.77487e-11	-2.40682e-10	0.245763	0.000688616	-2.40682e-10	0.379845
44388879	chr18:44388879:C:A	1.78551e-10	2.02777	-0.463082	0.000273067	-0.13931	-0.405812
44389376	chr18:44389376:G:T	1.31188e-11	-2.40682e-10	-1.04614	0.000168458	-2.40682e-10	-1.02815
44389405	chr18:44389405:T:A	7.5978e-12	-1.71082	0.118488	5.42154e-05	-1.78239	-0.379484
44389752	chr18:44389752:G:A	2.49437e-12	-1.80841	-0.897739	7.47395e-05	-1.16327	-0.677565
44390134	chr18:44390134:C:T	1.3007e-11	-2.40682e-10	-1.0547	0.000166776	-2.40682e-10	-1.03819
44390570	chr18:44390570:A:G	6.65039e-11	1.63388	-1.05681	0.000111428	-0.406522	-1.03494
44390625	chr18:44390625:T:C	7.98067e-12	-1.54316	-2.02435e-10	7.50454e-05	-1.83675	-2.02435e-10
44390867	chr18:44390867:T:G	1.33473e-11	-2.40682e-10	-1.02888	0.000171844	-2.40682e-10	-1.00825
44391102	chr18:44391102:G:A	1.43183e-11	-2.40682e-10	-0.958648	0.000185591	-2.40682e-10	-0.931292
44391234	chr18:44391234:G:A	7.23107e-11	1.74686	-1.08607	0.000114813	-0.344378	-1.06715
44391690	chr18:44391690:CTA:C	1.09379e-11	-0.147659	-1.08029	2.62983e-05	-1.78627	-1.09907
44391885	chr18:44391885:T:A	6.22833e-12	-1.79108	-2.02435e-10	7.03819e-05	-1.9009	-2.02435e-10
44392208	chr18:44392208:G:A	1.28652e-11	-2.40682e-10	-1.06566	0.000165047	-2.40682e-10	-1.04861
44392263	chr18:44392263:C:T	0.000841974	17.0478	-0.116746	2.30108e-05	-1.93995	-1.07893
44393003	chr18:44393003:T:C	8.38353e-11	1.71914	-0.910478	0.000138895	-0.340097	-0.881025
44393091	chr18:44393091:T:C	2.96179e-11	-2.40682e-10	-0.231809	0.000341781	-2.40682e-10	-0.320669
44393569	chr18:44393569:G:A	4.58737e-12	-1.13467	-0.962209	3.8361e-05	-1.43952	-1.06828
44393725	chr18:44393725:T:C	1.70971e-11	-2.40682e-10	-0.781278	0.0002081	-2.40682e-10	-0.816822
44393814	chr18:44393814:G:A	0.00136811	17.4663	-0.0498081	2.32322e-05	-1.94084	-1.06846
44394853	chr18:44394853:C:A	1.24897e-11	-0.114385	-0.980896	2.63939e-05	-1.79513	-1.08658
44395204	chr18:44395204:T:C	1.28837e-11	-2.40682e-10	-1.06423	0.00016079	-2.40682e-10	-1.07474
44395837	chr18:44395837:C:T	0.0014144	17.5131	-0.0633298	2.31728e-05	-1.94085	-1.07101
44395953	chr18:44395953:C:G	5.70017e-12	-1.87969	-2.02435e-10	6.87321e-05	-1.92462	-2.02435e-10
44396075	chr18:44396075:G:A	1.65435e-11	-2.40682e-10	-0.814197	0.000201179	-2.40682e-10	-0.850644
44396306	chr18:44396306:C:G	6.41789e-12	-0.753425	-1.00767	4.66839e-05	-1.35471	-0.956725
44396703	chr18:44396703:A:G	6.87673e-12	-0.63719	-1.05485	4.41534e-05	-1.2827	-1.08447
44398115	chr18:44398115:C:T	1.24162e-11	-2.40682e-10	-1.10119	0.000157453	-2.40682e-10	-1.09571
44398116	chr18:44398116:A:G	1.74458e-11	-2.40682e-10	-0.761088	0.000170016	-2.40682e-10	-1.01894
44398399	chr18:44398399:T:G	1.80486e-11	-2.40682e-10	-0.727117	0.000222547	-2.40682e-10	-0.749698
44399129	chr18:44399129:A:T	1.2919e-11	-2.40682e-10	-1.06149	0.000166076	-2.40682e-10	-1.04239
44399225	chr18:44399225:A:C	1.38689e-11	-2.40682e-10	-0.99054	0.000178444	-2.40682e-10	-0.970563
44399852	chr18:44399852:T:C	1.24526e-11	-2.40682e-10	-1.09826	0.000158836	-2.40682e-10	-1.08697
44400363	chr18:44400363:A:G	1.39965e-11	-2.40682e-10	-0.981378	0.000156346	-2.40682e-10	-1.10277
44400785	chr18:44400785:A:G	1.25298e-11	-2.40682e-10	-1.09208	0.000157005	-2.40682e-10	-1.09856
44401259	chr18:44401259:G:A	1.32866e-11	-2.40682e-10	-1.03343	0.000170545	-2.40682e-10	-1.01584
44401374	chr18:44401374:A:G	1.4692e-11	-2.40682e-10	-0.932886	0.000166671	-2.40682e-10	-1.03881
44401884	chr18:44401884:A:G	1.29239e-11	-2.40682e-10	-1.06111	0.000158941	-2.40682e-10	-1.08631
44402137	chr18:44402137:T:C	3.68159e-11	1.08556	-1.09982	7.28008e-05	-0.764263	-1.10285
44402145	chr18:44402145:A:C	1.73361e-11	-2.40682e-10	-0.767396	0.0002041	-2.40682e-10	-0.836228
44402414	chr18:44402414:T:A	0.00372475	18.7471	-0.329059	2.37794e-05	-1.93329	-1.05273
44402444	chr18:44402444:G:A	1.36208e-11	-2.40682e-10	-1.00859	0.000175005	-2.40682e-10	-0.990022
44402751	chr18:44402751:G:C	1.29957e-11	-2.40682e-10	-1.05557	0.000166196	-2.40682e-10	-1.04167
44403949	chr18:44403949:T:C	3.3993e-11	0.983626	-1.07766	6.73693e-05	-0.846826	-1.09782
44404075	chr18:44404075:A:C	2.35684e-11	-0.46028	-2.02435e-10	0.000176753	-0.980084	-2.02435e-10
44404107	chr18:44404107:A:T	4.74537e-11	0.953077	-0.71351	9.22237e-05	-0.85139	-0.779232
44404316	chr18:44404316:T:A	5.42905e-12	-1.92842	-2.02435e-10	6.77112e-05	-1.93959	-2.02435e-10
44404983	chr18:44404983:G:T	0.00136808	17.432	-0.0154631	2.24653e-05	-1.94022	-1.10265
44405224	chr18:44405224:G:A	8.83612e-12	-1.44134	-2.02435e-10	7.50226e-05	-1.83705	-2.02435e-10
44405229	chr18:44405229:G:A	1.07134e-11	-0.232416	-1.01628	3.8394e-05	-1.45191	-1.05503
44405509	chr18:44405509:T:C	5.4278e-12	-1.92865	-2.02435e-10	6.93334e-05	-1.91591	-2.02435e-10
44405546	chr18:44405546:G:C	0.00157178	17.499	0.0562744	2.25327e-05	-1.94053	-1.09934
44405838	chr18:44405838:AC:A	1.1641e-11	-0.126594	-1.03906	3.96462e-05	-1.3998	-1.07504
44405940	chr18:44405940:A:ACAACAC	1.26894e-11	-2.40682e-10	-1.07942	0.000161697	-2.40682e-10	-1.06911
44406311	chr18:44406311:A:G	5.37978e-12	-1.93754	-2.02435e-10	7.38323e-05	-1.85304	-2.02435e-10
44406320	chr18:44406320:T:C	5.54734e-12	-0.972695	-0.934174	3.95064e-05	-1.74705	-0.731323
44406476	chr18:44406476:G:A	1.26835e-11	-2.40682e-10	-1.07988	0.000161609	-2.40682e-10	-1.06966
44406961	chr18:44406961:ACACACACACACACGCACG:A	3.0201e-12	-1.66928	-0.845616	4.18068e-05	-1.80443	-0.617349
44407177	chr18:44407177:T:C	2.23812e-11	0.580775	-1.09274	9.49321e-05	-0.51771	-1.08397
44407252	chr18:44407252:C:T	2.08838e-11	0.499335	-1.08055	8.57539e-05	-0.604181	-1.09918
44407548	chr18:44407548:T:C	2.03587e-12	-1.81689	-1.09238	3.51513e-05	-1.52514	-1.07004
44407817	chr18:44407817:A:G	1.27042e-11	-2.40682e-10	-1.07826	0.000161922	-2.40682e-10	-1.06773
44408013	chr18:44408013:A:G	1.24862e-11	-2.40682e-10	-1.09556	0.000163982	-2.40682e-10	-1.05508
44408091	chr18:44408091:G:A	1.61704e-11	-2.40682e-10	-0.837008	0.000215906	-2.40682e-10	-0.779998
44408570	chr18:44408570:G:A	1.27178e-11	-2.40682e-10	-1.07719	0.000162789	-2.40682e-10	-1.06238
44408788	chr18:44408788:T:C	1.28013e-11	-2.40682e-10	-1.07064	0.000158449	-2.40682e-10	-1.0894
44409005	chr18:44409005:G:A	2.31614e-12	-1.68018	-1.10011	4.43066e-05	-1.2812	-1.0825
44410612	chr18:44410612:T:C	1.53836e-11	-2.40682e-10	-0.886886	0.000204271	-2.40682e-10	-0.83539
44411022	chr18:44411022:G:C	1.67202e-11	-2.40682e-10	-0.803568	0.000274834	-2.40682e-10	-0.538672
44411513	chr18:44411513:T:C	5.37796e-12	-1.93788	-2.02435e-10	7.37162e-05	-1.85462	-2.02435e-10
44411770	chr18:44411770:G:T	1.24462e-11	-2.40682e-10	-1.09877	0.000157717	-2.40682e-10	-1.09404
44411981	chr18:44411981:A:T	5.57709e-12	-1.90152	-2.02435e-10	7.44451e-05	-1.84478	-2.02435e-10
44411996	chr18:44411996:A:G	3.01451e-11	0.855901	-1.07007	6.64398e-05	-0.903051	-1.05549
44412662	chr18:44412662:C:T	3.54342e-11	-2.40682e-10	-0.0525108	0.000421351	-2.40682e-10	-0.111372
44414168	chr18:44414168:C:T	1.28552e-11	-2.40682e-10	-1.06644	0.000164436	-2.40682e-10	-1.05231
44414499	chr18:44414499:C:T	1.26394e-11	-2.40682e-10	-1.08337	0.000160816	-2.40682e-10	-1.07458
44415136	chr18:44415136:G:C	1.27015e-11	-2.40682e-10	-1.07847	0.000161883	-2.40682e-10	-1.06797
44415194	chr18:44415194:A:G	2.18565e-11	0.334883	-0.870572	7.3161e-05	-0.764826	-1.09735
44415539	chr18:44415539:A:G	0.0209292	20.0314	0.112806	2.3062e-05	-1.91359	-1.10306
44415758	chr18:44415758:G:A	1.67218e-11	-2.40682e-10	-0.803476	0.000223991	-2.40682e-10	-0.743233
44415883	chr18:44415883:G:A	5.96461e-09	5.80527	-0.731861	4.00819e-05	-1.37984	-1.08407
44415930	chr18:44415930:A:C	1.67636e-11	0.242434	-1.04341	5.60842e-05	-1.09612	-1.03187
44416285	chr18:44416285:C:G	0.0326575	20.6942	-0.105007	2.41173e-05	-1.88427	-1.08764
44417582	chr18:44417582:G:T	0.0348368	20.9105	-0.256761	2.5143e-05	-1.86907	-1.06119
44417741	chr18:44417741:G:A	2.16027e-11	-2.40682e-10	-0.547369	0.000295896	-2.40682e-10	-0.464832
44417811	chr18:44417811:C:A	2.29544e-12	-1.70237	-1.08689	4.20704e-05	-1.31387	-1.10163
44418126	chr18:44418126:G:A	7.42102e-12	-1.01244	-0.603427	5.02867e-05	-1.71793	-0.519165
44418229	chr18:44418229:G:T	4.67314e-11	0.224228	-2.02435e-10	0.000250495	-0.631401	-2.02435e-10
44418449	chr18:44418449:T:C	1.52639e-11	-2.40682e-10	-0.894699	0.00019828	-2.40682e-10	-0.865161
44418530	chr18:44418530:C:T	1.66309e-11	-2.40682e-10	-0.808923	0.000222941	-2.40682e-10	-0.747934
44418786	chr18:44418786:C:T	5.73078e-12	-1.87434	-2.02435e-10	6.76881e-05	-1.93993	-2.02435e-10
44418903	chr18:44418903:C:A	1.53796e-11	-2.40682e-10	-0.887146	0.000201665	-2.40682e-10	-0.84823
44419165	chr18:44419165:A:T	1.42982e-11	-2.40682e-10	-0.960057	0.000183287	-2.40682e-10	-0.943788
44419326	chr18:44419326:A:C	1.92611e-11	-0.449858	-0.212241	6.8397e-05	-1.85879	-0.0707209
44419507	chr18:44419507:C:T	4.40186e-11	0.164425	-2.02435e-10	0.000238969	-0.678506	-2.02435e-10
44419508	chr18:44419508:G:A	1.4501e-11	-2.40682e-10	-0.945967	0.000185894	-2.40682e-10	-0.929665
44420005	chr18:44420005:T:G	1.29879e-11	-2.40682e-10	-1.05617	0.000167127	-2.40682e-10	-1.03608
44420040	chr18:44420040:G:T	2.53623e-12	-1.9263	-0.763205	3.89965e-05	-1.65428	-0.83709
44420140	chr18:44420140:A:C	1.20981e-11	-0.0436407	-1.0835	7.00385e-05	-0.848418	-1.05738
44420402	chr18:44420402:T:C	1.97948e-11	-2.40682e-10	-0.634768	0.000269063	-2.40682e-10	-0.559894
44420574	chr18:44420574:G:A	4.82801e-12	-1.34021	-0.705548	2.70054e-05	-1.88689	-0.971919
44421262	chr18:44421262:C:T	5.41804e-11	1.42187	-1.04974	0.000188612	0.0939447	-1.00909
44421281	chr18:44421281:C:T	1.34625e-11	-2.40682e-10	-1.02028	0.00017177	-2.40682e-10	-1.00868
44421296	chr18:44421296:C:T	1.23998e-11	-2.40682e-10	-1.10251	0.000156902	-2.40682e-10	-1.09922
44421720	chr18:44421720:C:T	1.97846e-11	-2.40682e-10	-0.635283	0.000264447	-2.40682e-10	-0.577199
44421902	chr18:44421902:G:A	1.30917e-11	-2.40682e-10	-1.04821	0.000168723	-2.40682e-10	-1.02658
44422255	chr18:44422255:G:A	2.29479e-11	-0.486963	-2.02435e-10	0.000152203	-1.12962	-2.02435e-10
44422263	chr18:44422263:C:T	1.64821e-05	12.9976	-2.02435e-10	0.000691771	0.384417	-2.02435e-10
44422724	chr18:44422724:C:T	2.24763e-11	-2.40682e-10	-0.507728	0.000308341	-2.40682e-10	-0.423634
44422800	chr18:44422800:G:A	2.0693e-12	-1.79306	-1.09992	3.52185e-05	-1.49628	-1.09699
44423033	chr18:44423033:T:C	6.63395e-12	-1.72799	-2.02435e-10	7.64413e-05	-1.81832	-2.02435e-10
44423643	chr18:44423643:A:T	1.36002e-11	-2.40682e-10	-1.0101	0.000168048	-2.40682e-10	-1.03059
44423720	chr18:44423720:C:T	1.26839e-11	-2.40682e-10	-1.07985	0.000160702	-2.40682e-10	-1.07528
44423821	chr18:44423821:T:C	1.29084e-11	-2.40682e-10	-1.06231	0.000164837	-2.40682e-10	-1.04988
44424118	chr18:44424118:C:T	0.0210315	20.3522	-0.203078	2.40556e-05	-1.90334	-1.07114
44424245	chr18:44424245:A:G	1.24141e-11	-2.40682e-10	-1.10135	0.000157081	-2.40682e-10	-1.09808
44424476	chr18:44424476:C:T	0.0307679	20.7505	-0.220914	2.45599e-05	-1.88514	-1.06858
44424503	chr18:44424503:G:A	0.0328794	20.7713	-0.175354	2.43994e-05	-1.88417	-1.07611
44424562	chr18:44424562:A:G	3.06023e-11	0.813618	-1.01273	4.14725e-05	-1.35407	-1.07574
44424652	chr18:44424652:T:C	3.70647e-11	0.774171	-0.781694	7.76782e-05	-0.959961	-0.842303
44424836	chr18:44424836:T:C	2.37743e-12	-1.65114	-1.10303	4.58898e-05	-1.232	-1.09659
44425102	chr18:44425102:C:A	1.31498e-11	-2.40682e-10	-1.04378	0.000170201	-2.40682e-10	-1.01786
44425166	chr18:44425166:T:C	1.26988e-11	-2.40682e-10	-1.07868	0.000158964	-2.40682e-10	-1.08616
44425427	chr18:44425427:A:T	1.34768e-11	-2.40682e-10	-1.01922	0.00016667	-2.40682e-10	-1.03883
44425573	chr18:44425573:T:C	0.0206109	20.1286	0.00030438	2.3204e-05	-1.91224	-1.09827
44425591	chr18:44425591:T:C	1.24167e-11	-2.40682e-10	-1.10115	0.000157135	-2.40682e-10	-1.09773
44425595	chr18:44425595:C:T	1.24543e-11	-2.40682e-10	-1.09812	0.000157994	-2.40682e-10	-1.09228
44426414	chr18:44426414:C:T	1.30042e-11	-2.40682e-10	-1.05491	0.000165574	-2.40682e-10	-1.04542
44426433	chr18:44426433:T:C	3.03051e-11	0.840318	-1.04919	6.35841e-05	-0.923977	-1.0785
44426870	chr18:44426870:T:C	1.30067e-11	-2.40682e-10	-1.05473	0.000165608	-2.40682e-10	-1.04521
44426911	chr18:44426911:C:T	8.946e-12	-1.35606	-0.0729194	4.7928e-05	-1.89214	-0.393003
44427744	chr18:44427744:C:G	1.84816e-11	-0.703413	-2.02435e-10	0.000111454	-1.44122	-2.02435e-10
44427770	chr18:44427770:G:A	1.24078e-11	-2.40682e-10	-1.10187	0.000157472	-2.40682e-10	-1.09559
44427967	chr18:44427967:A:C	1.12174e-11	-0.132015	-1.07071	6.68151e-05	-0.914454	-1.03846
44428296	chr18:44428296:T:C	1.56597e-11	-2.40682e-10	-0.869099	0.000208141	-2.40682e-10	-0.816624
44428315	chr18:44428315:TCATATGC:T	0.0240374	20.3059	-0.0232564	2.33981e-05	-1.90564	-1.09654
44428356	chr18:44428356:C:T	1.26462e-11	-2.40682e-10	-1.08283	0.000158419	-2.40682e-10	-1.0896
44428428	chr18:44428428:T:C	0.0264518	20.3415	0.0369347	2.33664e-05	-1.90353	-1.10001
44428702	chr18:44428702:G:T	1.1737e-11	-0.0881645	-1.06928	6.91475e-05	-0.882084	-1.03651
44428843	chr18:44428843:G:A	1.2642e-11	-2.40682e-10	-1.08316	0.000158379	-2.40682e-10	-1.08985
44428850	chr18:44428850:T:C	1.29883e-11	-2.40682e-10	-1.05614	0.000165353	-2.40682e-10	-1.04676
44429351	chr18:44429351:C:T	1.59113e-11	-0.230068	-0.623091	5.4924e-05	-1.45354	-0.695343
44429374	chr18:44429374:T:G	9.40788e-12	-1.37864	-2.02435e-10	8.49442e-05	-1.71284	-2.02435e-10
44429528	chr18:44429528:A:G	1.24161e-11	-2.40682e-10	-1.1012	0.000157123	-2.40682e-10	-1.09781
44429870	chr18:44429870:T:A	1.26346e-11	-2.40682e-10	-1.08375	0.000158301	-2.40682e-10	-1.09034
44430102	chr18:44430102:T:C	4.55123e-11	-2.40682e-10	0.197794	0.000651877	-2.40682e-10	0.325016
44430883	chr18:44430883:C:T	2.40823e-09	5.02557	-0.85911	2.79171e-05	-1.77212	-1.05348
44431822	chr18:44431822:T:C	1.26504e-11	-2.40682e-10	-1.0825	0.000157956	-2.40682e-10	-1.09252
44432181	chr18:44432181:C:T	1.31504e-11	-2.40682e-10	-1.04373	0.000168962	-2.40682e-10	-1.02517
44432401	chr18:44432401:G:C	1.23932e-11	-2.40682e-10	-1.10304	0.000156588	-2.40682e-10	-1.10122
44433931	chr18:44433931:C:T	1.45758e-11	0.103393	-1.04422	7.55507e-05	-0.752061	-1.07797
44433985	chr18:44433985:T:C	1.24003e-11	-2.40682e-10	-1.10247	0.000156311	-2.40682e-10	-1.10299
44434090	chr18:44434090:T:C	4.7385e-12	-1.35203	-0.712433	2.69649e-05	-1.88413	-0.976174
44434514	chr18:44434514:T:C	0.0211569	20.0987	0.0563159	2.31421e-05	-1.91232	-1.10087
44435028	chr18:44435028:T:G	1.40685e-11	-2.40682e-10	-0.976248	0.000180517	-2.40682e-10	-0.959013
44435630	chr18:44435630:G:A	6.17716e-11	-2.40682e-10	0.503257	0.000721738	-2.40682e-10	0.426823
44435652	chr18:44435652:G:A	5.51543e-11	1.05881	-0.668861	0.000101392	-0.794802	-0.741047
44436285	chr18:44436285:T:C	1.85797e-11	-0.698119	-2.02435e-10	0.000162519	-1.06404	-2.02435e-10
44436894	chr18:44436894:C:A	1.33803e-11	-0.0187714	-1.00763	7.87353e-05	-0.831377	-0.95737
44437033	chr18:44437033:A:AG	5.49118e-11	1.2606	-0.875059	9.25427e-05	-0.68832	-0.938849
44437936	chr18:44437936:A:G	0.177203	20.6682	1.61221	2.82538e-05	-1.89734	-0.916271
44438070	chr18:44438070:C:T	1.54384e-11	-2.40682e-10	-0.883328	0.000202962	-2.40682e-10	-0.841818
44438815	chr18:44438815:G:C	1.30231e-11	-1.05346	-2.02435e-10	0.000121836	-1.35216	-2.02435e-10
44439022	chr18:44439022:A:G	5.10524e-11	1.19849	-0.885824	8.86065e-05	-0.729527	-0.941107
44439390	chr18:44439390:A:G	2.15777e-11	0.0249482	-0.573477	9.87621e-05	-0.480494	-1.08163
44440637	chr18:44440637:A:T	1.57461e-11	-2.40682e-10	-0.863596	0.00020688	-2.40682e-10	-0.822702
44440834	chr18:44440834:G:T	1.32838e-11	-2.40682e-10	-1.03364	0.000164205	-2.40682e-10	-1.05372
44440908	chr18:44440908:A:C	1.79663e-11	-2.40682e-10	-0.731687	0.000238219	-2.40682e-10	-0.681648
44441304	chr18:44441304:T:C	5.72251e-11	1.26788	-0.841075	9.96419e-05	-0.661096	-0.892159
44442221	chr18:44442221:C:T	5.89772e-11	1.36352	-0.906556	9.50076e-05	-0.635469	-0.965413
44442245	chr18:44442245:A:G	2.22566e-11	-0.0686199	-0.448928	0.000108356	-0.428857	-1.04056
44443094	chr18:44443094:T:C	1.27967e-11	-2.40682e-10	-1.071	0.000163002	-2.40682e-10	-1.06107
44443158	chr18:44443158:C:T	5.49591e-12	-1.91618	-2.02435e-10	6.76891e-05	-1.93991	-2.02435e-10
44443424	chr18:44443424:C:G	1.35325e-11	-0.00215412	-1.01294	7.94486e-05	-0.815799	-0.96393
44444045	chr18:44444045:C:A	1.44346e-11	0.152356	-1.10291	7.69255e-05	-0.713467	-1.09853
44444145	chr18:44444145:T:C	1.3777e-11	-2.40682e-10	-0.997184	0.000181865	-2.40682e-10	-0.951574
44444172	chr18:44444172:A:G	1.79545e-07	8.09802	0.379971	3.98393e-05	-1.64839	-0.821596
44444465	chr18:44444465:T:C	1.65994e-11	-2.40682e-10	-0.81082	0.000222189	-2.40682e-10	-0.751311
44444491	chr18:44444491:C:T	4.83327e-11	-2.40682e-10	0.25792	0.000173583	-2.40682e-10	-0.998186
44444588	chr18:44444588:G:T	1.69133e-07	8.23931	0.178941	3.4147e-05	-1.65933	-0.964834
44444744	chr18:44444744:G:T	1.24168e-11	-2.40682e-10	-1.10114	0.000157531	-2.40682e-10	-1.09522
44445215	chr18:44445215:C:G	1.24164e-11	-2.40682e-10	-1.10117	0.000157519	-2.40682e-10	-1.09529
44445256	chr18:44445256:C:A	1.57341e-11	-2.40682e-10	-0.86436	0.00019068	-2.40682e-10	-0.904242
44445366	chr18:44445366:A:G	1.5096e-11	-2.40682e-10	-0.905758	0.00018405	-2.40682e-10	-0.939632
44445725	chr18:44445725:C:T	5.52758e-12	-1.91044	-2.02435e-10	6.77584e-05	-1.93889	-2.02435e-10
44445813	chr18:44445813:T:A	5.65753e-11	1.07732	-0.661933	0.000102994	-0.787438	-0.732733
44445958	chr18:44445958:C:G	9.66856e-12	-1.35131	-2.02435e-10	0.000214568	-0.786214	-2.02435e-10
44446018	chr18:44446018:C:T	6.04057e-11	1.25472	-0.77382	0.000100569	-0.702135	-0.84186
44446225	chr18:44446225:A:G	2.6929e-07	8.09471	0.788644	4.67806e-05	-1.64487	-0.664496
44447285	chr18:44447285:A:G	1.48545e-11	0.181024	-1.10291	7.86317e-05	-0.691523	-1.09854
44447765	chr18:44447765:A:C	2.38207e-12	-1.65919	-1.09302	4.52133e-05	-1.24038	-1.10307
44447812	chr18:44447812:T:C	4.27224e-11	1.23387	-1.09933	7.95249e-05	-0.686921	-1.09185
44447937	chr18:44447937:T:C	1.26004e-11	-2.40682e-10	-1.08646	0.000158059	-2.40682e-10	-1.09187
44448176	chr18:44448176:A:T	4.82289e-11	0.940192	-0.68442	9.00356e-05	-0.893308	-0.761327
44448288	chr18:44448288:A:G	5.72425e-11	1.15553	-0.728416	9.73897e-05	-0.764487	-0.811632
44448373	chr18:44448373:C:T	5.84661e-11	1.16111	-0.712856	9.90475e-05	-0.761509	-0.79773
44448419	chr18:44448419:G:A	1.26463e-11	-2.40682e-10	-1.08282	0.000161241	-2.40682e-10	-1.07194
44448552	chr18:44448552:A:G	4.72886e-11	1.21906	-0.982981	8.05106e-05	-0.729796	-1.03665
44449819	chr18:44449819:C:G	0.114719	20.1819	1.66367	2.81207e-05	-1.91568	-0.902657
44450223	chr18:44450223:A:G	0.116885	20.3979	1.46634	2.69546e-05	-1.90786	-0.952828
44450798	chr18:44450798:G:A	1.73914e-11	-0.137671	-0.62654	0.000110317	-0.365726	-1.08576
44451092	chr18:44451092:C:T	1.64814e-07	8.43378	-0.0413972	3.10443e-05	-1.6923	-1.02712
44451113	chr18:44451113:C:A	6.79185e-11	1.33345	-0.735333	0.000109614	-0.650557	-0.80732
44451650	chr18:44451650:C:T	5.39917e-12	-1.93394	-2.02435e-10	7.38485e-05	-1.85282	-2.02435e-10
44452025	chr18:44452025:C:A	1.38027e-11	-2.40682e-10	-0.995326	0.000182268	-2.40682e-10	-0.949363
44452234	chr18:44452234:T:C	1.54456e-11	-2.40682e-10	-0.882865	0.000203411	-2.40682e-10	-0.839609
44452301	chr18:44452301:A:G	1.37235e-11	-2.40682e-10	-1.00108	0.000181014	-2.40682e-10	-0.956266
44452447	chr18:44452447:A:G	1.38845e-11	-2.40682e-10	-0.989414	0.000183551	-2.40682e-10	-0.942345
44453008	chr18:44453008:G:T	1.43262e-07	8.41079	-0.15855	3.03018e-05	-1.68769	-1.05594
44453268	chr18:44453268:A:G	1.65867e-11	-2.40682e-10	-0.811584	0.000222005	-2.40682e-10	-0.75214
44453582	chr18:44453582:A:G	6.56362e-11	1.28888	-0.724945	0.000111893	-0.64794	-0.789351
44453747	chr18:44453747:C:A	1.62408e-07	8.49414	-0.116458	3.01767e-05	-1.70159	-1.04618
44453785	chr18:44453785:C:A	1.47511e-11	-2.40682e-10	-0.928871	0.000181107	-2.40682e-10	-0.955749
44453868	chr18:44453868:G:A	1.32389e-11	-2.40682e-10	-1.03703	0.000169207	-2.40682e-10	-1.02372
44454002	chr18:44454002:C:T	1.44833e-07	8.37846	-0.115308	3.07708e-05	-1.68237	-1.0459
44454053	chr18:44454053:C:T	5.07073e-11	1.40688	-1.101	8.90211e-05	-0.571132	-1.09483
44454280	chr18:44454280:C:T	1.19461e-07	8.05124	0.0193174	3.48972e-05	-1.6423	-0.960133
44454576	chr18:44454576:G:A	1.33681e-07	8.33236	-0.149332	3.07585e-05	-1.6748	-1.05387
44454955	chr18:44454955:T:G	1.28324e-11	-2.40682e-10	-1.06821	0.000158487	-2.40682e-10	-1.08917
44455094	chr18:44455094:A:G	6.87201e-11	-2.40682e-10	0.609854	0.00111002	-2.40682e-10	0.857296
44455423	chr18:44455423:G:A	5.89041e-11	-2.40682e-10	0.455723	0.000688837	-2.40682e-10	0.380165
44455713	chr18:44455713:T:C	1.24868e-11	-2.40682e-10	-1.09552	0.000158149	-2.40682e-10	-1.0913
44455824	chr18:44455824:TG:T	0.0663839	19.9662	1.33228	2.58088e-05	-1.92291	-0.98121
44456410	chr18:44456410:G:A	6.07802e-11	1.50752	-1.02044	9.36527e-05	-0.551785	-1.06346
44456417	chr18:44456417:AC:A	9.25316e-12	-1.39522	-2.02435e-10	8.35926e-05	-1.72888	-2.02435e-10
44456610	chr18:44456610:G:C	1.36307e-11	-2.40682e-10	-1.00786	0.000168188	-2.40682e-10	-1.02975
44457228	chr18:44457228:A:G	1.53953e-11	-0.249814	-0.636313	0.000122652	-0.258067	-1.08742
44457622	chr18:44457622:G:A	1.69797e-07	8.39711	0.0250635	3.18654e-05	-1.68507	-1.00825
44458386	chr18:44458386:A:G	1.13577e-11	-0.135595	-1.05469	6.79578e-05	-0.918953	-1.017
44458414	chr18:44458414:A:C	1.91642e-11	0.153129	-0.820272	5.89142e-05	-0.981868	-1.09689
44458606	chr18:44458606:T:C	7.55157e-11	1.50002	-0.795863	0.000114876	-0.541464	-0.869518
44458757	chr18:44458757:C:T	6.01803e-11	1.28684	-0.809687	9.90258e-05	-0.677558	-0.8819
44459045	chr18:44459045:G:A	3.54517e-10	2.70119	-0.45062	4.11497e-05	-1.34248	-1.09514
44459278	chr18:44459278:A:C	6.38006e-11	1.37342	-0.837846	0.000102218	-0.621724	-0.906012
44459495	chr18:44459495:G:A	5.91326e-11	-2.40682e-10	0.459595	0.00069145	-2.40682e-10	0.383951
44459719	chr18:44459719:A:AGTTTTAT	1.40694e-10	1.3264	-2.02435e-10	6.89698e-05	-1.92117	-2.02435e-10
44459720	chr18:44459720:C:A	1.52231e-10	1.40521	-2.02435e-10	6.85799e-05	-1.92684	-2.02435e-10
44459762	chr18:44459762:C:T	1.5472e-11	-2.40682e-10	-0.881157	0.000203462	-2.40682e-10	-0.839361
44460061	chr18:44460061:G:C	0.0144209	20.2976	-0.525878	2.32843e-05	-1.90391	-1.10315
44460088	chr18:44460088:A:G	5.45939e-12	-1.92285	-2.02435e-10	6.81091e-05	-1.93373	-2.02435e-10
44460149	chr18:44460149:C:T	0.0636088	19.9201	1.3357	2.57282e-05	-1.92429	-0.982958
44460413	chr18:44460413:GATAAAGAGATAGTTTTATAAA:G	0.0564987	19.8249	1.31241	2.55324e-05	-1.92681	-0.988084
44460589	chr18:44460589:G:C	6.53801e-11	1.3646	-0.804571	0.000105552	-0.626888	-0.868743
44460620	chr18:44460620:C:A	1.51259e-11	-0.1563	-0.747482	0.00011036	-0.349427	-1.10166
44460632	chr18:44460632:A:G	1.54815e-11	-2.40682e-10	-0.880544	0.00021017	-2.40682e-10	-0.806921
44460831	chr18:44460831:C:T	5.81138e-11	-2.40682e-10	0.442215	0.000679866	-2.40682e-10	0.367056
44461011	chr18:44461011:A:C	1.33283e-11	-2.40682e-10	-1.0303	0.000176479	-2.40682e-10	-0.981637
44461098	chr18:44461098:A:C	0.0808067	20.0905	1.40461	2.62715e-05	-1.91928	-0.967073
44461166	chr18:44461166:T:G	8.00676e-11	0.762684	-2.02435e-10	0.00213683	1.51224	-2.02435e-10
44461261	chr18:44461261:C:T	1.33143e-11	-2.40682e-10	-1.03135	0.000173303	-2.40682e-10	-0.999799
44461308	chr18:44461308:T:A	7.84249e-11	1.53289	-0.79094	0.00011772	-0.521324	-0.865208
44461315	chr18:44461315:T:C	1.53908e-11	-2.40682e-10	-0.886416	0.000187756	-2.40682e-10	-0.919695
44462090	chr18:44462090:G:A	5.89213e-11	1.37317	-0.91715	9.57421e-05	-0.626548	-0.966633
44462349	chr18:44462349:G:A	3.97766e-11	-2.40682e-10	0.0630901	0.000470423	-2.40682e-10	-0.00120648
44462502	chr18:44462502:T:C	1.26581e-11	-2.40682e-10	-1.08189	0.000164494	-2.40682e-10	-1.05196
44462752	chr18:44462752:A:C	1.40839e-11	-2.40682e-10	-0.975155	0.000184909	-2.40682e-10	-0.934978
44462950	chr18:44462950:A:C	1.40839e-11	-2.40682e-10	-0.975155	0.000184909	-2.40682e-10	-0.934978
44462989	chr18:44462989:A:C	2.08706e-11	-0.581848	-2.02435e-10	0.00039178	-0.184139	-2.02435e-10
44463027	chr18:44463027:GAGT:G	4.81112e-11	0.253327	-2.02435e-10	7.89275e-05	-1.78631	-2.02435e-10
44463172	chr18:44463172:C:T	1.27155e-11	-2.40682e-10	-1.07736	0.000161317	-2.40682e-10	-1.07147
44463505	chr18:44463505:T:C	1.24081e-11	-2.40682e-10	-1.10184	0.000156765	-2.40682e-10	-1.10009
44463508	chr18:44463508:A:G	4.77514e-11	1.21027	-0.964455	8.53411e-05	-0.700835	-1.00735
44463541	chr18:44463541:T:C	4.75653e-11	1.24535	-1.00344	8.50972e-05	-0.675171	-1.03587
44463611	chr18:44463611:T:C	1.2476e-11	-0.313338	-0.783044	0.000125489	-0.219486	-1.10313
44463852	chr18:44463852:A:AT	1.28057e-11	-2.40682e-10	-1.0703	0.000162921	-2.40682e-10	-1.06157
44463986	chr18:44463986:A:G	0.0193799	19.2382	0.829142	2.36768e-05	-1.93559	-1.05475
44464138	chr18:44464138:G:A	1.34963e-11	-0.0349517	-0.982824	7.58936e-05	-0.836313	-0.989194
44464422	chr18:44464422:G:A	1.75079e-11	-0.757537	-2.02435e-10	0.000315661	-0.400169	-2.02435e-10
44464547	chr18:44464547:C:T	1.3978e-11	0.117826	-1.10053	7.5392e-05	-0.733991	-1.09815
44464624	chr18:44464624:C:T	2.88149e-10	2.81335	-0.770057	4.28277e-05	-1.35839	-1.03927
44464702	chr18:44464702:T:C	2.35534e-12	-1.70328	-1.06022	4.24286e-05	-1.31813	-1.08888
44464819	chr18:44464819:A:G	8.20827e-12	-1.51505	-2.02435e-10	7.26227e-05	-1.86956	-2.02435e-10
44464830	chr18:44464830:A:G	2.27894e-12	-1.71915	-1.07732	4.09528e-05	-1.34454	-1.09788
44464997	chr18:44464997:A:C	2.1994e-11	0.0167485	-0.546165	6.97398e-05	-0.923417	-0.986651
44465067	chr18:44465067:T:C	1.2801e-11	-2.40682e-10	-1.07067	0.00016644	-2.40682e-10	-1.04021
44465096	chr18:44465096:A:G	1.52441e-11	0.2027	-1.09869	8.05793e-05	-0.669679	-1.09592
44465126	chr18:44465126:G:C	1.30239e-11	-2.40682e-10	-1.0534	0.000169319	-2.40682e-10	-1.02306
44465555	chr18:44465555:C:A	1.31526e-11	-0.157513	-0.886059	0.000110384	-0.365834	-1.08504
44466078	chr18:44466078:G:A	1.49448e-11	-0.127897	-0.787926	0.00010711	-0.378501	-1.10248
44466185	chr18:44466185:C:T	5.37523e-12	-1.93839	-2.02435e-10	7.34457e-05	-1.85829	-2.02435e-10
44466381	chr18:44466381:T:C	1.38217e-11	-2.40682e-10	-0.993949	0.000170695	-2.40682e-10	-1.01496
44466422	chr18:44466422:AGAG:A	1.31309e-11	-0.24264	-0.802577	0.000119316	-0.270744	-1.10232
44466485	chr18:44466485:T:C	1.26408e-11	-0.0915112	-0.991748	7.21814e-05	-0.878969	-0.996687
44466635	chr18:44466635:G:A	1.27058e-11	-2.40682e-10	-1.07813	0.000160635	-2.40682e-10	-1.0757
44466668	chr18:44466668:A:G	1.47601e-11	-2.40682e-10	-0.928258	0.000180314	-2.40682e-10	-0.960141
44466769	chr18:44466769:A:G	3.67402e-11	-2.40682e-10	-0.0163162	0.000435502	-2.40682e-10	-0.0783391
44466919	chr18:44466919:A:G	1.33125e-11	-2.40682e-10	-1.03148	0.000174054	-2.40682e-10	-0.995473
44467114	chr18:44467114:G:A	1.24017e-11	-2.40682e-10	-1.10235	0.0001563	-2.40682e-10	-1.10306
44467162	chr18:44467162:A:C	1.24548e-11	-2.40682e-10	-1.09808	0.00015898	-2.40682e-10	-1.08606
44467163	chr18:44467163:T:C	1.25131e-11	-2.40682e-10	-1.09341	0.000160248	-2.40682e-10	-1.07812
44467902	chr18:44467902:T:C	1.24256e-11	-2.40682e-10	-1.10043	0.000158229	-2.40682e-10	-1.0908
44468020	chr18:44468020:C:T	1.24601e-11	-2.40682e-10	-1.09766	0.000157722	-2.40682e-10	-1.094
44468081	chr18:44468081:G:A	6.45354e-12	-1.75556	-2.02435e-10	0.000111334	-1.4423	-2.02435e-10
44468200	chr18:44468200:G:C	1.32975e-11	-2.40682e-10	-1.03261	0.000173818	-2.40682e-10	-0.996831
44468249	chr18:44468249:A:C	1.43274e-11	-0.287953	-0.670064	0.000125644	-0.223076	-1.09831
44468530	chr18:44468530:A:G	2.43264e-10	2.56738	-0.693425	4.55798e-05	-1.26943	-1.06595
44468933	chr18:44468933:AG:A	5.36231e-12	-1.94079	-2.02435e-10	7.01709e-05	-1.90391	-2.02435e-10
44469091	chr18:44469091:C:T	1.24486e-11	-2.40682e-10	-1.09858	0.000156383	-2.40682e-10	-1.10253
44469225	chr18:44469225:A:G	1.29041e-11	-2.40682e-10	-1.06264	0.000166654	-2.40682e-10	-1.03892
44469907	chr18:44469907:A:G	1.46518e-11	0.156534	-1.09216	7.74796e-05	-0.722544	-1.08228
44469926	chr18:44469926:T:C	1.49794e-11	0.181324	-1.09484	7.96505e-05	-0.686028	-1.09116
44469978	chr18:44469978:T:C	6.50185e-11	1.37913	-0.824645	0.000109293	-0.581139	-0.87967
44470114	chr18:44470114:C:T	8.63764e-11	1.93303	-1.0945	0.00014244	-0.107036	-1.08888
44470473	chr18:44470473:G:A	1.52492e-11	-2.40682e-10	-0.895661	0.000183352	-2.40682e-10	-0.943434
44470531	chr18:44470531:A:T	1.47258e-11	0.0753192	-1.0059	8.07677e-05	-0.752538	-1.01072
44471291	chr18:44471291:C:G	1.52681e-11	-2.40682e-10	-0.894421	0.000202232	-2.40682e-10	-0.845421
44471541	chr18:44471541:A:C	1.27114e-11	-2.40682e-10	-1.07769	0.000161267	-2.40682e-10	-1.07178
44471798	chr18:44471798:C:T	1.07305e-11	-0.461427	-0.785668	0.000144945	-0.0753394	-1.10314
44471811	chr18:44471811:T:A	2.29224e-10	2.54506	-0.730549	4.6509e-05	-1.26204	-1.05315
44472236	chr18:44472236:C:T	2.24232e-10	2.45559	-0.663096	4.72102e-05	-1.22584	-1.07439
44473345	chr18:44473345:G:A	1.10442e-11	-0.247715	-0.970564	6.53458e-05	-0.999071	-0.976075
44473651	chr18:44473651:C:T	1.15718e-11	-0.300277	-0.871341	0.000130524	-0.198753	-1.08453
44473714	chr18:44473714:T:C	5.45229e-11	1.21332	-0.834891	9.73006e-05	-0.688282	-0.888751
44473990	chr18:44473990:G:A	1.21803e-11	-0.362836	-0.757536	0.000130497	-0.181119	-1.10237
44474125	chr18:44474125:C:T	2.60982e-11	-0.358322	-2.02435e-10	0.000192789	-0.893244	-2.02435e-10
44474289	chr18:44474289:A:G	2.24774e-10	2.39648	-0.601574	4.58052e-05	-1.22732	-1.10312
44474295	chr18:44474295:C:T	2.17284e-10	2.39234	-0.631322	4.58987e-05	-1.22597	-1.10243
44474313	chr18:44474313:A:G	1.39784e-11	-2.40682e-10	-0.982676	0.000183226	-2.40682e-10	-0.944117
44474346	chr18:44474346:A:G	1.89591e-11	-0.0642755	-0.613626	7.17077e-05	-0.866244	-1.016
44474773	chr18:44474773:C:T	2.15856e-10	2.49901	-0.744589	4.57398e-05	-1.25672	-1.07515
44474812	chr18:44474812:T:G	5.32658e-11	-2.40682e-10	0.355107	0.000180482	-2.40682e-10	-0.959208
44474865	chr18:44474865:A:G	1.28149e-11	-2.40682e-10	-1.06958	0.000158366	-2.40682e-10	-1.08993
44474910	chr18:44474910:C:T	1.65493e-10	2.31964	-0.830897	4.8992e-05	-1.19789	-1.0653
44475112	chr18:44475112:A:G	2.95221e-11	-2.40682e-10	-0.235047	0.000448916	-2.40682e-10	-0.0480038
44475367	chr18:44475367:T:C	1.71435e-11	-2.40682e-10	-0.77857	0.000230083	-2.40682e-10	-0.716398
44475371	chr18:44475371:C:T	1.50631e-11	-2.40682e-10	-0.90794	0.00017532	-2.40682e-10	-0.988227
44475680	chr18:44475680:A:T	3.04542e-10	2.6543	-0.555679	4.21622e-05	-1.31413	-1.09918
44476075	chr18:44476075:G:A	2.45659e-11	-0.418828	-2.02435e-10	0.000135322	-1.24718	-2.02435e-10
44476367	chr18:44476367:A:C	9.29464e-12	-1.39075	-2.02435e-10	7.67674e-05	-1.81406	-2.02435e-10
44476753	chr18:44476753:C:A	2.13818e-12	-1.7654	-1.09483	3.85925e-05	-1.42664	-1.07514
44476812	chr18:44476812:TATCC:T	1.2422e-11	-2.40682e-10	-1.10072	0.000157077	-2.40682e-10	-1.0981
44477731	chr18:44477731:C:G	2.58873e-10	2.61771	-0.681565	4.28953e-05	-1.30568	-1.0904
44478114	chr18:44478114:CT:C	1.86805e-10	2.68285	-1.07297	5.04937e-05	-1.15978	-1.07321
44479167	chr18:44479167:G:A	2.12199e-10	2.83971	-1.10237	5.35442e-05	-1.21019	-0.964146
44479340	chr18:44479340:C:T	1.24838e-11	-2.40682e-10	-1.09575	0.000158596	-2.40682e-10	-1.08848
44479559	chr18:44479559:G:A	5.04731e-11	0.301254	-2.02435e-10	7.772e-05	-1.80173	-2.02435e-10
44479695	chr18:44479695:G:A	9.50802e-12	-0.310486	-1.05757	0.000155466	-0.00565435	-1.10276
44479765	chr18:44479765:A:G	8.52714e-12	-0.376828	-1.10011	0.000166402	0.0348093	-1.07524
44479828	chr18:44479828:A:G	2.09594e-12	-1.93376	-0.946423	4.87452e-05	-1.36087	-0.907359
44480013	chr18:44480013:C:T	1.62682e-10	2.57427	-1.10266	5.58515e-05	-1.11781	-1.01433
44480100	chr18:44480100:C:CT	1.26922e-11	-2.40682e-10	-1.0792	0.00016444	-2.40682e-10	-1.05229
44480321	chr18:44480321:T:C	1.3237e-11	0.0574301	-1.09461	7.23979e-05	-0.781456	-1.09121
44480884	chr18:44480884:T:C	1.48189e-11	-2.40682e-10	-0.924282	0.000182216	-2.40682e-10	-0.949645
44480888	chr18:44480888:C:T	1.66434e-10	2.59755	-1.10314	5.59352e-05	-1.12835	-1.00229
44481678	chr18:44481678:C:G	1.378e-11	-2.40682e-10	-0.996972	0.000180344	-2.40682e-10	-0.959971
44481725	chr18:44481725:A:G	7.32861e-12	-1.69786	0.0694539	0.00013165	-1.25613	-0.0185694
44481763	chr18:44481763:G:C	1.86308e-10	2.70149	-1.09428	5.09508e-05	-1.17238	-1.0516
44482066	chr18:44482066:A:T	1.87531e-11	-2.40682e-10	-0.688826	0.000223587	-2.40682e-10	-0.745037
44482244	chr18:44482244:C:T	1.38069e-11	-2.40682e-10	-0.995016	0.000170041	-2.40682e-10	-1.0188
44482783	chr18:44482783:C:T	1.62845e-10	2.57209	-1.09949	5.46076e-05	-1.11966	-1.03501
44482838	chr18:44482838:G:A	9.70752e-11	-2.40682e-10	0.955299	0.00158787	-2.40682e-10	1.21531
44482911	chr18:44482911:C:G	1.37934e-11	-2.40682e-10	-0.995999	0.000180542	-2.40682e-10	-0.958876
44483276	chr18:44483276:A:G	1.3767e-11	-0.0208444	-0.977069	7.70864e-05	-0.825748	-0.984164
44483310	chr18:44483310:T:C	1.39135e-11	-2.40682e-10	-0.987327	0.000171013	-2.40682e-10	-1.0131
44483657	chr18:44483657:A:T	1.44268e-11	-2.40682e-10	-0.951099	0.000176514	-2.40682e-10	-0.981439
44483873	chr18:44483873:C:T	1.44198e-11	-0.290323	-0.661259	0.00012233	-0.252865	-1.09525
44484098	chr18:44484098:A:T	1.3849e-11	-2.40682e-10	-0.991971	0.000181372	-2.40682e-10	-0.954286
44484101	chr18:44484101:G:T	1.38349e-11	-2.40682e-10	-0.992996	0.000181154	-2.40682e-10	-0.955492
44484180	chr18:44484180:T:C	1.32157e-11	-2.40682e-10	-1.03878	0.000161674	-2.40682e-10	-1.06926
44484247	chr18:44484247:A:G	1.27906e-11	-2.40682e-10	-1.07147	0.000163466	-2.40682e-10	-1.05823
44484364	chr18:44484364:A:G	1.29309e-11	-2.40682e-10	-1.06057	0.000160728	-2.40682e-10	-1.07512
44484735	chr18:44484735:A:G	1.92209e-12	-1.90042	-1.06635	3.06173e-05	-1.65127	-1.08201
44484860	chr18:44484860:T:C	1.29581e-11	0.0416236	-1.10009	7.1097e-05	-0.792926	-1.09787
44485183	chr18:44485183:A:T	5.85514e-12	-1.85287	-2.02435e-10	8.94888e-05	-1.66073	-2.02435e-10
44485933	chr18:44485933:G:A	1.41257e-11	0.127727	-1.09992	7.59269e-05	-0.727604	-1.09746
44485995	chr18:44485995:A:G	4.69834e-12	-1.94083	-0.132151	2.3389e-05	-1.93361	-1.06897
44486921	chr18:44486921:T:A	1.27773e-11	-2.40682e-10	-1.07252	0.000164496	-2.40682e-10	-1.05195
44487761	chr18:44487761:T:C	1.92963e-10	2.74535	-1.10304	5.24927e-05	-1.18852	-1.00564
44487877	chr18:44487877:T:G	1.92779e-10	2.7445	-1.10314	5.27867e-05	-1.18815	-1.00043
44487919	chr18:44487919:A:G	8.96865e-12	-0.335328	-1.09112	0.000161718	0.0187101	-1.0877
44488041	chr18:44488041:T:C	1.71414e-10	2.62704	-1.10315	5.54923e-05	-1.14017	-0.998425
44488088	chr18:44488088:A:G	1.90902e-10	2.73043	-1.09885	5.86553e-05	-1.17054	-0.912617
44488359	chr18:44488359:A:G	1.23953e-11	-2.40682e-10	-1.10287	0.000158841	-2.40682e-10	-1.08693
44488708	chr18:44488708:A:G	1.25399e-11	-2.40682e-10	-1.09127	0.000160432	-2.40682e-10	-1.07697
44488923	chr18:44488923:G:A	9.03678e-12	-0.322912	-1.09597	0.000160509	0.00432013	-1.08081
44488970	chr18:44488970:T:TG	1.378e-11	-2.40682e-10	-0.996972	0.000180341	-2.40682e-10	-0.95999
44489356	chr18:44489356:A:G	1.31948e-11	-2.40682e-10	-1.04037	0.00017131	-2.40682e-10	-1.01137
44489512	chr18:44489512:C:A	2.19022e-10	2.87135	-1.10236	5.27416e-05	-1.22524	-0.964198
44489558	chr18:44489558:C:T	1.34799e-11	-2.40682e-10	-1.01899	0.00017661	-2.40682e-10	-0.980896
44489704	chr18:44489704:C:T	2.6732e-12	-1.60334	-1.03357	2.37706e-05	-1.90551	-1.08088
44489755	chr18:44489755:G:A	1.23984e-11	-2.40682e-10	-1.10262	0.00015635	-2.40682e-10	-1.10274
44490083	chr18:44490083:G:T	7.68929e-11	1.82229	-1.10006	0.000130267	-0.188918	-1.09634
44490818	chr18:44490818:A:T	1.24486e-11	-2.40682e-10	-1.09858	0.000159323	-2.40682e-10	-1.08391
44490903	chr18:44490903:T:G	1.242e-11	-2.40682e-10	-1.10088	0.000157549	-2.40682e-10	-1.0951
44490920	chr18:44490920:T:C	6.50168e-11	1.32433	-0.769871	9.34993e-05	-0.531524	-1.08536
44491016	chr18:44491016:A:T	1.86326e-11	0.40742	-1.1027	4.79225e-05	-1.26928	-1.01598
44491062	chr18:44491062:A:G	1.81464e-11	0.381242	-1.10296	4.70302e-05	-1.28351	-1.02054
44491213	chr18:44491213:T:C	1.24934e-11	-2.40682e-10	-1.09499	0.000156643	-2.40682e-10	-1.10087
44491260	chr18:44491260:C:T	1.28733e-11	-0.152554	-0.912482	6.96298e-05	-0.808583	-1.10306
44491322	chr18:44491322:T:C	5.30315e-11	0.350699	-2.02435e-10	0.00027761	-0.528622	-2.02435e-10
44491509	chr18:44491509:T:C	1.28344e-11	-0.14131	-0.926751	6.90462e-05	-0.817579	-1.10248
44491625	chr18:44491625:C:T	1.11216e-11	-0.149254	-1.06205	7.82237e-05	-0.763423	-1.03184
44491872	chr18:44491872:C:T	2.51606e-11	-2.40682e-10	-0.39491	0.000349204	-2.40682e-10	-0.299183
44492208	chr18:44492208:C:G	0.00416493	19.2788	-0.748986	2.2758e-05	-1.92927	-1.10065
44492396	chr18:44492396:G:A	1.26133e-11	-0.182489	-0.902949	7.35093e-05	-0.754278	-1.10315
44492562	chr18:44492562:C:T	1.24366e-11	-2.40682e-10	-1.09954	0.000156562	-2.40682e-10	-1.10138
44492800	chr18:44492800:G:A	1.59368e-11	-2.40682e-10	-0.851558	0.000212429	-2.40682e-10	-0.796233
44493119	chr18:44493119:T:G	2.75026e-11	-2.40682e-10	-0.305906	0.000415772	-2.40682e-10	-0.124703
44493340	chr18:44493340:G:T	1.08056e-11	-0.2646	-0.975522	7.70264e-05	-0.715949	-1.09474
44493972	chr18:44493972:C:T	2.03996e-12	-1.94018	-0.967081	5.02671e-05	-1.30376	-0.933733
44493978	chr18:44493978:T:C	8.8408e-12	-1.44081	-2.02435e-10	8.59839e-05	-1.70068	-2.02435e-10
44494557	chr18:44494557:G:A	1.08896e-11	-0.260005	-0.97237	7.93177e-05	-0.686234	-1.09514
44494699	chr18:44494699:C:T	1.98275e-12	-1.87618	-1.05952	3.12364e-05	-1.62269	-1.09057
44494842	chr18:44494842:G:A	1.42189e-11	-0.00606425	-0.959548	7.93201e-05	-0.814356	-0.966991
44495189	chr18:44495189:A:T	1.06597e-10	2.14541	-1.09654	0.000164238	0.0380496	-1.09157
44495680	chr18:44495680:C:T	1.29437e-11	-2.40682e-10	-1.05958	0.000169125	-2.40682e-10	-1.0242
44495751	chr18:44495751:A:C	5.563e-11	-2.40682e-10	0.398535	0.000179523	-2.40682e-10	-0.964536
44495867	chr18:44495867:T:C	1.27701e-11	-2.40682e-10	-1.07308	0.000164456	-2.40682e-10	-1.05219
44496004	chr18:44496004:C:T	1.49629e-10	2.05613	-0.668154	0.000210874	-0.0470583	-0.75652
44496012	chr18:44496012:G:A	1.24642e-11	-2.40682e-10	-1.09733	0.000158851	-2.40682e-10	-1.08688
44496023	chr18:44496023:G:A	1.24286e-11	-2.40682e-10	-1.10019	0.000156495	-2.40682e-10	-1.10182
44496306	chr18:44496306:G:A	2.72273e-11	-2.40682e-10	-0.315967	0.000411087	-2.40682e-10	-0.136035
44496880	chr18:44496880:T:G	1.26717e-11	-2.40682e-10	-1.08082	0.000160699	-2.40682e-10	-1.07531
44497053	chr18:44497053:C:T	1.61525e-11	0.109676	-0.947791	8.75179e-05	-0.729292	-0.953703
44497397	chr18:44497397:T:G	1.43745e-11	-2.40682e-10	-0.954732	0.00017594	-2.40682e-10	-0.984698
44497460	chr18:44497460:G:A	0.00216993	18.4487	-0.570914	2.27107e-05	-1.93607	-1.09594
44497879	chr18:44497879:A:G	2.10127e-12	-1.8591	-1.01855	3.19426e-05	-1.5903	-1.10059
44497940	chr18:44497940:A:G	9.21215e-11	2.00509	-1.10217	0.000146503	-0.0646766	-1.10312
44498081	chr18:44498081:C:A	1.1198e-11	-0.214338	-0.990114	7.38243e-05	-0.762217	-1.09093
44498742	chr18:44498742:A:T	1.58867e-11	-2.40682e-10	-0.854703	0.000192027	-2.40682e-10	-0.897202
44498769	chr18:44498769:G:A	3.32389e-12	-1.83325	-0.585804	0.000119409	-0.837181	-0.5351
44498775	chr18:44498775:T:C	1.33328e-11	-2.40682e-10	-1.02996	0.000165358	-2.40682e-10	-1.04673
44498817	chr18:44498817:C:T	0.00364367	18.7352	-0.339117	2.29739e-05	-1.93133	-1.08915
44499082	chr18:44499082:C:G	1.24365e-11	-2.40682e-10	-1.09955	0.000157382	-2.40682e-10	-1.09616
44499173	chr18:44499173:A:G	1.24872e-11	-2.40682e-10	-1.09549	0.00015816	-2.40682e-10	-1.09123
44499292	chr18:44499292:C:T	9.23771e-11	1.78229	-0.876596	0.000150644	-0.219294	-0.920628
44499412	chr18:44499412:C:A	2.76101e-11	-2.40682e-10	-0.302007	0.000417193	-2.40682e-10	-0.12129
44499792	chr18:44499792:G:T	6.29991e-11	1.21827	-0.695333	0.000122196	-0.594275	-0.75494
44500296	chr18:44500296:C:T	8.32009e-11	1.90119	-1.10011	0.000137975	-0.131351	-1.09641
44500503	chr18:44500503:C:T	8.24787e-12	-1.51023	-2.02435e-10	7.99093e-05	-1.77395	-2.02435e-10
44500553	chr18:44500553:G:A	3.43232e-12	-1.81561	-0.571335	0.000128026	-0.782863	-0.519743
44500647	chr18:44500647:G:A	1.25235e-10	2.21822	-1.00822	3.36832e-05	-1.55961	-1.07823
44500755	chr18:44500755:T:C	0.000409534	17.0647	-0.854349	2.28746e-05	-1.94078	-1.08403
44500768	chr18:44500768:G:T	1.27219e-11	-2.40682e-10	-1.07686	0.000162389	-2.40682e-10	-1.06485
44500848	chr18:44500848:G:C	1.46599e-11	-0.155828	-0.779243	6.95781e-05	-0.823695	-1.08869
44501139	chr18:44501139:A:C	1.23993e-11	-2.40682e-10	-1.10255	0.000157081	-2.40682e-10	-1.09808
44501718	chr18:44501718:G:C	1.10893e-11	-0.294785	-0.919421	7.58635e-05	-0.722861	-1.10304
44501850	chr18:44501850:G:T	0.00282866	18.5231	-0.380242	2.32575e-05	-1.9387	-1.06951
44501929	chr18:44501929:C:T	1.36744e-11	-2.40682e-10	-1.00466	0.000182519	-2.40682e-10	-0.947987
44501960	chr18:44501960:G:A	1.82967e-11	0.384546	-1.09801	4.74606e-05	-1.28281	-1.01213
44502080	chr18:44502080:A:G	1.04859e-10	1.87041	-0.837979	0.000165223	-0.162544	-0.884998
44503120	chr18:44503120:T:C	1.47452e-11	-2.40682e-10	-0.929271	0.00017878	-2.40682e-10	-0.968681
44503177	chr18:44503177:T:C	1.47389e-11	0.15691	-1.08661	3.95011e-05	-1.39566	-1.08285
44503182	chr18:44503182:G:A	1.47236e-11	-2.40682e-10	-0.930737	0.000178549	-2.40682e-10	-0.969974
44503338	chr18:44503338:T:C	2.41835e-12	-1.82735	-0.909752	3.44251e-05	-1.52616	-1.08989
44503451	chr18:44503451:G:T	8.20292e-11	1.8869	-1.10001	0.000136615	-0.141412	-1.09626
44504040	chr18:44504040:A:C	2.28081e-11	-2.40682e-10	-0.493071	0.000315997	-2.40682e-10	-0.399105
44504736	chr18:44504736:G:A	1.41414e-11	0.116144	-1.08722	3.87663e-05	-1.41505	-1.08223
44505157	chr18:44505157:T:G	1.24543e-05	12.7174	-2.02435e-10	0.000596497	0.236235	-2.02435e-10
44505658	chr18:44505658:TCA:T	1.48233e-11	-2.40682e-10	-0.923985	0.000180708	-2.40682e-10	-0.957955
44505791	chr18:44505791:G:A	1.10577e-11	-0.320982	-0.89608	7.87062e-05	-0.686199	-1.10292
44505887	chr18:44505887:C:T	1.43353e-11	0.0806243	-1.03808	7.8453e-05	-0.75015	-1.04219
44506367	chr18:44506367:C:T	4.13477e-12	-1.94081	-0.259951	2.28669e-05	-1.93571	-1.08944
44506822	chr18:44506822:T:C	1.51816e-11	-0.0106184	-0.889483	8.46118e-05	-0.818634	-0.898131
44507017	chr18:44507017:A:G	1.81143e-11	-0.351023	-0.372464	9.90421e-05	-0.672658	-0.886636
44507144	chr18:44507144:G:A	1.52578e-11	0.1951	-1.0902	4.05847e-05	-1.37295	-1.0785
44507393	chr18:44507393:G:A	2.45763e-12	-1.62224	-1.09875	4.62043e-05	-1.22639	-1.09538
44507672	chr18:44507672:G:A	1.2549e-11	-2.40682e-10	-1.09054	0.000161613	-2.40682e-10	-1.06963
44508274	chr18:44508274:C:T	1.46284e-11	-2.40682e-10	-0.937223	0.000177521	-2.40682e-10	-0.975752
44509580	chr18:44509580:G:A	3.02692e-05	13.6055	-2.02435e-10	0.000676796	0.362531	-2.02435e-10
44509635	chr18:44509635:G:A	4.42942e-11	-2.40682e-10	0.170667	0.00016913	-2.40682e-10	-1.02417
44509777	chr18:44509777:T:TG	2.62629e-05	13.4635	-2.02435e-10	0.000270351	-0.555117	-2.02435e-10
44510125	chr18:44510125:A:T	2.50137e-12	-1.825	-0.878347	3.69459e-05	-1.51355	-1.03184
44510303	chr18:44510303:T:C	1.42069e-11	-2.40682e-10	-0.966463	0.000173212	-2.40682e-10	-1.00032
44510328	chr18:44510328:T:A	1.2395e-11	-2.40682e-10	-1.1029	0.000156344	-2.40682e-10	-1.10278
44510702	chr18:44510702:C:T	4.8834e-12	-0.956304	-1.07804	2.883e-05	-1.69094	-1.10248
44511070	chr18:44511070:A:G	1.62966e-11	-0.134634	-0.6946	6.80225e-05	-0.907766	-1.02723
44511756	chr18:44511756:A:AAT	2.31497e-11	-0.0982074	-0.379997	7.82542e-05	-0.934285	-0.860592
44511794	chr18:44511794:A:G	3.27374e-11	-2.40682e-10	-0.13167	0.00043196	-2.40682e-10	-0.086506
44511806	chr18:44511806:G:A	1.24569e-11	-2.40682e-10	-1.09791	0.000158742	-2.40682e-10	-1.08756
44512357	chr18:44512357:T:C	1.49949e-11	0.0288592	-0.941337	8.2872e-05	-0.788836	-0.948706
44512532	chr18:44512532:C:T	1.42532e-11	-2.40682e-10	-0.963209	0.000175186	-2.40682e-10	-0.988993
44512737	chr18:44512737:T:C	1.24293e-11	-2.40682e-10	-1.10013	0.000157202	-2.40682e-10	-1.09731
44512928	chr18:44512928:G:A	1.14572e-11	-1.18157	-2.02435e-10	8.32893e-05	-1.73252	-2.02435e-10
44512953	chr18:44512953:C:T	5.83813e-12	-0.753186	-1.10259	3.1677e-05	-1.61395	-1.0853
44513934	chr18:44513934:GA:G	2.20444e-11	-0.208952	-0.318176	9.01954e-05	-0.861336	-0.791525
44513991	chr18:44513991:G:A	1.27536e-11	-2.40682e-10	-1.07438	0.000158808	-2.40682e-10	-1.08714
44514229	chr18:44514229:A:T	0.000197189	15.9914	-0.511897	2.29146e-05	-1.9353	-1.08776
44514406	chr18:44514406:G:A	2.41741e-12	-1.82235	-0.915147	3.63572e-05	-1.50989	-1.05155
44514443	chr18:44514443:C:T	2.55489e-12	-1.81793	-0.864249	3.77086e-05	-1.50137	-1.02358
44514527	chr18:44514527:G:A	1.24259e-11	-2.40682e-10	-1.1004	0.000157142	-2.40682e-10	-1.09769
44514692	chr18:44514692:T:C	2.94187e-11	-2.40682e-10	-0.238557	0.000447096	-2.40682e-10	-0.0520665
44514720	chr18:44514720:C:T	5.62532e-12	-0.790164	-1.10274	3.18142e-05	-1.61094	-1.08398
44514858	chr18:44514858:G:A	7.82467e-09	5.83415	-0.489305	4.34075e-05	-1.47084	-0.913371
44515225	chr18:44515225:C:T	1.24403e-11	-2.40682e-10	-1.09924	0.000157402	-2.40682e-10	-1.09604
44515243	chr18:44515243:C:G	1.60117e-11	-2.40682e-10	-0.846865	0.000211165	-2.40682e-10	-0.802201
44515445	chr18:44515445:G:A	1.2711e-11	-2.40682e-10	-1.07772	0.000161516	-2.40682e-10	-1.07023
44515483	chr18:44515483:C:T	7.65993e-12	-1.58419	-2.02435e-10	7.96755e-05	-1.77688	-2.02435e-10
44515607	chr18:44515607:C:T	5.41537e-12	-1.93095	-2.02435e-10	6.8048e-05	-1.93463	-2.02435e-10
44515751	chr18:44515751:C:T	1.81103e-11	0.0213815	-0.745086	0.0001022	-0.771798	-0.756114
44515755	chr18:44515755:A:G	1.27548e-11	-2.40682e-10	-1.07428	0.000162127	-2.40682e-10	-1.06646
44516150	chr18:44516150:T:G	1.90458e-11	0.0987559	-0.772098	0.000103375	-0.734577	-0.781898
44516428	chr18:44516428:G:A	1.40577e-11	-2.40682e-10	-0.977014	0.00017169	-2.40682e-10	-1.00915
44516670	chr18:44516670:G:A	1.70577e-11	0.0372087	-0.820796	9.4316e-05	-0.780396	-0.827792
44517145	chr18:44517145:C:T	2.36986e-12	-1.82361	-0.933751	3.5957e-05	-1.51139	-1.06113
44517910	chr18:44517910:C:T	5.60245e-12	-0.794639	-1.10234	3.0978e-05	-1.63512	-1.08644
44517955	chr18:44517955:C:T	1.24186e-11	-2.40682e-10	-1.10099	0.000158073	-2.40682e-10	-1.09178
44517989	chr18:44517989:G:A	1.36699e-11	-2.40682e-10	-1.00499	0.000167549	-2.40682e-10	-1.03357
44518221	chr18:44518221:G:A	5.58863e-09	5.61399	-0.605693	4.30684e-05	-1.41833	-0.973719
44518343	chr18:44518343:C:T	1.9973e-12	-1.93706	-0.991336	2.58928e-05	-1.88233	-1.01854
44518779	chr18:44518779:C:T	1.81025e-11	-0.724138	-2.02435e-10	0.000120775	-1.36091	-2.02435e-10
44518790	chr18:44518790:T:C	1.30958e-11	-2.40682e-10	-1.0479	0.000166613	-2.40682e-10	-1.03916
44518977	chr18:44518977:T:G	1.9733e-11	-0.222268	-0.41563	8.1859e-05	-0.903929	-0.845912
44519317	chr18:44519317:C:T	1.5197e-11	-0.0455626	-0.853528	8.56534e-05	-0.844421	-0.86011
44519650	chr18:44519650:C:A	2.48418e-12	-1.61202	-1.09823	4.66131e-05	-1.21829	-1.09467
44520103	chr18:44520103:A:G	1.24394e-11	-2.40682e-10	-1.09932	0.000156286	-2.40682e-10	-1.10315
44521020	chr18:44521020:C:A	1.25747e-11	-2.40682e-10	-1.0885	0.000156558	-2.40682e-10	-1.10141
44521039	chr18:44521039:T:C	1.43024e-11	-2.40682e-10	-0.959758	0.000192185	-2.40682e-10	-0.89638
44521084	chr18:44521084:C:T	0.000151097	15.9516	-0.738333	2.26591e-05	-1.93397	-1.1003
44521090	chr18:44521090:TCACCAC:T	1.30967e-11	-2.40682e-10	-1.04783	0.000166626	-2.40682e-10	-1.03909
44521295	chr18:44521295:A:G	1.43245e-11	0.0153358	-0.97355	7.89249e-05	-0.807118	-0.979223
44522075	chr18:44522075:A:G	1.34749e-11	-2.40682e-10	-1.01936	0.000173881	-2.40682e-10	-0.996468
44522512	chr18:44522512:C:T	1.48812e-11	0.0549096	-0.975	8.19869e-05	-0.767751	-0.980528
44522856	chr18:44522856:C:A	1.24174e-11	-2.40682e-10	-1.10109	0.000157299	-2.40682e-10	-1.09669
44522882	chr18:44522882:G:A	3.49207e-12	-1.3527	-1.017	2.31728e-05	-1.93417	-1.07769
44522968	chr18:44522968:C:T	1.35238e-11	-2.40682e-10	-1.01573	0.000164496	-2.40682e-10	-1.05195
44523865	chr18:44523865:A:T	5.71341e-12	-1.87737	-2.02435e-10	6.81446e-05	-1.93321	-2.02435e-10
44523903	chr18:44523903:G:A	1.55648e-11	-0.0329126	-0.842262	7.56447e-05	-0.95502	-0.873773
44523978	chr18:44523978:A:G	1.63907e-11	-2.40682e-10	-0.823472	0.000216962	-2.40682e-10	-0.775117
44524005	chr18:44524005:C:T	1.30378e-11	-2.40682e-10	-1.05233	0.000171599	-2.40682e-10	-1.00968
44524233	chr18:44524233:TG:T	1.63775e-11	-2.40682e-10	-0.824277	0.000219144	-2.40682e-10	-0.765111
44524419	chr18:44524419:G:A	1.25871e-11	-2.40682e-10	-1.08752	0.00015795	-2.40682e-10	-1.09256
44524459	chr18:44524459:T:C	1.36107e-11	-1.00933	-2.02435e-10	0.000117779	-1.38603	-2.02435e-10
44524581	chr18:44524581:C:T	1.31032e-11	-2.40682e-10	-1.04733	0.000166904	-2.40682e-10	-1.03742
44524812	chr18:44524812:C:T	1.22557e-11	-1.11419	-2.02435e-10	0.000285678	-0.499972	-2.02435e-10
44524939	chr18:44524939:G:A	1.0916e-08	6.17294	-0.495145	3.94793e-05	-1.56474	-0.914322
44525505	chr18:44525505:G:A	1.25808e-11	-2.40682e-10	-1.08802	0.000162277	-2.40682e-10	-1.06554
44526246	chr18:44526246:G:A	1.60164e-11	-2.40682e-10	-0.846576	0.000186826	-2.40682e-10	-0.92466
44526375	chr18:44526375:A:G	2.04434e-12	-1.82382	-1.0813	3.38428e-05	-1.56	-1.07311
44527268	chr18:44527268:C:T	2.51844e-11	-2.40682e-10	-0.393961	0.00037684	-2.40682e-10	-0.223017
44527338	chr18:44527338:T:G	3.11473e-12	-1.41253	-1.07151	2.35646e-05	-1.89277	-1.10233
44527610	chr18:44527610:C:G	1.28086e-11	-2.40682e-10	-1.07007	0.000159078	-2.40682e-10	-1.08545
44527697	chr18:44527697:C:T	0.000237199	16.188	-0.523745	2.25247e-05	-1.93777	-1.10246
44527882	chr18:44527882:C:T	2.42238e-11	0.244549	-0.677399	4.92783e-05	-1.22834	-1.02901
44528044	chr18:44528044:T:G	9.3816e-09	5.89752	-0.3712	4.53389e-05	-1.502	-0.838675
44528189	chr18:44528189:C:T	4.17649e-12	-1.16725	-1.02346	0.000163682	-0.0629138	-0.994001
44528341	chr18:44528341:C:G	1.25832e-11	-2.40682e-10	-1.08783	0.000157447	-2.40682e-10	-1.09575
44528537	chr18:44528537:T:C	1.77561e-11	0.146816	-0.890273	8.36123e-05	-0.811552	-0.917096
44528578	chr18:44528578:A:G	7.59488e-09	5.79939	-0.48435	4.31474e-05	-1.48275	-0.907466
44528903	chr18:44528903:G:A	0.000290787	16.2637	-0.395753	2.28455e-05	-1.93791	-1.08817
44529260	chr18:44529260:C:T	1.69356e-11	-2.40682e-10	-0.790772	0.000225015	-2.40682e-10	-0.73867
44529775	chr18:44529775:A:G	1.24511e-11	-2.40682e-10	-1.09838	0.000156468	-2.40682e-10	-1.10199
44529972	chr18:44529972:G:C	1.33207e-11	-2.40682e-10	-1.03087	0.000162036	-2.40682e-10	-1.06702
44530124	chr18:44530124:G:A	2.65957e-12	-1.54143	-1.10059	2.78182e-05	-1.7835	-1.04565
44530136	chr18:44530136:G:A	1.8565e-11	-2.40682e-10	-0.69891	0.000246797	-2.40682e-10	-0.646272
44530374	chr18:44530374:A:G	5.5383e-12	-1.9085	-2.02435e-10	6.76396e-05	-1.94065	-2.02435e-10
44530494	chr18:44530494:C:T	3.47637e-09	4.24662	0.286936	6.21528e-05	-1.70298	-0.322261
44530509	chr18:44530509:T:C	3.83276e-12	-1.21874	-1.05786	4.27641e-05	-1.36172	-1.03742
44531005	chr18:44531005:T:C	1.64547e-11	-2.40682e-10	-0.819574	0.000199924	-2.40682e-10	-0.856902
44531274	chr18:44531274:T:C	1.53677e-11	-2.40682e-10	-0.88792	0.000177638	-2.40682e-10	-0.975094
44531394	chr18:44531394:T:C	5.59071e-12	-1.89908	-2.02435e-10	8.14145e-05	-1.75529	-2.02435e-10
44532820	chr18:44532820:A:T	1.80684e-11	-0.247871	-0.47815	0.000107176	-0.987052	-0.493315
44533186	chr18:44533186:T:C	4.19323e-05	14.0477	-0.11633	2.61492e-05	-1.90615	-0.984873
44533305	chr18:44533305:G:T	4.64619e-11	0.539437	-0.320992	3.86502e-05	-1.67486	-0.825425
44534236	chr18:44534236:G:A	1.94914e-11	-0.134417	-0.515798	0.000112948	-0.899426	-0.528489
44534631	chr18:44534631:T:C	1.89829e-11	-2.40682e-10	-0.676647	0.000264651	-2.40682e-10	-0.576429
44535500	chr18:44535500:C:G	1.47061e-11	-0.164234	-0.767689	8.61517e-05	-0.920964	-0.777765
44535561	chr18:44535561:A:T	2.16623e-12	-1.92856	-0.91864	2.69789e-05	-1.90503	-0.954756
44536460	chr18:44536460:T:A	7.45054e-12	-0.93684	-0.675062	7.84239e-05	-1.12086	-0.671855
44536681	chr18:44536681:C:T	1.22085e-11	-0.147579	-0.970479	7.23454e-05	-0.911008	-0.96238
44536968	chr18:44536968:T:C	1.44614e-11	-2.40682e-10	-0.948707	0.000193077	-2.40682e-10	-0.891751
44537425	chr18:44537425:CA:C	5.03576e-12	-0.931966	-1.07166	5.31887e-05	-1.11773	-1.06326
44537809	chr18:44537809:T:G	3.20958e-11	-0.00664734	-0.144815	5.64767e-05	-1.46607	-0.654943
44538948	chr18:44538948:C:T	1.27056e-11	-2.40682e-10	-1.07815	0.000158241	-2.40682e-10	-1.09072
44539359	chr18:44539359:T:C	1.27493e-11	-0.240991	-0.833723	5.59529e-05	-1.14955	-0.980782
44540492	chr18:44540492:C:A	6.4768e-12	-0.685016	-1.06695	0.000209971	0.14595	-0.953818
44540560	chr18:44540560:T:C	1.03629e-10	-2.40682e-10	1.02063	0.00120408	-2.40682e-10	0.938635
44540680	chr18:44540680:T:C	1.56034e-11	-2.40682e-10	-0.872701	0.00018667	-2.40682e-10	-0.925494
44541195	chr18:44541195:T:C	2.34279e-11	-2.40682e-10	-0.466259	0.00031264	-2.40682e-10	-0.409788
44541810	chr18:44541810:A:G	4.58804e-05	14.0214	-2.02435e-10	0.00406826	2.15613	-2.02435e-10
44541818	chr18:44541818:G:C	2.70299e-11	-2.40682e-10	-0.323245	0.000395962	-2.40682e-10	-0.17352
44542079	chr18:44542079:C:T	1.01751e-11	-0.283654	-1.01659	0.000294763	0.623839	-1.09251
44542324	chr18:44542324:T:C	1.74406e-11	-2.40682e-10	-0.761388	0.00020648	-2.40682e-10	-0.824636
44542508	chr18:44542508:A:C	4.8357e-11	1.34283	-1.08441	0.00124237	2.06095	-1.09102
44542568	chr18:44542568:AAATAT:A	2.13473e-11	-2.40682e-10	-0.559262	0.000292112	-2.40682e-10	-0.477703
44543043	chr18:44543043:C:T	6.05058e-12	-0.758321	-1.06171	0.00019031	0.0467112	-0.952894
44543212	chr18:44543212:G:A	1.51874e-11	-2.40682e-10	-0.899722	0.00018574	-2.40682e-10	-0.930491
44543248	chr18:44543248:C:T	8.0439e-12	-1.53527	-2.02435e-10	9.99329e-05	-1.55034	-2.02435e-10
44543586	chr18:44543586:A:G	2.29062e-12	-1.69768	-1.09368	0.000616888	1.37021	-1.10036
44543636	chr18:44543636:C:T	5.52289e-12	-1.93915	0.0278687	0.000126536	-1.41698	0.10267
44543834	chr18:44543834:C:T	3.07187e-11	-0.455391	0.260076	5.94872e-05	-1.82347	-0.245611
44546838	chr18:44546838:G:T	7.22072e-12	-1.21615	-0.427081	7.64836e-05	-1.38272	-0.435044
44546942	chr18:44546942:C:T	1.26375e-11	-2.40682e-10	-1.08352	0.000160892	-2.40682e-10	-1.07411
44547009	chr18:44547009:A:G	4.86798e-12	-0.950784	-1.08672	2.43508e-05	-1.88547	-1.07681
44547025	chr18:44547025:G:T	2.53754e-11	0.676833	-1.06324	0.000216919	0.243148	-1.01846
44547069	chr18:44547069:T:C	1.2762e-11	-2.40682e-10	-1.07371	0.000162899	-2.40682e-10	-1.06171
44547229	chr18:44547229:C:T	4.87514e-12	-0.949318	-1.08672	2.42978e-05	-1.88721	-1.07724
44547281	chr18:44547281:TA:T	5.03133e-12	-0.921956	-1.08255	2.40453e-05	-1.8924	-1.0825
44548369	chr18:44548369:A:G	1.30706e-11	-2.40682e-10	-1.04982	0.000162484	-2.40682e-10	-1.06426
44548394	chr18:44548394:T:C	2.67185e-11	-2.40682e-10	-0.334833	0.000389916	-2.40682e-10	-0.188907
44548753	chr18:44548753:A:G	2.87696e-11	-2.40682e-10	-0.260868	0.000400181	-2.40682e-10	-0.162923
44548790	chr18:44548790:A:G	2.46344e-12	-1.71119	-1.00744	4.98723e-05	-1.16524	-1.08013
44549174	chr18:44549174:A:G	1.29272e-11	-2.40682e-10	-1.06085	0.000160781	-2.40682e-10	-1.07479
44549737	chr18:44549737:A:G	5.50143e-12	-1.91518	-2.02435e-10	6.76377e-05	-1.94067	-2.02435e-10
44550986	chr18:44550986:T:A	8.2383e-12	-0.48542	-1.02597	0.000230417	0.380862	-1.09581
44551006	chr18:44551006:T:C	1.34267e-11	-2.40682e-10	-1.02294	0.000165448	-2.40682e-10	-1.04618
44551251	chr18:44551251:C:T	1.34917e-11	-2.40682e-10	-1.01811	0.000174542	-2.40682e-10	-0.992672
44551569	chr18:44551569:G:A	6.17971e-12	-0.705124	-1.09379	0.000188941	0.106849	-1.02025
44551587	chr18:44551587:C:T	1.32562e-11	-2.40682e-10	-1.03572	0.000171057	-2.40682e-10	-1.01284
44551960	chr18:44551960:T:A	6.90865e-12	-1.68741	-2.02435e-10	0.000117345	-1.38972	-2.02435e-10
44551977	chr18:44551977:G:C	1.91846e-12	-1.93576	-1.03291	0.000148671	-0.0526556	-1.10045
44552115	chr18:44552115:AG:A	7.8648e-12	-0.523486	-1.03431	2.32282e-05	-1.90742	-1.10206
44552417	chr18:44552417:T:C	2.35708e-11	-2.40682e-10	-0.460177	0.00031469	-2.40682e-10	-0.403251
44552983	chr18:44552983:TC:T	1.24885e-11	-0.425369	-0.670007	4.98675e-05	-1.61196	-0.633512
44553023	chr18:44553023:G:A	1.94709e-11	0.114747	-0.766014	0.000103284	-0.661787	-0.855571
44553261	chr18:44553261:G:A	2.05967e-11	-2.40682e-10	-0.595057	0.000280634	-2.40682e-10	-0.517789
44553281	chr18:44553281:C:T	3.35009e-11	-2.40682e-10	-0.108615	0.000501117	-2.40682e-10	0.0619998
44553357	chr18:44553357:C:T	3.17424e-11	-2.40682e-10	-0.162534	0.000472646	-2.40682e-10	0.00350756
44554386	chr18:44554386:T:TTAGC	1.66652e-11	0.00930111	-0.816164	9.12486e-05	-0.742313	-0.898938
44554482	chr18:44554482:A:G	2.23437e-12	-1.9407	-0.875527	0.000129512	-0.219048	-1.07201
44554732	chr18:44554732:T:C	1.9865e-12	-1.93789	-0.995925	0.000140007	-0.112056	-1.10109
44555065	chr18:44555065:T:C	2.69563e-12	-1.83757	-0.790986	8.54152e-05	-0.671386	-1.03593
44555289	chr18:44555289:C:T	6.2209e-11	1.48631	-0.976	0.000525615	1.06898	-0.959245
44555864	chr18:44555864:C:A	1.46838e-11	-2.40682e-10	-0.93344	0.000178153	-2.40682e-10	-0.972198
44556749	chr18:44556749:A:C	1.5058e-06	11.19	-0.585376	2.91627e-05	-1.88975	-0.892193
44556957	chr18:44556957:TAAAAC:T	1.69746e-11	-2.40682e-10	-0.78847	0.00020742	-2.40682e-10	-0.820095
44557152	chr18:44557152:C:T	4.90202e-11	-2.40682e-10	0.272044	0.000736316	-2.40682e-10	0.44682
44558619	chr18:44558619:A:G	3.2883e-11	0.561442	-0.688673	0.000313429	0.246802	-0.654067
44559017	chr18:44559017:A:G	2.7852e-11	-0.293281	-2.02435e-10	0.000179562	-0.96432	-2.02435e-10
44559250	chr18:44559250:A:G	2.1288e-11	-2.40682e-10	-0.562044	0.000270769	-2.40682e-10	-0.553574
44560186	chr18:44560186:C:T	1.78275e-11	-2.40682e-10	-0.739446	0.000226051	-2.40682e-10	-0.734081
44560351	chr18:44560351:C:T	1.33921e-11	-2.40682e-10	-1.02552	0.000162168	-2.40682e-10	-1.06621
44561079	chr18:44561079:T:C	2.25422e-11	-2.40682e-10	-0.504799	0.000271853	-2.40682e-10	-0.549576
44561483	chr18:44561483:A:G	1.42737e-11	-2.40682e-10	-0.961768	0.000174772	-2.40682e-10	-0.991357
44561990	chr18:44561990:T:C	2.69019e-12	-1.78085	-0.849724	0.000472759	1.06057	-1.05683
44562012	chr18:44562012:A:C	3.94159e-12	-1.18795	-1.06066	2.572e-05	-1.92545	-0.982121
44562405	chr18:44562405:T:C	1.5918e-11	-2.40682e-10	-0.852739	0.000192681	-2.40682e-10	-0.893801
44562655	chr18:44562655:T:C	5.70288e-12	-1.7571	-0.122116	0.000214734	-0.318552	-0.466886
44562969	chr18:44562969:G:C	3.22443e-12	-1.45859	-0.990845	6.70966e-05	-1.06705	-0.881661
44563169	chr18:44563169:AAAAGG:A	1.31747e-11	-2.40682e-10	-1.04189	0.000163813	-2.40682e-10	-1.05611
44563321	chr18:44563321:T:C	2.15712e-11	-2.40682e-10	-0.548828	0.000274628	-2.40682e-10	-0.539421
44563484	chr18:44563484:G:T	1.05531e-11	-0.344799	-0.918964	3.93169e-05	-1.591	-0.892185
44563621	chr18:44563621:A:T	1.11628e-11	-0.304838	-0.902767	4.07797e-05	-1.57228	-0.874372
44563887	chr18:44563887:A:G	9.28896e-12	-1.39136	-2.02435e-10	8.56472e-05	-1.7046	-2.02435e-10
44564057	chr18:44564057:C:T	5.52688e-12	-1.91056	-2.02435e-10	6.76715e-05	-1.94017	-2.02435e-10
44564070	chr18:44564070:C:T	2.58394e-11	-2.40682e-10	-0.368288	0.000304419	-2.40682e-10	-0.436432
44564119	chr18:44564119:C:T	1.08999e-11	-0.146172	-1.08526	6.89203e-05	-0.847762	-1.07413
44564778	chr18:44564778:C:G	1.37345e-06	10.6373	-0.124656	2.6943e-05	-1.92782	-0.933291
44565022	chr18:44565022:A:T	1.07159e-11	-0.405947	-0.842508	4.15853e-05	-1.6192	-0.807897
44565319	chr18:44565319:TATGTGA:T	1.74807e-11	-2.40682e-10	-0.759091	0.00022166	-2.40682e-10	-0.753697
44565479	chr18:44565479:C:T	1.87404e-11	-2.40682e-10	-0.689507	0.000254232	-2.40682e-10	-0.61659
44565603	chr18:44565603:T:C	2.06509e-11	-2.40682e-10	-0.592427	0.000254473	-2.40682e-10	-0.615642
44566402	chr18:44566402:A:G	7.12805e-06	11.3462	0.813158	7.15645e-05	-1.88371	-0.000531433
44566494	chr18:44566494:C:T	5.54537e-11	1.32752	-0.93216	0.000463175	0.897744	-0.914478
44566566	chr18:44566566:C:T	1.21242e-11	-1.12499	-2.02435e-10	9.07989e-05	-1.64619	-2.02435e-10
44566871	chr18:44566871:C:T	1.24263e-11	-2.40682e-10	-1.10038	0.000156407	-2.40682e-10	-1.10238
44567251	chr18:44567251:T:C	3.32805e-11	-1.425	1.30979	0.000250202	-1.3442	0.711632
44567360	chr18:44567360:C:T	3.15692e-12	-1.46886	-1.00173	6.50987e-05	-1.08025	-0.898681
44567467	chr18:44567467:T:A	2.36497e-11	-2.40682e-10	-0.456838	0.00027698	-2.40682e-10	-0.530894
44567899	chr18:44567899:G:T	1.05632e-11	-0.355377	-0.907439	3.96119e-05	-1.59602	-0.879689
44567997	chr18:44567997:A:G	1.36807e-11	-2.40682e-10	-1.0042	0.000179706	-2.40682e-10	-0.963515
44568195	chr18:44568195:C:T	1.16644e-11	-0.404685	-0.758959	4.54439e-05	-1.61694	-0.721421
44568819	chr18:44568819:A:G	1.24977e-11	-2.40682e-10	-1.09464	0.00015642	-2.40682e-10	-1.10229
44568916	chr18:44568916:T:G	1.56136e-11	-2.40682e-10	-0.872045	0.00018944	-2.40682e-10	-0.910766
44569779	chr18:44569779:G:A	1.32936e-11	-0.14524	-0.887669	0.000111792	-0.698504	-0.739692
44571163	chr18:44571163:A:G	6.17171e-11	-2.40682e-10	0.502374	0.000863165	-2.40682e-10	0.605767
44571296	chr18:44571296:C:T	7.65496e-11	1.63645	-0.918697	0.000325915	0.409955	-0.778157
44572502	chr18:44572502:A:G	3.08871e-12	-1.40843	-1.084	0.000141566	-0.105419	-1.09666
44574585	chr18:44574585:G:A	7.66922e-12	-0.69956	-0.883413	3.53487e-05	-1.7373	-0.852279
44574923	chr18:44574923:C:A	5.60689e-12	-1.89619	-2.02435e-10	7.63923e-05	-1.81896	-2.02435e-10
44575002	chr18:44575002:G:A	5.27785e-11	1.23023	-0.884309	0.000426929	0.765802	-0.864024
44575797	chr18:44575797:T:G	5.89803e-11	1.34407	-0.887052	0.000472306	0.870702	-0.867914
44576224	chr18:44576224:G:A	2.0801e-11	-2.40682e-10	-0.585188	0.000245704	-2.40682e-10	-0.650713
44576878	chr18:44576878:C:G	6.03234e-11	-2.40682e-10	0.479533	0.000790055	-2.40682e-10	0.517264
44577370	chr18:44577370:T:G	1.38828e-11	-2.40682e-10	-0.989538	0.000182356	-2.40682e-10	-0.948879
44577784	chr18:44577784:T:A	1.26865e-11	-2.40682e-10	-1.07965	0.000158506	-2.40682e-10	-1.08904
44578475	chr18:44578475:G:A	2.43987e-11	-2.40682e-10	-0.425659	0.000352679	-2.40682e-10	-0.28928
44578654	chr18:44578654:G:T	6.32894e-10	2.83011	-2.02435e-10	0.00243878	1.64441	-2.02435e-10
44579214	chr18:44579214:C:T	2.19403e-11	-2.40682e-10	-0.531861	0.000301213	-2.40682e-10	-0.447021
44579283	chr18:44579283:C:T	1.54838e-11	-2.40682e-10	-0.880391	0.000190244	-2.40682e-10	-0.906533
44579492	chr18:44579492:A:C	2.68901e-07	8.88191	-2.02435e-10	0.00138244	1.07676	-2.02435e-10
44579878	chr18:44579878:A:T	6.69642e-11	1.53111	-0.947143	0.000526789	1.04148	-0.929522
44579937	chr18:44579937:G:A	7.55862e-11	1.65167	-0.946588	0.000589521	1.15341	-0.928936
44580102	chr18:44580102:T:C	6.38268e-11	1.48382	-0.947837	0.00050346	0.996908	-0.930243
44580891	chr18:44580891:A:C	2.18693e-11	-2.40682e-10	-0.535106	0.000278614	-2.40682e-10	-0.525011
44581594	chr18:44581594:C:T	2.82931e-12	-1.55273	-1.02743	2.73026e-05	-1.88715	-0.960705
44581678	chr18:44581678:G:T	1.19833e-10	2.09118	-0.92527	0.00044029	0.756176	-0.82358
44581755	chr18:44581755:G:T	2.79602e-12	-1.56597	-1.02602	2.72214e-05	-1.89211	-0.958724
44582323	chr18:44582323:T:C	1.59018e-11	-2.40682e-10	-0.853757	0.000194015	-2.40682e-10	-0.886904
44582324	chr18:44582324:A:G	1.42844e-11	-2.40682e-10	-0.96102	0.000188447	-2.40682e-10	-0.916024
44582573	chr18:44582573:G:A	6.39882e-11	1.4801	-0.941584	0.00050264	0.991613	-0.926577
44583219	chr18:44583219:G:C	1.14253e-11	-0.571386	-0.612969	5.04816e-05	-1.68048	-0.552755
44583616	chr18:44583616:C:A	6.06737e-11	1.43729	-0.95197	0.000478509	0.952464	-0.936627
44583730	chr18:44583730:G:A	2.42156e-11	-2.40682e-10	-0.433191	0.000350972	-2.40682e-10	-0.294132
44584858	chr18:44584858:G:A	5.97836e-07	9.72576	-0.0448746	4.55834e-05	-1.91302	-0.42228
44585850	chr18:44585850:G:A	6.09737e-12	-1.81233	-2.02435e-10	6.96283e-05	-1.91167	-2.02435e-10
44586064	chr18:44586064:G:T	3.49446e-12	-1.28407	-1.08494	0.000178259	0.125723	-1.09732
44586099	chr18:44586099:T:C	5.05116e-11	1.40514	-1.10313	0.000391819	0.918985	-1.10302
44586165	chr18:44586165:A:G	5.2458e-12	-1.63169	-0.331067	0.00078418	1.15641	-0.646612
44586172	chr18:44586172:T:C	5.59085e-12	-1.89906	-2.02435e-10	7.0246e-05	-1.90284	-2.02435e-10
44586692	chr18:44586692:C:T	1.39231e-11	-2.40682e-10	-0.986641	0.000171291	-2.40682e-10	-1.01147
44587771	chr18:44587771:G:A	5.08471e-11	1.41147	-1.10283	0.000393221	0.922593	-1.10306
44587869	chr18:44587869:T:G	6.55897e-12	-1.73935	-2.02435e-10	9.40376e-05	-1.61114	-2.02435e-10
44587930	chr18:44587930:T:TTA	4.90174e-11	1.37467	-1.10269	0.000381457	0.891419	-1.10226
44588235	chr18:44588235:G:A	5.0841e-11	1.41088	-1.10237	0.000393144	0.922114	-1.10278
44588818	chr18:44588818:A:C	4.79783e-11	-2.40682e-10	0.250561	0.000725511	-2.40682e-10	0.432038
44588920	chr18:44588920:A:G	5.43338e-12	-1.92763	-2.02435e-10	7.53238e-05	-1.83304	-2.02435e-10
44589809	chr18:44589809:G:A	6.34906e-12	-1.77188	-2.02435e-10	6.79099e-05	-1.93666	-2.02435e-10
44590262	chr18:44590262:G:A	4.81031e-11	1.22891	-0.975749	0.000384892	0.761058	-0.962934
44590512	chr18:44590512:T:C	2.65152e-12	-1.54211	-1.10295	2.39829e-05	-1.88224	-1.09526
44591789	chr18:44591789:T:G	1.23928e-11	-2.40682e-10	-1.10307	0.000156758	-2.40682e-10	-1.10014
44591790	chr18:44591790:A:T	1.23929e-11	-2.40682e-10	-1.10306	0.000156771	-2.40682e-10	-1.10006
44592078	chr18:44592078:AT:A	0.000135589	15.105	-2.02435e-10	0.0082283	2.8605	-2.02435e-10
44592987	chr18:44592987:G:C	1.24392e-11	-2.40682e-10	-1.09934	0.000156966	-2.40682e-10	-1.09881
44593031	chr18:44593031:A:G	2.24021e-11	-2.40682e-10	-0.511034	0.000317436	-2.40682e-10	-0.394564
44593201	chr18:44593201:G:T	3.65551e-07	9.00498	0.183993	3.48213e-05	-1.94047	-0.664145
44595362	chr18:44595362:C:G	5.79554e-12	-1.8631	-2.02435e-10	7.88194e-05	-1.78768	-2.02435e-10
44595369	chr18:44595369:G:T	3.54098e-11	0.888151	-0.941348	0.000297349	0.443568	-0.903502
44595475	chr18:44595475:C:T	1.66392e-07	9.15405	-0.752136	2.47355e-05	-1.936	-1.0106
44595592	chr18:44595592:G:A	1.13772e-06	10.3243	-2.02435e-10	0.00327535	1.93934	-2.02435e-10
44595678	chr18:44595678:G:A	3.49861e-07	9.29261	-0.147502	2.71561e-05	-1.93672	-0.916515
44596190	chr18:44596190:T:G	3.40755e-11	0.889372	-0.980981	0.000285342	0.444968	-0.946119
44596860	chr18:44596860:T:G	3.40291e-11	0.89145	-0.984421	0.000284413	0.445561	-0.949972
44596901	chr18:44596901:A:G	5.28121e-12	-0.934172	-1.02186	2.84736e-05	-1.79761	-1.00826
44597509	chr18:44597509:G:A	1.81491e-11	-2.40682e-10	-0.721569	0.000218051	-2.40682e-10	-0.770111
44597556	chr18:44597556:G:A	4.6897e-07	9.24222	0.195887	3.5189e-05	-1.93761	-0.656495
44597661	chr18:44597661:A:C	1.25001e-11	-2.40682e-10	-1.09445	0.000158476	-2.40682e-10	-1.08924
44597854	chr18:44597854:C:T	5.79843e-12	-0.855778	-1.00682	2.99351e-05	-1.76748	-0.988324
44598240	chr18:44598240:C:T	3.46113e-11	0.871106	-0.947114	0.000290832	0.427813	-0.909906
44598249	chr18:44598249:T:C	2.75401e-11	-2.40682e-10	-0.304544	0.000352718	-2.40682e-10	-0.289171
44598417	chr18:44598417:T:C	2.6349e-11	-2.40682e-10	-0.348756	0.000337323	-2.40682e-10	-0.333798
44598464	chr18:44598464:A:G	1.24072e-11	-2.40682e-10	-1.10191	0.000156686	-2.40682e-10	-1.10059
44598781	chr18:44598781:G:A	3.83607e-11	0.990976	-0.964131	0.000318706	0.538282	-0.928851
44598861	chr18:44598861:T:TTAA	3.66304e-11	0.929434	-0.948744	0.000306268	0.481348	-0.911726
44599854	chr18:44599854:C:T	5.87801e-12	-0.810833	-1.03814	2.9469e-05	-1.74856	-1.02294
44599876	chr18:44599876:T:C	3.63142e-11	0.919136	-0.947114	0.000304006	0.472115	-0.909906
44600132	chr18:44600132:G:A	1.27523e-11	-2.40682e-10	-1.07448	0.000162958	-2.40682e-10	-1.06135
44600447	chr18:44600447:A:G	1.24173e-11	-2.40682e-10	-1.10109	0.000157023	-2.40682e-10	-1.09844
44600670	chr18:44600670:T:C	1.50865e-11	-2.40682e-10	-0.906386	0.000184513	-2.40682e-10	-0.937121
44600815	chr18:44600815:G:A	3.84943e-11	-2.40682e-10	0.0303214	0.000500414	-2.40682e-10	0.0605977
44600999	chr18:44600999:C:T	7.04441e-12	-1.66795	-2.02435e-10	7.84258e-05	-1.79269	-2.02435e-10
44601324	chr18:44601324:A:G	5.44036e-12	-1.92634	-2.02435e-10	7.88536e-05	-1.78725	-2.02435e-10
44601421	chr18:44601421:A:G	2.21195e-11	-2.40682e-10	-0.523727	0.000302902	-2.40682e-10	-0.44143
44601577	chr18:44601577:C:T	2.18589e-12	-1.76092	-1.07724	3.74428e-05	-1.47153	-1.06049
44602350	chr18:44602350:T:A	5.43509e-12	-1.92731	-2.02435e-10	7.03723e-05	-1.90104	-2.02435e-10
44602583	chr18:44602583:T:C	1.34023e-11	-2.40682e-10	-1.02476	0.000156779	-2.40682e-10	-1.1
44603067	chr18:44603067:T:G	1.80056e-11	-2.40682e-10	-0.729505	0.000211615	-2.40682e-10	-0.800071
44603959	chr18:44603959:G:A	1.28327e-11	-2.40682e-10	-1.06819	0.000165733	-2.40682e-10	-1.04446
44604176	chr18:44604176:A:T	2.12474e-12	-1.80225	-1.06429	0.000280218	0.583045	-1.10232
44604185	chr18:44604185:T:C	3.66469e-11	0.931098	-0.949958	0.000306825	0.48446	-0.913022
44604214	chr18:44604214:G:GAGCTGTT	1.86474e-07	9.28731	-0.771452	2.45137e-05	-1.93278	-1.02283
44604674	chr18:44604674:C:T	1.57073e-11	-2.40682e-10	-0.866065	0.000201066	-2.40682e-10	-0.851205
44605072	chr18:44605072:C:G	2.00322e-12	-1.84402	-1.08141	0.000233114	0.393894	-1.09721
44605232	chr18:44605232:G:A	3.52257e-11	0.890329	-0.948742	0.000295151	0.444378	-0.91173
44605484	chr18:44605484:T:C	3.63461e-11	0.920157	-0.947256	0.000304405	0.473594	-0.910072
44606553	chr18:44606553:C:G	5.37263e-12	-1.93887	-2.02435e-10	7.23137e-05	-1.87382	-2.02435e-10
44606687	chr18:44606687:A:G	5.26231e-12	-0.937442	-1.02218	2.86305e-05	-1.79491	-1.00546
44606857	chr18:44606857:C:G	3.52651e-11	0.872349	-0.929642	0.000296952	0.429246	-0.890515
44607555	chr18:44607555:G:A	1.40607e-11	-2.40682e-10	-0.976807	0.00017932	-2.40682e-10	-0.965665
44607711	chr18:44607711:C:T	1.53673e-11	-2.40682e-10	-0.887949	0.000187341	-2.40682e-10	-0.92191
44608246	chr18:44608246:G:C	3.64601e-11	0.902703	-0.926671	0.000306662	0.458981	-0.888074
44608318	chr18:44608318:C:T	2.31723e-07	9.83609	-1.10298	2.85959e-05	-1.76577	-1.03581
44608544	chr18:44608544:C:T	2.47334e-08	7.58368	-1.08796	2.90215e-05	-1.92515	-0.861648
44608676	chr18:44608676:G:A	3.14503e-12	-1.37897	-1.09539	2.58847e-05	-1.82343	-1.07776
44608975	chr18:44608975:T:A	4.31182e-11	1.13388	-0.990121	0.000353357	0.670755	-0.958116
44609651	chr18:44609651:AAG:A	1.9638e-12	-1.86781	-1.07749	7.60723e-05	-0.872165	-0.950989
44611824	chr18:44611824:T:C	2.51892e-05	13.4217	-2.02435e-10	0.00627228	2.58906	-2.02435e-10
44612260	chr18:44612260:T:C	3.07862e-12	-1.39491	-1.1008	2.52573e-05	-1.83705	-1.08867
44612453	chr18:44612453:A:G	3.08805e-12	-1.39203	-1.10061	2.5316e-05	-1.83518	-1.08822
44613588	chr18:44613588:A:AG	5.86461e-12	-1.03822	-0.813034	4.04034e-05	-1.61529	-0.840637
44613628	chr18:44613628:T:C	3.51039e-11	0.709012	-0.770886	0.000324687	0.338717	-0.710695
44613991	chr18:44613991:A:G	6.36578e-12	-1.76925	-2.02435e-10	6.98257e-05	-1.90884	-2.02435e-10
44614313	chr18:44614313:C:T	1.26877e-11	-2.40682e-10	-1.07956	0.000161944	-2.40682e-10	-1.06759
44615276	chr18:44615276:C:A	1.30557e-11	-2.40682e-10	-1.05097	0.00016255	-2.40682e-10	-1.06385
44615557	chr18:44615557:A:C	7.88392e-12	-1.55536	-2.02435e-10	7.27368e-05	-1.86799	-2.02435e-10
44615647	chr18:44615647:C:T	3.05773e-11	0.626733	-0.826663	0.000284528	0.266901	-0.770907
44616777	chr18:44616777:T:A	9.91407e-12	-1.32623	-2.02435e-10	0.000155665	-1.10713	-2.02435e-10
44617113	chr18:44617113:A:G	2.67098e-12	-1.74431	-0.893426	6.16929e-05	-1.22496	-0.807715
44617198	chr18:44617198:C:T	3.62555e-09	5.66572	-1.09014	2.90829e-05	-1.69366	-1.09103
44617568	chr18:44617568:AAAC:A	5.03065e-11	1.1558	-0.857857	0.000430748	0.696376	-0.785693
44617957	chr18:44617957:A:G	1.10435e-11	-1.21835	-2.02435e-10	0.00018771	-0.919942	-2.02435e-10
44618014	chr18:44618014:G:A	6.74447e-12	-1.71146	-2.02435e-10	0.000107827	-1.47431	-2.02435e-10
44618394	chr18:44618394:C:CA	1.24114e-11	-2.40682e-10	-1.10157	0.000156414	-2.40682e-10	-1.10233
44618542	chr18:44618542:A:G	5.58434e-12	-1.90022	-2.02435e-10	7.41504e-05	-1.84874	-2.02435e-10
44619259	chr18:44619259:C:G	2.11571e-12	-1.76915	-1.10164	2.27186e-05	-1.94073	-1.09092
44619407	chr18:44619407:C:T	2.13604e-11	-2.40682e-10	-0.55865	0.00029091	-2.40682e-10	-0.481825
44619933	chr18:44619933:G:A	1.39902e-11	-2.40682e-10	-0.98183	0.000172895	-2.40682e-10	-1.00215
44619978	chr18:44619978:A:G	2.33121e-12	-1.6727	-1.10111	0.00021969	0.310667	-1.07329
44620031	chr18:44620031:G:C	1.24237e-11	-2.40682e-10	-1.10058	0.000156361	-2.40682e-10	-1.10267
44620322	chr18:44620322:AAAG:A	1.03906e-11	-1.27928	-2.02435e-10	0.000174488	-0.992986	-2.02435e-10
44620999	chr18:44620999:C:T	5.24582e-09	6.04363	-1.09863	3.19316e-05	-1.61143	-1.07981
44621213	chr18:44621213:G:C	6.65591e-11	-2.40682e-10	0.577902	0.000791921	-2.40682e-10	0.519623
44621623	chr18:44621623:T:C	5.36335e-12	-1.9406	-2.02435e-10	7.34817e-05	-1.8578	-2.02435e-10
44621632	chr18:44621632:C:T	1.33562e-11	-2.40682e-10	-1.0282	0.000166068	-2.40682e-10	-1.04244
44622465	chr18:44622465:A:G	1.42144e-11	-2.40682e-10	-0.96593	0.000175401	-2.40682e-10	-0.987762
44622961	chr18:44622961:C:T	1.69329e-11	0.232408	-1.02334	0.000153753	-0.102544	-1.01695
44622962	chr18:44622962:G:A	6.05761e-12	-1.1773	-0.641572	4.58616e-05	-1.68943	-0.639785
44623075	chr18:44623075:C:T	1.26243e-11	-2.40682e-10	-1.08457	0.000161122	-2.40682e-10	-1.07268
44624895	chr18:44624895:T:C	1.61616e-11	-2.40682e-10	-0.837551	0.000196501	-2.40682e-10	-0.874171
44625005	chr18:44625005:C:T	1.47857e-11	-2.40682e-10	-0.926528	0.000188843	-2.40682e-10	-0.913923
44625115	chr18:44625115:C:G	2.28326e-12	-1.69703	-1.09755	0.000202359	0.237808	-1.0826
44625120	chr18:44625120:C:T	3.10156e-12	-1.49863	-0.989654	6.06438e-05	-1.04187	-1.00795
44626206	chr18:44626206:C:T	1.1433e-07	8.02666	-2.02435e-10	0.00179046	1.33539	-2.02435e-10
44626675	chr18:44626675:T:G	6.61559e-12	-1.73076	-2.02435e-10	0.000126546	-1.31423	-2.02435e-10
44627182	chr18:44627182:A:G	7.10498e-12	-1.02889	-0.630498	4.98573e-05	-1.60936	-0.636314
44627904	chr18:44627904:G:A	6.29174e-12	-1.78095	-2.02435e-10	6.97216e-05	-1.91033	-2.02435e-10
44628425	chr18:44628425:C:G	5.75057e-11	1.42408	-0.992381	0.000463042	0.946296	-0.963317
44628975	chr18:44628975:A:G	5.52054e-12	-1.91171	-2.02435e-10	6.76259e-05	-1.94085	-2.02435e-10
44629016	chr18:44629016:C:T	1.89571e-12	-1.91672	-1.06387	2.7747e-05	-1.76111	-1.0706
44629475	chr18:44629475:A:G	1.36238e-11	-2.40682e-10	-1.00837	0.00017678	-2.40682e-10	-0.979932
44629887	chr18:44629887:C:A	1.29094e-11	-2.40682e-10	-1.06223	0.000165674	-2.40682e-10	-1.04482
44629949	chr18:44629949:C:T	1.43938e-11	-2.40682e-10	-0.953387	0.000177073	-2.40682e-10	-0.978274
44629996	chr18:44629996:T:G	2.42169e-12	-1.69108	-1.04465	4.93122e-05	-1.2785	-0.978169
44630843	chr18:44630843:A:G	2.02587e-12	-1.84669	-1.0675	6.96072e-05	-0.973516	-0.938455
44631083	chr18:44631083:T:C	1.04679e-11	-1.27188	-2.02435e-10	0.000168864	-1.02574	-2.02435e-10
44631318	chr18:44631318:T:C	1.24052e-11	-2.40682e-10	-1.10207	0.000156288	-2.40682e-10	-1.10314
44631967	chr18:44631967:G:A	1.32487e-11	-2.40682e-10	-1.03629	0.000164393	-2.40682e-10	-1.05258
44632446	chr18:44632446:A:G	1.32651e-11	-2.40682e-10	-1.03505	0.000171487	-2.40682e-10	-1.01033
44633285	chr18:44633285:T:C	6.80868e-11	1.57424	-0.973644	0.000542865	1.08412	-0.942097
44634926	chr18:44634926:C:T	3.35401e-11	-0.107446	-2.02435e-10	0.000271645	-0.550343	-2.02435e-10
44634939	chr18:44634939:G:A	4.71544e-12	-1.39609	-0.673254	4.30179e-05	-1.72048	-0.672747
44635103	chr18:44635103:C:T	7.1706e-11	1.68824	-1.03586	0.000580487	1.19878	-0.989751
44635348	chr18:44635348:C:T	1.73868e-11	-0.764476	-2.02435e-10	0.00012779	-1.30445	-2.02435e-10
44635663	chr18:44635663:C:T	7.53499e-11	1.78446	-1.0825	0.00059004	1.28962	-1.06426
44636048	chr18:44636048:C:T	2.06961e-11	-2.40682e-10	-0.590243	0.000248057	-2.40682e-10	-0.641179
44636676	chr18:44636676:T:C	1.25699e-11	-2.40682e-10	-1.08888	0.000160883	-2.40682e-10	-1.07416
44636741	chr18:44636741:C:G	4.06679e-11	1.09785	-1.0126	0.00035392	0.688151	-0.97392
44636920	chr18:44636920:C:A	1.26741e-11	-2.40682e-10	-1.08063	0.000160495	-2.40682e-10	-1.07658
44637325	chr18:44637325:G:A	7.53999e-11	1.61772	-0.915098	0.00061575	1.1348	-0.8668
44637663	chr18:44637663:A:G	2.45505e-11	-2.40682e-10	-0.419454	0.000306632	-2.40682e-10	-0.429192
44637833	chr18:44637833:G:C	2.53585e-12	-1.72073	-0.968932	4.85238e-05	-1.45267	-0.820112
44637853	chr18:44637853:C:T	3.45005e-12	-1.27946	-1.10234	2.68603e-05	-1.76141	-1.10278
44638439	chr18:44638439:T:C	1.07745e-11	-1.24301	-2.02435e-10	0.000103082	-1.51932	-2.02435e-10
44639991	chr18:44639991:A:G	3.90604e-12	-1.15605	-1.10161	2.87271e-05	-1.69392	-1.10308
44640046	chr18:44640046:T:TAA	1.47612e-11	-2.40682e-10	-0.928184	0.0001869	-2.40682e-10	-0.924268
44640380	chr18:44640380:G:A	7.0053e-12	-1.67352	-2.02435e-10	6.76471e-05	-1.94054	-2.02435e-10
44640402	chr18:44640402:C:T	1.13683e-11	-1.25709	0.067724	9.88267e-05	-1.62944	0.0679677
44640483	chr18:44640483:GT:G	5.9058e-12	-1.84425	-2.02435e-10	6.79893e-05	-1.93549	-2.02435e-10
44641733	chr18:44641733:T:C	9.52418e-11	1.9973	-1.06107	2.87502e-05	-1.93448	-0.861714
44641770	chr18:44641770:A:T	1.36965e-11	-2.40682e-10	-1.00305	0.000174119	-2.40682e-10	-0.995101
44643272	chr18:44643272:G:A	5.37482e-12	-1.93846	-2.02435e-10	6.95636e-05	-1.9126	-2.02435e-10
44643805	chr18:44643805:A:C	4.72718e-10	3.53125	-0.992937	0.000987991	1.7368	-0.995967
44644117	chr18:44644117:G:A	7.67544e-12	-1.58216	-2.02435e-10	0.000144795	-1.17952	-2.02435e-10
44644557	chr18:44644557:A:G	1.45553e-11	-2.40682e-10	-0.942231	0.000187863	-2.40682e-10	-0.919127
44644948	chr18:44644948:C:T	1.45591e-11	-2.40682e-10	-0.941972	0.00017891	-2.40682e-10	-0.967953
44645210	chr18:44645210:T:C	1.40631e-11	-2.40682e-10	-0.976635	0.000178867	-2.40682e-10	-0.968195
44645665	chr18:44645665:T:C	1.29139e-11	-1.06189	-2.02435e-10	0.000106218	-1.48934	-2.02435e-10
44646196	chr18:44646196:A:T	1.25569e-11	-2.40682e-10	-1.08992	0.000160626	-2.40682e-10	-1.07576
44648565	chr18:44648565:G:T	1.2537e-11	-2.40682e-10	-1.0915	0.000160365	-2.40682e-10	-1.07739
44649040	chr18:44649040:T:C	4.00707e-12	-1.71082	-0.521304	4.27679e-05	-1.92108	-0.477972
44649328	chr18:44649328:G:A	4.45976e-12	-1.17557	-0.949518	4.60328e-05	-1.36764	-0.957841
44649359	chr18:44649359:A:G	1.16048e-10	2.22275	-1.08893	7.61644e-05	-0.718863	-1.10308
44649502	chr18:44649502:T:G	4.43698e-11	-2.40682e-10	0.17237	0.000518654	-2.40682e-10	0.0963988
44649813	chr18:44649813:G:A	1.01412e-11	-1.30359	-2.02435e-10	8.68907e-05	-1.69019	-2.02435e-10
44650207	chr18:44650207:C:A	5.47983e-11	1.07629	-0.692823	0.000434055	0.4018	-0.483469
44650296	chr18:44650296:TG:T	4.50151e-12	-1.1574	-0.958377	4.11281e-05	-1.48159	-0.956559
44650492	chr18:44650492:T:C	4.8428e-12	-1.02287	-1.01983	0.000135743	-0.208841	-1.03523
44650929	chr18:44650929:A:G	1.8179e-10	2.65776	-1.0751	0.000106903	-0.505224	-0.977695
44651129	chr18:44651129:A:G	1.79014e-10	2.64846	-1.08119	0.00010499	-0.509782	-0.991189
44651231	chr18:44651231:A:G	1.49132e-11	-0.362551	-0.55539	0.000241684	-0.444096	-0.223112
44651456	chr18:44651456:A:G	1.74558e-10	2.6222	-1.08013	0.000103893	-0.522866	-0.988609
44651489	chr18:44651489:G:A	1.26291e-11	-2.40682e-10	-1.08418	0.000159142	-2.40682e-10	-1.08504
44651993	chr18:44651993:A:G	7.89057e-10	4.00879	-0.958138	0.000196895	-0.0985432	-0.773623
44652632	chr18:44652632:A:G	1.67466e-10	2.59326	-1.09266	9.904e-05	-0.549475	-1.00984
44652721	chr18:44652721:G:A	4.00607e-12	-1.21927	-1.0131	4.16327e-05	-1.40477	-1.02118
44652805	chr18:44652805:T:C	1.23943e-11	-2.40682e-10	-1.10295	0.000157095	-2.40682e-10	-1.09799
44653047	chr18:44653047:C:T	1.9914e-12	-1.90751	-1.02384	2.71978e-05	-1.75799	-1.09372
44653213	chr18:44653213:G:A	1.32373e-11	-2.40682e-10	-1.03715	0.000165125	-2.40682e-10	-1.04814
44653590	chr18:44653590:G:A	1.71057e-11	-2.40682e-10	-0.780777	0.00021833	-2.40682e-10	-0.768832
44654219	chr18:44654219:A:G	1.28849e-11	-2.40682e-10	-1.06413	0.00016114	-2.40682e-10	-1.07256
44654223	chr18:44654223:T:C	1.42792e-10	2.42785	-1.08665	8.57099e-05	-0.601789	-1.10208
44654348	chr18:44654348:G:A	1.81856e-10	2.67162	-1.08859	0.0001049	-0.49298	-1.00885
44654544	chr18:44654544:G:T	1.91584e-10	2.72331	-1.08818	0.000108195	-0.462983	-1.00792
44654986	chr18:44654986:C:T	1.1285e-10	1.37906	-0.273188	0.000165708	-0.68754	-0.357075
44655042	chr18:44655042:C:T	1.79682e-10	2.66897	-1.09797	0.000102013	-0.493577	-1.03616
44655285	chr18:44655285:A:T	1.85995e-10	2.67836	-1.07282	0.000109013	-0.490444	-0.972929
44655343	chr18:44655343:A:G	1.75535e-10	2.64075	-1.0931	0.000101896	-0.510425	-1.02046
44655466	chr18:44655466:C:T	5.82372e-12	-0.999277	-0.858972	0.000165803	-0.204232	-0.83981
44655660	chr18:44655660:C:T	1.93438e-10	2.73124	-1.08647	0.000109096	-0.45892	-1.00369
44655816	chr18:44655816:T:C	5.36308e-12	-1.94065	-2.02435e-10	6.79792e-05	-1.93564	-2.02435e-10
44656314	chr18:44656314:C:T	1.73e-10	2.61844	-1.08533	0.000102687	-0.522214	-1.00094
44656429	chr18:44656429:T:TGTA	1.30304e-11	-2.40682e-10	-1.05291	0.000160978	-2.40682e-10	-1.07357
44656431	chr18:44656431:T:TGTGTTAC	1.27578e-11	-2.40682e-10	-1.07405	0.000158494	-2.40682e-10	-1.08912
44656602	chr18:44656602:G:C	1.50054e-10	2.47577	-1.08497	8.57361e-05	-0.603728	-1.09984
44657242	chr18:44657242:T:G	1.86159e-10	2.68758	-1.08116	0.000107818	-0.483283	-0.991113
44657309	chr18:44657309:C:T	1.16806e-10	-2.40682e-10	1.14033	0.00166274	-2.40682e-10	1.26138
44657384	chr18:44657384:A:G	1.81207e-10	2.6712	-1.09175	0.000103895	-0.494232	-1.01723
44657539	chr18:44657539:C:A	1.24088e-11	-2.40682e-10	-1.10178	0.000156286	-2.40682e-10	-1.10315
44657691	chr18:44657691:T:C	1.42292e-11	-2.40682e-10	-0.96489	0.0001884	-2.40682e-10	-0.916274
44657968	chr18:44657968:C:T	1.31189e-11	-2.40682e-10	-1.04613	0.000161066	-2.40682e-10	-1.07302
44658109	chr18:44658109:C:T	6.65158e-12	-1.16391	-0.561423	6.92385e-05	-1.35765	-0.559632
44658474	chr18:44658474:C:T	1.75048e-10	2.64119	-1.09632	0.000100705	-0.511512	-1.03113
44658543	chr18:44658543:C:T	9.63927e-12	-1.35434	-2.02435e-10	6.87906e-05	-1.92377	-2.02435e-10
44658693	chr18:44658693:C:T	1.3538e-10	2.38819	-1.10029	8.26619e-05	-0.658799	-1.08128
44659852	chr18:44659852:A:G	1.67492e-11	-2.40682e-10	-0.801838	0.000197947	-2.40682e-10	-0.866839
44660445	chr18:44660445:A:G	1.8969e-12	-1.88569	-1.09427	2.60249e-05	-1.80035	-1.09543
44660633	chr18:44660633:A:G	1.72124e-10	2.62815	-1.10012	9.86647e-05	-0.516537	-1.04657
44660684	chr18:44660684:G:A	1.24124e-11	-2.40682e-10	-1.10149	0.00015629	-2.40682e-10	-1.10313
44660769	chr18:44660769:G:A	1.7071e-10	2.62169	-1.10191	9.7402e-05	-0.520407	-1.05559
44661254	chr18:44661254:A:G	1.74673e-10	2.64438	-1.10165	9.8859e-05	-0.507155	-1.05399
44661410	chr18:44661410:C:T	1.71004e-11	-2.40682e-10	-0.781085	0.000217949	-2.40682e-10	-0.770576
44662203	chr18:44662203:T:C	1.88544e-10	2.72065	-1.1015	0.000103309	-0.463966	-1.05314
44662209	chr18:44662209:C:G	8.666e-12	-1.46078	-2.02435e-10	8.03894e-05	-1.76796	-2.02435e-10
44662374	chr18:44662374:T:G	1.79611e-10	2.67001	-1.09941	0.000101309	-0.493154	-1.04351
44662621	chr18:44662621:A:G	1.75367e-10	2.64565	-1.09896	0.000100152	-0.506322	-1.04182
44663283	chr18:44663283:A:C	1.7354e-10	2.63506	-1.09884	9.96882e-05	-0.51138	-1.04141
44663320	chr18:44663320:C:T	1.55828e-11	-2.40682e-10	-0.874023	0.000194654	-2.40682e-10	-0.883616
44663361	chr18:44663361:G:A	5.67514e-12	-1.88409	-2.02435e-10	9.37342e-05	-1.61438	-2.02435e-10
44663665	chr18:44663665:TCTTCAGCAGTAGG:T	4.12045e-10	3.47356	-1.07261	0.000109935	-0.356661	-1.09829
44664414	chr18:44664414:C:T	2.42353e-12	-1.9393	-0.79566	2.86727e-05	-1.93282	-0.866071
44664659	chr18:44664659:T:C	1.3816e-11	-2.40682e-10	-0.994357	0.000183453	-2.40682e-10	-0.942881
44664728	chr18:44664728:TA:T	1.28153e-11	-2.40682e-10	-1.06955	0.000165077	-2.40682e-10	-1.04843
44664949	chr18:44664949:G:A	8.20876e-10	4.09722	-1.00704	0.000191814	-0.0443831	-0.85393
44665140	chr18:44665140:C:T	1.32936e-11	-1.91438	0.881472	0.00019692	-1.90589	1.03385
44665314	chr18:44665314:T:C	1.70095e-11	-0.263518	-0.522899	0.000219781	-0.567189	-0.195017
44665801	chr18:44665801:C:T	8.77147e-12	-1.08976	-0.358926	0.000138373	-1.15918	-0.0657074
44665876	chr18:44665876:C:T	6.49704e-10	3.84045	-0.984121	0.000173216	-0.182841	-0.81746
44665999	chr18:44665999:A:G	6.9745e-10	3.91891	-0.99167	0.000179064	-0.137951	-0.829144
44667154	chr18:44667154:C:T	6.49267e-12	-1.74951	-2.02435e-10	7.18279e-05	-1.88057	-2.02435e-10
44667239	chr18:44667239:CA:C	3.82468e-10	3.42959	-1.10313	0.000108398	-0.375608	-1.09342
44667250	chr18:44667250:T:C	5.37191e-12	-1.939	-2.02435e-10	6.77167e-05	-1.93951	-2.02435e-10
44667306	chr18:44667306:G:T	6.371e-10	3.86711	-1.03037	0.000163342	-0.16655	-0.892445
44667356	chr18:44667356:A:G	1.4156e-11	-0.670064	-0.299984	0.000180572	-0.952949	-0.00575859
44667750	chr18:44667750:G:T	1.95854e-12	-1.93223	-1.01576	2.95905e-05	-1.67655	-1.09084
44667996	chr18:44667996:G:A	8.14517e-11	1.15506	-0.375234	0.000132611	-0.817581	-0.449841
44668637	chr18:44668637:G:A	6.30376e-12	-1.77904	-2.02435e-10	6.94165e-05	-1.91471	-2.02435e-10
44668878	chr18:44668878:G:C	1.78972e-11	-2.40682e-10	-0.735543	0.000230581	-2.40682e-10	-0.714238
44669077	chr18:44669077:T:C	5.66447e-12	-1.88598	-2.02435e-10	8.3563e-05	-1.72924	-2.02435e-10
44669688	chr18:44669688:C:A	1.57393e-11	-2.40682e-10	-0.864025	0.000199866	-2.40682e-10	-0.857191
44669765	chr18:44669765:A:C	1.93303e-12	-1.93883	-1.02227	2.94091e-05	-1.68122	-1.09231
44669796	chr18:44669796:T:A	1.364e-11	-1.00718	-2.02435e-10	0.000113835	-1.42009	-2.02435e-10
44670454	chr18:44670454:C:T	3.19916e-11	-2.40682e-10	-0.154714	0.000383342	-2.40682e-10	-0.205913
44671961	chr18:44671961:GC:G	3.92233e-11	-2.40682e-10	0.0490844	0.00046067	-2.40682e-10	-0.0221577
44672379	chr18:44672379:A:G	8.24002e-12	-1.88219	0.371004	0.00011372	-1.92976	0.508664
44675044	chr18:44675044:G:A	3.46615e-11	-2.40682e-10	-0.0745578	0.000414694	-2.40682e-10	-0.127298
44676728	chr18:44676728:G:A	5.03479e-11	1.36847	-1.0697	3.04601e-05	-1.79726	-0.941156
44677335	chr18:44677335:T:G	5.53877e-12	-0.851427	-1.05699	0.00019434	0.166736	-1.05196
44678293	chr18:44678293:T:C	7.37147e-12	-1.8625	0.239925	9.80683e-05	-1.93644	0.367269
44678492	chr18:44678492:C:T	4.32582e-11	-2.40682e-10	0.147	0.000588742	-2.40682e-10	0.223148
44678709	chr18:44678709:G:C	4.67082e-12	-1.8871	-0.191751	6.26849e-05	-1.92754	-0.0891818
44679688	chr18:44679688:G:A	1.51842e-11	-2.40682e-10	-0.899931	0.000193412	-2.40682e-10	-0.890018
44680383	chr18:44680383:C:T	1.34999e-11	-0.428389	-0.589117	0.000100165	-0.946744	-0.601273
44682463	chr18:44682463:A:G	5.85211e-12	-1.85339	-2.02435e-10	8.18496e-05	-1.74996	-2.02435e-10
44683625	chr18:44683625:A:G	1.53153e-11	-2.40682e-10	-0.891338	0.000195145	-2.40682e-10	-0.881094
44685554	chr18:44685554:C:T	5.58186e-12	-1.90067	-2.02435e-10	7.7176e-05	-1.80875	-2.02435e-10
44685974	chr18:44685974:A:C	2.20803e-12	-1.88938	-0.938703	2.62265e-05	-1.8377	-1.05037
44686409	chr18:44686409:C:T	1.57048e-11	-2.40682e-10	-0.866218	0.000186221	-2.40682e-10	-0.927907
44686544	chr18:44686544:C:T	1.31354e-11	-2.40682e-10	-1.04488	0.000166657	-2.40682e-10	-1.0389
44686951	chr18:44686951:A:T	3.93063e-12	-1.86996	-0.381427	5.13867e-05	-1.9352	-0.280259
44687432	chr18:44687432:G:C	1.79896e-11	-2.40682e-10	-0.730393	0.000239796	-2.40682e-10	-0.675051
44687675	chr18:44687675:C:G	1.29231e-11	-2.40682e-10	-1.06117	0.000167034	-2.40682e-10	-1.03664
44688723	chr18:44688723:G:A	5.53615e-12	-1.90889	-2.02435e-10	7.67321e-05	-1.81452	-2.02435e-10
44689399	chr18:44689399:C:A	1.28158e-11	-2.40682e-10	-1.06951	0.000163679	-2.40682e-10	-1.05693
44692958	chr18:44692958:T:A	1.50454e-11	-2.40682e-10	-0.909114	0.000197559	-2.40682e-10	-0.868802
44693029	chr18:44693029:T:A	2.18025e-11	-2.40682e-10	-0.538161	0.000264883	-2.40682e-10	-0.575549
44693596	chr18:44693596:C:T	2.58907e-12	-1.72605	-0.942841	2.7607e-05	-1.92424	-0.91253
44693690	chr18:44693690:T:C	1.74325e-11	-2.40682e-10	-0.76185	0.000208164	-2.40682e-10	-0.816514
44693714	chr18:44693714:T:C	1.93018e-11	-2.40682e-10	-0.659987	0.000228683	-2.40682e-10	-0.722502
44694448	chr18:44694448:G:A	6.20848e-12	-0.693918	-1.10035	0.000274237	0.55911	-1.09996
44694517	chr18:44694517:A:G	1.54436e-11	-2.40682e-10	-0.882995	0.000202378	-2.40682e-10	-0.844701
44694651	chr18:44694651:G:A	1.48152e-11	-2.40682e-10	-0.924532	0.000193424	-2.40682e-10	-0.889955
44694703	chr18:44694703:AG:A	1.63571e-11	-2.40682e-10	-0.825528	0.00021517	-2.40682e-10	-0.783412
44694783	chr18:44694783:CT:C	1.64309e-11	-2.40682e-10	-0.821024	0.000216209	-2.40682e-10	-0.778592
44695880	chr18:44695880:A:G	1.53499e-11	-2.40682e-10	-0.88908	0.000201051	-2.40682e-10	-0.85128
44696284	chr18:44696284:A:G	1.54806e-11	-2.40682e-10	-0.880603	0.000202903	-2.40682e-10	-0.842113
44697023	chr18:44697023:A:G	9.7956e-12	-0.263609	-1.07465	0.000261643	0.473281	-1.06114
44697243	chr18:44697243:C:T	2.48389e-11	-2.40682e-10	-0.407777	0.000298916	-2.40682e-10	-0.454676
44698142	chr18:44698142:C:G	1.26244e-11	-2.40682e-10	-1.08456	0.000159782	-2.40682e-10	-1.08103
44698456	chr18:44698456:T:G	1.87214e-11	-2.40682e-10	-0.690522	0.000225219	-2.40682e-10	-0.737764
44698725	chr18:44698725:A:G	3.16726e-12	-1.73114	-0.736185	5.06865e-05	-1.48232	-0.746856
44700128	chr18:44700128:G:A	5.07924e-12	-0.932405	-1.06262	0.000168562	0.0315584	-1.05909
44701044	chr18:44701044:TA:T	5.98645e-12	-1.83069	-2.02435e-10	8.40619e-05	-1.72329	-2.02435e-10
44703061	chr18:44703061:C:T	3.11762e-11	-2.40682e-10	-0.180532	0.000428307	-2.40682e-10	-0.094998
44705511	chr18:44705511:A:T	6.18043e-12	-1.82479	0.0259895	7.91284e-05	-1.94083	0.157067
44705522	chr18:44705522:T:C	1.43456e-11	-2.40682e-10	-0.956747	0.00017847	-2.40682e-10	-0.970418
44706324	chr18:44706324:G:C	1.80662e-11	-2.40682e-10	-0.726147	0.000237129	-2.40682e-10	-0.686233
44706930	chr18:44706930:A:C	3.84115e-10	-2.40682e-10	2.33076	0.00618717	-2.40682e-10	2.57539
44707467	chr18:44707467:A:G	5.71676e-12	-1.87679	-2.02435e-10	9.407e-05	-1.6108	-2.02435e-10
44708053	chr18:44708053:A:G	1.30819e-11	-2.40682e-10	-1.04896	0.000165814	-2.40682e-10	-1.04397
44709084	chr18:44709084:T:C	1.61439e-11	0.186546	-1.02519	4.86926e-05	-1.35471	-0.914605
44709645	chr18:44709645:A:G	1.88522e-11	-2.40682e-10	-0.683558	0.000229318	-2.40682e-10	-0.71973
44712119	chr18:44712119:C:T	3.22754e-12	-1.47446	-0.974008	4.35e-05	-1.57946	-0.802621
44712154	chr18:44712154:T:C	5.70497e-11	-2.40682e-10	0.423735	0.000765686	-2.40682e-10	0.485933
44712373	chr18:44712373:T:G	2.91617e-12	-1.54768	-1.00224	3.78005e-05	-1.64325	-0.879269
44712465	chr18:44712465:C:T	1.98709e-11	-2.40682e-10	-0.630929	0.000230093	-2.40682e-10	-0.716355
44713011	chr18:44713011:G:T	1.49069e-11	0.140153	-1.05851	0.000362699	0.809022	-1.07029
44716295	chr18:44716295:A:C	4.39775e-09	5.86986	-1.1012	0.000599893	1.33394	-1.09203
44716405	chr18:44716405:C:A	1.40038e-11	-2.40682e-10	-0.980859	0.000177941	-2.40682e-10	-0.973386
44716533	chr18:44716533:G:C	2.0426e-11	-2.40682e-10	-0.603381	0.000247015	-2.40682e-10	-0.645389
44717180	chr18:44717180:T:C	7.18965e-12	-1.64755	-2.02435e-10	8.47379e-05	-1.71528	-2.02435e-10
44717891	chr18:44717891:T:C	2.9788e-12	-1.43363	-1.09504	3.56603e-05	-1.48365	-1.09715
44718219	chr18:44718219:T:C	7.25157e-12	-1.63897	-2.02435e-10	8.53873e-05	-1.70764	-2.02435e-10
44718358	chr18:44718358:A:G	3.01426e-12	-1.42044	-1.0964	3.61676e-05	-1.4708	-1.09588
44719389	chr18:44719389:G:A	1.26831e-11	-2.40682e-10	-1.07991	0.000158942	-2.40682e-10	-1.0863
44720130	chr18:44720130:C:T	1.70625e-11	-2.40682e-10	-0.783305	0.000221355	-2.40682e-10	-0.755071
44721862	chr18:44721862:A:G	1.70496e-11	-2.40682e-10	-0.78406	0.000204779	-2.40682e-10	-0.832906
44721877	chr18:44721877:G:T	5.1311e-12	-0.883067	-1.1018	3.38624e-05	-1.53777	-1.09476
44722185	chr18:44722185:G:A	1.55544e-11	-2.40682e-10	-0.875841	0.000265873	-2.40682e-10	-0.571821
44722636	chr18:44722636:G:C	1.72668e-11	-2.40682e-10	-0.771402	0.000211458	-2.40682e-10	-0.800813
44722918	chr18:44722918:A:T	1.52125e-11	-2.40682e-10	-0.898069	0.000188863	-2.40682e-10	-0.913816
44723510	chr18:44723510:A:G	9.03629e-12	-1.41894	-2.02435e-10	9.84451e-05	-1.56534	-2.02435e-10
44724135	chr18:44724135:A:G	1.53808e-11	-0.0404658	-0.846605	0.0001259	-0.424692	-0.894658
44724424	chr18:44724424:A:G	7.51364e-12	-1.60347	-2.02435e-10	8.86514e-05	-1.67013	-2.02435e-10
44724456	chr18:44724456:A:G	1.07009e-11	-0.397727	-0.852129	9.67505e-05	-0.686619	-0.896084
44725013	chr18:44725013:C:T	1.62381e-11	-2.40682e-10	-0.832825	0.000199405	-2.40682e-10	-0.859499
44725871	chr18:44725871:A:G	1.53794e-11	-2.40682e-10	-0.887161	0.000189423	-2.40682e-10	-0.910856
44726919	chr18:44726919:G:T	2.16305e-12	-1.90788	-0.940789	2.70597e-05	-1.93202	-0.924775
44727321	chr18:44727321:G:A	2.19252e-12	-1.73977	-1.09537	3.47799e-05	-1.52157	-1.08422
44727817	chr18:44727817:A:T	1.35978e-11	-2.40682e-10	-1.01028	0.00016682	-2.40682e-10	-1.03793
44727986	chr18:44727986:C:T	6.34992e-12	-1.77175	-2.02435e-10	8.91434e-05	-1.66459	-2.02435e-10
44728014	chr18:44728014:C:T	5.46226e-12	-1.92233	-2.02435e-10	7.96137e-05	-1.77765	-2.02435e-10
44728023	chr18:44728023:T:C	1.90745e-12	-1.87371	-1.10071	2.77655e-05	-1.74452	-1.08652
44728713	chr18:44728713:A:G	1.91477e-12	-1.93974	-1.03085	2.57829e-05	-1.91982	-0.985304
44728786	chr18:44728786:A:T	1.23946e-11	-2.40682e-10	-1.10293	0.000156635	-2.40682e-10	-1.10092
44729007	chr18:44729007:C:T	1.00438e-11	-0.960247	-0.352983	0.000109828	-1.06478	-0.39114
44729100	chr18:44729100:C:T	7.43906e-12	-1.61344	-2.02435e-10	8.14768e-05	-1.75452	-2.02435e-10
44729745	chr18:44729745:G:A	6.31611e-12	-1.77708	-2.02435e-10	8.82309e-05	-1.67488	-2.02435e-10
44729766	chr18:44729766:A:C	1.2605e-11	-2.40682e-10	-1.0861	0.000157769	-2.40682e-10	-1.09371
44730118	chr18:44730118:A:G	1.63228e-11	-2.40682e-10	-0.827625	0.000203577	-2.40682e-10	-0.838793
44730264	chr18:44730264:C:G	3.88068e-12	-1.89405	-0.370129	4.15584e-05	-1.90727	-0.520467
44730298	chr18:44730298:G:A	8.00838e-12	-1.5397	-2.02435e-10	7.03133e-05	-1.90188	-2.02435e-10
44730399	chr18:44730399:T:C	3.25164e-12	-1.34108	-1.09995	3.44668e-05	-1.52032	-1.09452
44730765	chr18:44730765:T:C	7.25489e-12	-1.6731	0.034586	8.1151e-05	-1.6127	-0.145832
44731035	chr18:44731035:T:C	1.23215e-11	-1.10885	-2.02435e-10	0.000192058	-0.897042	-2.02435e-10
44731639	chr18:44731639:C:T	3.79464e-12	-1.18461	-1.10198	3.107e-05	-1.61753	-1.10106
44731669	chr18:44731669:C:T	9.38925e-12	-1.38062	-2.02435e-10	0.000103056	-1.51956	-2.02435e-10
44732757	chr18:44732757:A:G	2.27682e-12	-1.79613	-1.00128	2.5781e-05	-1.89827	-1.00694
44732783	chr18:44732783:C:T	1.23937e-11	-2.40682e-10	-1.103	0.000156528	-2.40682e-10	-1.10161
44733087	chr18:44733087:T:C	2.99155e-11	-2.40682e-10	-0.22181	0.000348819	-2.40682e-10	-0.300285
44733691	chr18:44733691:A:G	6.2289e-12	-1.79099	-2.02435e-10	6.95535e-05	-1.91274	-2.02435e-10
44733745	chr18:44733745:G:A	5.35424e-12	-1.33042	-0.611878	6.19837e-05	-1.41763	-0.610338
44734000	chr18:44734000:C:T	1.42629e-11	-2.40682e-10	-0.962529	0.000178156	-2.40682e-10	-0.972182
44734096	chr18:44734096:G:T	1.24536e-11	-2.40682e-10	-1.09817	0.000156592	-2.40682e-10	-1.10119
44734097	chr18:44734097:G:T	1.24525e-11	-2.40682e-10	-1.09827	0.000156583	-2.40682e-10	-1.10125
44734527	chr18:44734527:T:C	1.24057e-11	-2.40682e-10	-1.10203	0.00015629	-2.40682e-10	-1.10313
44734532	chr18:44734532:A:G	2.7626e-12	-1.58829	-1.01573	4.71575e-05	-1.31323	-0.988115
44734666	chr18:44734666:C:T	2.23022e-12	-1.90421	-0.913876	2.697e-05	-1.89842	-0.961698
44734716	chr18:44734716:G:C	3.45918e-12	-1.28415	-1.09501	2.97644e-05	-1.66871	-1.09282
44735144	chr18:44735144:A:G	3.24325e-12	-1.52803	-0.915586	4.53749e-05	-1.39661	-0.943271
44735227	chr18:44735227:T:C	2.50824e-11	-2.40682e-10	-0.398019	0.000295966	-2.40682e-10	-0.464594
44735240	chr18:44735240:C:T	1.24054e-11	-2.40682e-10	-1.10205	0.000156289	-2.40682e-10	-1.10313
44735637	chr18:44735637:T:C	2.20731e-12	-1.90361	-0.924809	3.38381e-05	-1.68642	-0.946836
44735748	chr18:44735748:C:T	1.40526e-11	-2.40682e-10	-0.977378	0.000185812	-2.40682e-10	-0.930105
44736170	chr18:44736170:A:C	2.73031e-11	-2.40682e-10	-0.313187	0.000362233	-2.40682e-10	-0.262551
44736332	chr18:44736332:T:C	1.42024e-11	-2.40682e-10	-0.966776	0.000174787	-2.40682e-10	-0.99127
44737739	chr18:44737739:C:T	2.20869e-12	-1.79719	-1.03059	3.81189e-05	-1.46881	-1.04531
44737825	chr18:44737825:T:G	8.34151e-12	-1.02499	-0.473958	9.20638e-05	-1.16115	-0.471203
44738223	chr18:44738223:C:T	7.5945e-12	-1.59276	-2.02435e-10	0.000134233	-1.25527	-2.02435e-10
44738539	chr18:44738539:C:T	1.24017e-11	-2.40682e-10	-1.10236	0.000156286	-2.40682e-10	-1.10315
44738633	chr18:44738633:G:A	1.79314e-11	-2.40682e-10	-0.733633	0.000219492	-2.40682e-10	-0.763524
44738734	chr18:44738734:A:G	4.11873e-12	-1.90704	-0.297601	5.00404e-05	-1.91374	-0.32827
44738761	chr18:44738761:G:A	1.91228e-12	-1.91524	-1.05665	2.32996e-05	-1.92567	-1.08073
44739019	chr18:44739019:C:T	1.26448e-11	-2.40682e-10	-1.08294	0.000158173	-2.40682e-10	-1.09115
44739152	chr18:44739152:C:G	2.53729e-11	-2.40682e-10	-0.386505	0.000299919	-2.40682e-10	-0.451326
44739323	chr18:44739323:T:C	3.66379e-12	-1.73971	-0.581976	4.13141e-05	-1.86458	-0.569052
44740146	chr18:44740146:G:A	1.37204e-11	-2.40682e-10	-1.0013	0.000169591	-2.40682e-10	-1.02145
44740280	chr18:44740280:C:T	5.81528e-12	-1.8597	-2.02435e-10	7.44909e-05	-1.84416	-2.02435e-10
44740313	chr18:44740313:G:A	1.54082e-11	-2.40682e-10	-0.885285	0.000186537	-2.40682e-10	-0.926207
44740557	chr18:44740557:G:A	1.43472e-11	-2.40682e-10	-0.956634	0.000186303	-2.40682e-10	-0.927463
44740946	chr18:44740946:G:A	2.24642e-12	-1.77623	-1.03462	3.94613e-05	-1.43061	-1.0489
44741257	chr18:44741257:C:T	4.99836e-11	-2.40682e-10	0.291507	0.000677593	-2.40682e-10	0.363707
44742399	chr18:44742399:T:C	1.50382e-11	-2.40682e-10	-0.909596	0.000184135	-2.40682e-10	-0.939168
44742477	chr18:44742477:A:C	2.79983e-12	-1.59021	-1.00041	4.78663e-05	-1.31583	-0.970597
44743341	chr18:44743341:C:T	8.99073e-12	-1.42399	-2.02435e-10	8.20943e-05	-1.74697	-2.02435e-10
44743776	chr18:44743776:A:G	3.16057e-12	-1.62842	-0.841018	3.58122e-05	-1.78479	-0.791761
44743977	chr18:44743977:A:G	5.82757e-12	-1.85759	-2.02435e-10	9.79724e-05	-1.57015	-2.02435e-10
44744486	chr18:44744486:T:C	6.70181e-12	-1.71781	-2.02435e-10	7.68998e-05	-1.81234	-2.02435e-10
44744812	chr18:44744812:C:T	5.63777e-12	-1.8907	-2.02435e-10	6.86918e-05	-1.92521	-2.02435e-10
44745762	chr18:44745762:T:C	2.19764e-11	-2.40682e-10	-0.530217	0.000289881	-2.40682e-10	-0.485368
44745921	chr18:44745921:G:A	2.4958e-12	-1.90659	-0.798989	2.99427e-05	-1.90581	-0.849746
44746122	chr18:44746122:A:C	1.351e-11	-2.40682e-10	-1.01676	0.000175253	-2.40682e-10	-0.988611
44746454	chr18:44746454:T:C	2.54428e-12	-1.61611	-1.07023	3.31641e-05	-1.58041	-1.07296
44747055	chr18:44747055:C:T	2.29509e-11	-2.40682e-10	-0.486832	0.000279252	-2.40682e-10	-0.522725
44747913	chr18:44747913:C:T	1.27465e-11	-2.40682e-10	-1.07493	0.000159002	-2.40682e-10	-1.08592
44748128	chr18:44748128:C:G	3.43908e-12	-1.29576	-1.08923	3.59403e-05	-1.48192	-1.09106
44748771	chr18:44748771:G:A	1.75615e-11	-2.40682e-10	-0.754478	0.000211329	-2.40682e-10	-0.801422
44748832	chr18:44748832:C:T	3.04001e-12	-1.45072	-1.05761	2.6296e-05	-1.84267	-1.04276
44750091	chr18:44750091:C:T	1.80473e-12	-1.93251	-1.09726	2.73969e-05	-1.75075	-1.09366
44750501	chr18:44750501:A:C	4.07882e-12	-1.14526	-1.06912	4.10532e-05	-1.36243	-1.07754
44751571	chr18:44751571:CTTTA:C	2.56522e-12	-1.61111	-1.06703	2.88161e-05	-1.72312	-1.07078
44751680	chr18:44751680:A:G	2.75003e-11	-2.40682e-10	-0.305991	0.000324623	-2.40682e-10	-0.372174
44751732	chr18:44751732:T:C	2.75237e-11	-2.40682e-10	-0.30514	0.000324822	-2.40682e-10	-0.371561
44751901	chr18:44751901:A:G	1.05839e-11	-1.26086	-2.02435e-10	0.000111676	-1.43923	-2.02435e-10
44752301	chr18:44752301:G:A	1.9046e-12	-1.90738	-1.06854	2.98157e-05	-1.6974	-1.0624
44752406	chr18:44752406:G:A	2.95268e-12	-1.45235	-1.08513	2.51685e-05	-1.84959	-1.07966
44752835	chr18:44752835:T:G	1.34157e-11	-2.40682e-10	-1.02376	0.000157432	-2.40682e-10	-1.09585
44753010	chr18:44753010:T:C	1.93246e-12	-1.89431	-1.06708	3.08677e-05	-1.66431	-1.06082
44753443	chr18:44753443:G:A	2.83642e-11	-2.40682e-10	-0.275061	0.000378798	-2.40682e-10	-0.217835
44753506	chr18:44753506:A:G	1.28672e-11	-2.40682e-10	-1.06551	0.000164601	-2.40682e-10	-1.05131
44753724	chr18:44753724:C:T	7.05023e-12	-1.66713	-2.02435e-10	8.9816e-05	-1.65708	-2.02435e-10
44753961	chr18:44753961:C:G	2.61653e-11	-2.40682e-10	-0.355755	0.000309434	-2.40682e-10	-0.420094
44754098	chr18:44754098:A:G	1.0917e-11	-1.22987	-2.02435e-10	0.00018114	-0.955568	-2.02435e-10
44754200	chr18:44754200:A:C	1.91193e-12	-1.87777	-1.0943	2.28494e-05	-1.93273	-1.09318
44754935	chr18:44754935:T:G	1.95527e-12	-1.89482	-1.05484	3.07793e-05	-1.66749	-1.06051
44755362	chr18:44755362:G:A	1.45605e-11	-2.40682e-10	-0.941874	0.000180172	-2.40682e-10	-0.960924
44755598	chr18:44755598:G:A	1.23981e-11	-2.40682e-10	-1.10265	0.000156287	-2.40682e-10	-1.10314
44755810	chr18:44755810:C:T	6.49097e-12	-1.74978	-2.02435e-10	9.74228e-05	-1.57578	-2.02435e-10
44755938	chr18:44755938:G:A	4.47931e-11	-2.40682e-10	0.181867	0.000681559	-2.40682e-10	0.369544
44756457	chr18:44756457:G:C	3.0604e-12	-1.41438	-1.08726	3.42855e-05	-1.53267	-1.08744
44756800	chr18:44756800:C:G	1.38972e-11	-2.40682e-10	-0.988504	0.000179764	-2.40682e-10	-0.963195
44756929	chr18:44756929:G:T	1.4599e-11	-2.40682e-10	-0.939237	0.000182378	-2.40682e-10	-0.94876
44757438	chr18:44757438:A:C	1.4578e-11	-2.40682e-10	-0.940673	0.000183161	-2.40682e-10	-0.944475
44757666	chr18:44757666:A:T	1.26386e-11	-2.40682e-10	-1.08343	0.000159237	-2.40682e-10	-1.08445
44758064	chr18:44758064:A:G	3.36979e-12	-1.37912	-1.02622	2.8616e-05	-1.79373	-1.00714
44758080	chr18:44758080:C:T	1.30548e-11	-2.40682e-10	-1.05103	0.000163093	-2.40682e-10	-1.06052
44758105	chr18:44758105:G:A	1.79721e-12	-1.93206	-1.1019	2.25761e-05	-1.93564	-1.10231
44758325	chr18:44758325:C:G	1.50144e-11	-2.40682e-10	-0.91118	0.000187475	-2.40682e-10	-0.921196
44758326	chr18:44758326:T:G	1.50363e-11	-2.40682e-10	-0.909723	0.00018774	-2.40682e-10	-0.919783
44758390	chr18:44758390:T:TA	1.66683e-11	-2.40682e-10	-0.80668	0.000207719	-2.40682e-10	-0.818652
44758497	chr18:44758497:C:T	2.43145e-12	-1.65162	-1.08008	4.61009e-05	-1.23062	-1.09339
44758739	chr18:44758739:T:C	5.94112e-12	-1.83829	-2.02435e-10	6.94737e-05	-1.91389	-2.02435e-10
44758977	chr18:44758977:C:T	1.47955e-11	-2.40682e-10	-0.925862	0.000184706	-2.40682e-10	-0.936074
44759757	chr18:44759757:T:C	9.61841e-12	-0.729872	-0.626636	6.40476e-05	-1.43311	-0.562099
44761354	chr18:44761354:T:C	1.84729e-12	-1.9189	-1.08756	2.58405e-05	-1.82189	-1.081
44761955	chr18:44761955:G:A	1.79334e-12	-1.93528	-1.10083	2.42559e-05	-1.86819	-1.09799
44762374	chr18:44762374:C:T	1.84965e-12	-1.91794	-1.08725	2.58586e-05	-1.8213	-1.0809
44762439	chr18:44762439:T:C	2.18893e-11	-2.40682e-10	-0.534188	0.000283404	-2.40682e-10	-0.507965
44763435	chr18:44763435:G:A	1.68754e-11	-2.40682e-10	-0.794331	0.000215036	-2.40682e-10	-0.784036
44763571	chr18:44763571:A:T	2.02077e-12	-1.93855	-0.978156	2.91727e-05	-1.77299	-1.00861
44763635	chr18:44763635:C:T	4.72757e-12	-1.21202	-0.854754	3.81106e-05	-1.69503	-0.819314
44763785	chr18:44763785:C:T	2.00635e-12	-1.92094	-1.00293	2.51014e-05	-1.90182	-1.0301
44763844	chr18:44763844:C:A	1.06564e-11	-1.25403	-2.02435e-10	0.000104883	-1.50199	-2.02435e-10
44763949	chr18:44763949:T:A	5.73938e-12	-0.994541	-0.878296	4.22311e-05	-1.56716	-0.844525
44764176	chr18:44764176:G:A	1.24477e-11	-2.40682e-10	-1.09865	0.000156574	-2.40682e-10	-1.10131
44764620	chr18:44764620:C:T	3.70533e-11	-0.00783048	-2.02435e-10	0.000380314	-0.213842	-2.02435e-10
44764655	chr18:44764655:A:C	5.76339e-12	-1.86866	-2.02435e-10	6.90258e-05	-1.92036	-2.02435e-10
44764721	chr18:44764721:C:T	3.53103e-11	-0.0560141	-2.02435e-10	0.000364051	-0.257546	-2.02435e-10
44764764	chr18:44764764:G:A	4.89737e-12	-1.17745	-0.854036	3.89e-05	-1.67518	-0.818666
44764840	chr18:44764840:T:C	2.0453e-12	-1.85792	-1.04673	2.52624e-05	-1.92494	-1.00058
44765127	chr18:44765127:A:T	1.84108e-12	-1.92906	-1.08077	2.53507e-05	-1.8486	-1.07344
44765324	chr18:44765324:G:A	1.84651e-12	-1.9329	-1.07399	2.52601e-05	-1.8599	-1.06571
44765327	chr18:44765327:T:C	1.71195e-11	-2.40682e-10	-0.779971	0.000206555	-2.40682e-10	-0.824274
44765593	chr18:44765593:G:A	1.28033e-11	-2.40682e-10	-1.07048	0.000162884	-2.40682e-10	-1.0618
44765621	chr18:44765621:A:G	2.47444e-12	-1.70671	-1.00747	2.71376e-05	-1.8103	-1.04362
44765780	chr18:44765780:G:A	1.85868e-12	-1.92557	-1.07475	2.57688e-05	-1.83912	-1.06656
44766968	chr18:44766968:G:T	5.36258e-12	-1.94074	-2.02435e-10	7.57795e-05	-1.82701	-2.02435e-10
44766975	chr18:44766975:A:T	2.07506e-12	-1.81954	-1.07065	2.68777e-05	-1.77669	-1.08685
44767620	chr18:44767620:G:A	2.2038e-11	-2.40682e-10	-0.527419	0.000302824	-2.40682e-10	-0.441686
44768197	chr18:44768197:A:G	2.24637e-11	-2.40682e-10	-0.508285	0.000265201	-2.40682e-10	-0.574351
44768611	chr18:44768611:G:A	4.9063e-12	-1.89412	-0.135548	5.92391e-05	-1.92955	-0.143707
44769617	chr18:44769617:C:T	1.82356e-12	-1.92066	-1.09874	2.2549e-05	-1.93875	-1.1004
44769812	chr18:44769812:T:A	5.71295e-12	-1.87745	-2.02435e-10	7.7767e-05	-1.80112	-2.02435e-10
44769850	chr18:44769850:G:A	1.26833e-11	-2.40682e-10	-1.0799	0.000160237	-2.40682e-10	-1.07818
44770461	chr18:44770461:A:G	1.89516e-12	-1.90885	-1.07203	2.68971e-05	-1.79932	-1.0635
44770821	chr18:44770821:TG:T	1.99624e-12	-1.88341	-1.04551	2.55814e-05	-1.91037	-1.00261
44770878	chr18:44770878:G:A	1.865e-11	-2.40682e-10	-0.694339	0.000223902	-2.40682e-10	-0.743629
44771106	chr18:44771106:T:C	1.85081e-12	-1.92809	-1.07647	2.55492e-05	-1.84575	-1.06848
44771169	chr18:44771169:G:T	1.88058e-12	-1.92418	-1.06443	2.61566e-05	-1.83563	-1.0551
44771214	chr18:44771214:G:C	1.81605e-12	-1.93422	-1.0893	2.58405e-05	-1.80526	-1.09763
44772391	chr18:44772391:A:G	2.02069e-12	-1.93592	-0.980826	2.76402e-05	-1.87023	-0.965335
44774210	chr18:44774210:C:G	1.90038e-12	-1.93238	-1.04575	2.43068e-05	-1.88775	-1.07634
44775383	chr18:44775383:G:A	9.21495e-12	-1.39936	-2.02435e-10	0.000145598	-1.17399	-2.02435e-10
44776023	chr18:44776023:T:C	1.85966e-11	-2.40682e-10	-0.697208	0.000236344	-2.40682e-10	-0.689549
44776779	chr18:44776779:CAT:C	2.08811e-11	-2.40682e-10	-0.581344	0.000250606	-2.40682e-10	-0.630955
44776896	chr18:44776896:G:A	1.09318e-11	-1.22851	-2.02435e-10	8.69796e-05	-1.68917	-2.02435e-10
44778745	chr18:44778745:G:T	4.2512e-11	-2.40682e-10	0.129599	0.000628485	-2.40682e-10	0.288473
44778832	chr18:44778832:A:C	1.17626e-11	-1.66185	0.506582	0.000171042	-1.38323	0.370301
44779039	chr18:44779039:G:A	5.49931e-12	-1.28375	-0.631818	0.000108947	-0.715796	-0.748179
44779174	chr18:44779174:T:C	1.51017e-11	-2.40682e-10	-0.905381	0.000194285	-2.40682e-10	-0.885514
44779291	chr18:44779291:G:A	6.55742e-12	-0.913667	-0.825922	5.89954e-05	-1.28254	-0.794844
44779345	chr18:44779345:A:T	1.72817e-11	-0.997215	0.226678	0.000296385	-0.566697	0.103517
44779389	chr18:44779389:C:T	1.26473e-11	-2.40682e-10	-1.08274	0.000161278	-2.40682e-10	-1.07171
44779683	chr18:44779683:G:C	1.25136e-11	-2.40682e-10	-1.09337	0.000158685	-2.40682e-10	-1.08792
44780338	chr18:44780338:C:G	2.48446e-12	-1.8353	-0.874833	3.00378e-05	-1.9202	-0.832183
44780562	chr18:44780562:G:A	1.28294e-11	-2.40682e-10	-1.06845	0.000163184	-2.40682e-10	-1.05996
44780612	chr18:44780612:C:G	1.26762e-11	-2.40682e-10	-1.08046	0.000161733	-2.40682e-10	-1.0689
44781238	chr18:44781238:T:G	1.25144e-11	-2.40682e-10	-1.09331	0.000158698	-2.40682e-10	-1.08784
44781458	chr18:44781458:T:TCC	6.15063e-12	-1.80363	-2.02435e-10	7.629e-05	-1.8203	-2.02435e-10
44782004	chr18:44782004:C:T	2.67772e-12	-1.77093	-0.864288	3.09404e-05	-1.88532	-0.837459
44782351	chr18:44782351:G:A	2.08094e-11	-2.40682e-10	-0.584782	0.000266421	-2.40682e-10	-0.569763
44782624	chr18:44782624:G:A	1.91541e-12	-1.86719	-1.10307	2.96923e-05	-1.66108	-1.10287
44782770	chr18:44782770:A:G	1.2966e-11	-2.40682e-10	-1.05786	0.000161199	-2.40682e-10	-1.0722
44782864	chr18:44782864:A:G	1.27621e-11	-2.40682e-10	-1.07371	0.000159459	-2.40682e-10	-1.08305
44783927	chr18:44783927:T:C	6.63865e-12	-1.72728	-2.02435e-10	7.33782e-05	-1.85921	-2.02435e-10
44785277	chr18:44785277:T:A	3.22985e-12	-1.38236	-1.0654	6.61539e-05	-0.874463	-1.08839
44785604	chr18:44785604:A:C	1.50745e-11	-2.40682e-10	-0.907186	0.000193284	-2.40682e-10	-0.890679
44785666	chr18:44785666:C:T	1.43291e-11	-2.40682e-10	-0.957893	0.000178573	-2.40682e-10	-0.969841
44786246	chr18:44786246:C:T	1.63983e-11	-2.40682e-10	-0.823011	0.00021242	-2.40682e-10	-0.796272
44786514	chr18:44786514:A:G	2.19603e-11	-2.40682e-10	-0.530952	0.000267484	-2.40682e-10	-0.565779
44786630	chr18:44786630:T:C	2.07788e-12	-1.92208	-0.966759	2.62593e-05	-1.93957	-0.947247
44787273	chr18:44787273:A:T	2.23032e-11	-2.40682e-10	-0.515457	0.000286427	-2.40682e-10	-0.497354
44787582	chr18:44787582:C:T	1.52351e-11	-2.40682e-10	-0.896583	0.000190003	-2.40682e-10	-0.907798
44788069	chr18:44788069:G:A	2.27584e-12	-1.92766	-0.870181	2.91316e-05	-1.93805	-0.844961
44788154	chr18:44788154:C:T	1.4586e-11	-2.40682e-10	-0.940125	0.000187899	-2.40682e-10	-0.918932
44788258	chr18:44788258:A:G	2.0878e-11	-2.40682e-10	-0.58149	0.000256917	-2.40682e-10	-0.606086
44788604	chr18:44788604:C:T	1.4638e-11	-2.40682e-10	-0.936565	0.000187988	-2.40682e-10	-0.918461
44788943	chr18:44788943:C:T	6.228e-12	-1.79113	-2.02435e-10	6.92889e-05	-1.91655	-2.02435e-10
44789277	chr18:44789277:C:T	2.05509e-11	-2.40682e-10	-0.597282	0.000251875	-2.40682e-10	-0.625906
44790324	chr18:44790324:G:A	1.28962e-11	-2.40682e-10	-1.06325	0.000163531	-2.40682e-10	-1.05783
44790394	chr18:44790394:T:A	2.13125e-12	-1.87671	-0.986767	3.97708e-05	-1.45698	-1.01472
44790842	chr18:44790842:C:CTTTG	2.43452e-12	-1.94041	-0.79003	2.95901e-05	-1.93584	-0.831558
44790846	chr18:44790846:G:GTTT	1.29015e-11	-2.40682e-10	-1.06284	0.000161394	-2.40682e-10	-1.07099
44790848	chr18:44790848:G:A	2.49942e-11	-2.40682e-10	-0.401542	0.000322275	-2.40682e-10	-0.379435
44791105	chr18:44791105:A:G	1.11288e-11	-0.120856	-1.0898	0.000342221	0.773963	-1.09335
44791228	chr18:44791228:G:A	1.27877e-11	-1.0717	-2.02435e-10	0.000136293	-1.24003	-2.02435e-10
44791291	chr18:44791291:A:G	2.01881e-12	-1.88772	-1.02996	2.74781e-05	-1.84147	-0.999983
44792181	chr18:44792181:A:G	1.5036e-11	-2.40682e-10	-0.909742	0.000193856	-2.40682e-10	-0.887722
44792188	chr18:44792188:G:A	1.38349e-11	-2.40682e-10	-0.992993	0.000176796	-2.40682e-10	-0.979843
44792262	chr18:44792262:G:T	1.34079e-11	-2.40682e-10	-1.02435	0.000170469	-2.40682e-10	-1.01629
44792522	chr18:44792522:T:C	2.09477e-12	-1.91543	-0.965312	2.70211e-05	-1.87335	-0.984871
44793102	chr18:44793102:A:G	1.65477e-11	-2.40682e-10	-0.81394	0.000213558	-2.40682e-10	-0.790932
44793159	chr18:44793159:T:TC	1.28999e-11	-1.06297	-2.02435e-10	0.000122194	-1.34923	-2.02435e-10
44793192	chr18:44793192:G:A	1.30665e-11	-2.40682e-10	-1.05014	0.000165362	-2.40682e-10	-1.0467
44794469	chr18:44794469:A:G	4.46871e-11	-2.40682e-10	0.179496	0.000663218	-2.40682e-10	0.342264
44794501	chr18:44794501:G:A	1.83447e-12	-1.91045	-1.10298	2.38975e-05	-1.87805	-1.10302
44794579	chr18:44794579:T:A	1.24839e-11	-2.40682e-10	-1.09575	0.00015649	-2.40682e-10	-1.10185
44794835	chr18:44794835:G:T	1.84476e-12	-1.92123	-1.08661	2.39343e-05	-1.8934	-1.08612
44795136	chr18:44795136:C:A	1.2849e-11	-2.40682e-10	-1.06692	0.000162347	-2.40682e-10	-1.06511
44795544	chr18:44795544:T:G	1.24316e-11	-2.40682e-10	-1.09994	0.000156288	-2.40682e-10	-1.10314
44797896	chr18:44797896:C:A	1.51795e-11	-2.40682e-10	-0.900245	0.000187769	-2.40682e-10	-0.919626
44798077	chr18:44798077:G:A	1.26231e-11	-2.40682e-10	-1.08466	0.000162119	-2.40682e-10	-1.06651
44798317	chr18:44798317:G:A	1.82453e-12	-1.93869	-1.08018	2.32677e-05	-1.91994	-1.08783
44798898	chr18:44798898:A:G	5.62199e-12	-1.8935	-2.02435e-10	7.56364e-05	-1.8289	-2.02435e-10
44798999	chr18:44798999:G:A	1.28961e-11	-2.40682e-10	-1.06326	0.000161114	-2.40682e-10	-1.07273
44799068	chr18:44799068:C:A	1.24205e-11	-2.40682e-10	-1.10084	0.000156523	-2.40682e-10	-1.10164
44799217	chr18:44799217:G:A	1.24221e-11	-2.40682e-10	-1.10071	0.000156573	-2.40682e-10	-1.10132
44799587	chr18:44799587:A:T	1.13098e-11	-0.111739	-1.08278	7.40162e-05	-0.758322	-1.09223
44799751	chr18:44799751:G:T	1.24203e-11	-2.40682e-10	-1.10085	0.000156522	-2.40682e-10	-1.10164
44800662	chr18:44800662:G:A	3.98165e-12	-1.50678	-0.731707	6.08366e-05	-1.36641	-0.680233
44800692	chr18:44800692:C:A	1.86572e-12	-1.93999	-1.05655	2.3688e-05	-1.92449	-1.06538
44800853	chr18:44800853:C:T	1.79855e-12	-1.93645	-1.09676	2.33114e-05	-1.91952	-1.08637
44800955	chr18:44800955:A:G	1.30453e-11	-2.40682e-10	-1.05176	0.000162898	-2.40682e-10	-1.06172
44801214	chr18:44801214:G:T	1.79105e-12	-1.93773	-1.09965	2.31274e-05	-1.92246	-1.09136
44801618	chr18:44801618:T:G	6.16008e-12	-1.8021	-2.02435e-10	7.45878e-05	-1.84286	-2.02435e-10
44802183	chr18:44802183:G:C	6.78078e-12	-0.697551	-1.00854	6.9225e-05	-0.913422	-1.00406
44802565	chr18:44802565:G:C	3.16417e-11	-2.40682e-10	-0.165712	0.000417942	-2.40682e-10	-0.119496
44802698	chr18:44802698:C:T	1.93832e-12	-1.93926	-1.0191	2.48001e-05	-1.9274	-1.01659
44802768	chr18:44802768:C:T	1.93778e-12	-1.94015	-1.0185	2.47417e-05	-1.93037	-1.01598
44802934	chr18:44802934:C:T	5.41774e-12	-1.93051	-2.02435e-10	7.12393e-05	-1.88879	-2.02435e-10
44803040	chr18:44803040:G:A	1.9032e-12	-1.93321	-1.04344	2.42703e-05	-1.93284	-1.03274
44803641	chr18:44803641:G:A	1.47847e-11	-2.40682e-10	-0.926593	0.00018314	-2.40682e-10	-0.944588
44803827	chr18:44803827:C:A	1.29837e-11	-2.40682e-10	-1.0565	0.000164755	-2.40682e-10	-1.05038
44804476	chr18:44804476:T:C	1.31548e-11	-2.40682e-10	-1.0434	0.000159039	-2.40682e-10	-1.08569
44804632	chr18:44804632:T:G	2.87795e-11	-2.40682e-10	-0.260525	0.000384247	-2.40682e-10	-0.203554
44804972	chr18:44804972:G:A	1.31583e-11	-2.40682e-10	-1.04314	0.000159069	-2.40682e-10	-1.0855
44805649	chr18:44805649:T:C	1.24127e-11	-2.40682e-10	-1.10147	0.000156298	-2.40682e-10	-1.10307
44805757	chr18:44805757:G:A	1.29006e-11	-2.40682e-10	-1.06291	0.000157527	-2.40682e-10	-1.09524
44805904	chr18:44805904:T:C	1.84262e-12	-1.94085	-1.06815	2.32441e-05	-1.93118	-1.07761
44806347	chr18:44806347:C:T	2.49983e-11	-2.40682e-10	-0.40138	0.000309443	-2.40682e-10	-0.420064
44806588	chr18:44806588:T:C	1.78476e-12	-1.93961	-1.1013	2.26903e-05	-1.93844	-1.09446
44807005	chr18:44807005:C:T	2.36657e-11	-2.40682e-10	-0.456159	0.000294594	-2.40682e-10	-0.469241
44807013	chr18:44807013:G:A	1.28842e-11	-2.40682e-10	-1.06419	0.000160628	-2.40682e-10	-1.07575
44807017	chr18:44807017:A:G	2.32758e-11	-2.40682e-10	-0.472772	0.000289768	-2.40682e-10	-0.485759
44807029	chr18:44807029:G:A	1.29581e-11	-2.40682e-10	-1.05847	0.000166095	-2.40682e-10	-1.04228
44807103	chr18:44807103:T:C	1.02305e-11	-0.365115	-0.9297	0.00026807	0.361704	-0.925294
44807321	chr18:44807321:A:G	1.27968e-11	-2.40682e-10	-1.07099	0.000159616	-2.40682e-10	-1.08207
44807367	chr18:44807367:C:T	1.29011e-11	-2.40682e-10	-1.06288	0.000165248	-2.40682e-10	-1.04739
44807432	chr18:44807432:A:G	1.46296e-11	-2.40682e-10	-0.937139	0.000186364	-2.40682e-10	-0.927135
44807980	chr18:44807980:G:A	1.98377e-12	-1.90384	-1.03135	2.59456e-05	-1.86941	-1.02943
44808030	chr18:44808030:A:G	2.89303e-11	-2.40682e-10	-0.255297	0.000386558	-2.40682e-10	-0.197557
44808183	chr18:44808183:T:C	1.26668e-11	-2.40682e-10	-1.0812	0.000161498	-2.40682e-10	-1.07035
44808184	chr18:44808184:C:T	1.30207e-11	-2.40682e-10	-1.05365	0.000158076	-2.40682e-10	-1.09177
44808293	chr18:44808293:T:C	1.47784e-11	-2.40682e-10	-0.927022	0.00018833	-2.40682e-10	-0.916643
44808322	chr18:44808322:C:T	3.00294e-11	-2.40682e-10	-0.21801	0.000383665	-2.40682e-10	-0.205069
44808457	chr18:44808457:G:A	2.85956e-11	-2.40682e-10	-0.266936	0.000364838	-2.40682e-10	-0.255384
44808752	chr18:44808752:G:A	1.33106e-11	-2.40682e-10	-1.03163	0.000171203	-2.40682e-10	-1.01199
44808873	chr18:44808873:C:A	1.47158e-11	-0.931266	-2.02435e-10	0.000154531	-1.11444	-2.02435e-10
44809579	chr18:44809579:T:C	1.2632e-11	-2.40682e-10	-1.08395	0.000161104	-2.40682e-10	-1.07279
44809765	chr18:44809765:T:C	5.844e-12	-1.85477	-2.02435e-10	7.17488e-05	-1.88167	-2.02435e-10
44811847	chr18:44811847:C:A	1.6874e-11	-2.40682e-10	-0.794412	0.000191666	-2.40682e-10	-0.899087
44811968	chr18:44811968:A:G	1.00746e-11	-1.31017	-2.02435e-10	0.000192019	-0.897243	-2.02435e-10
44812045	chr18:44812045:C:T	1.53194e-11	-2.40682e-10	-0.891069	0.000195012	-2.40682e-10	-0.881778
44812923	chr18:44812923:T:G	1.49323e-11	-2.40682e-10	-0.916662	0.000200231	-2.40682e-10	-0.855368
44813077	chr18:44813077:A:G	1.71544e-11	-2.40682e-10	-0.777934	0.000195468	-2.40682e-10	-0.879444
44813588	chr18:44813588:A:G	1.33771e-11	-2.40682e-10	-1.02665	0.000170194	-2.40682e-10	-1.0179
44813981	chr18:44813981:A:G	1.9956e-11	-0.626657	-2.02435e-10	8.28566e-05	-1.73773	-2.02435e-10
44814053	chr18:44814053:A:G	1.60503e-11	-2.40682e-10	-0.844463	0.000217646	-2.40682e-10	-0.77197
44814416	chr18:44814416:A:T	2.07608e-12	-1.89155	-0.998159	2.75885e-05	-1.83117	-1.00627
44814715	chr18:44814715:G:A	1.26263e-11	-2.40682e-10	-1.0844	0.000158278	-2.40682e-10	-1.09049
44814760	chr18:44814760:C:T	2.54675e-11	-2.40682e-10	-0.382786	0.000316373	-2.40682e-10	-0.397918
44815392	chr18:44815392:C:T	2.22218e-12	-1.93889	-0.882808	2.80741e-05	-1.93996	-0.880034
44815595	chr18:44815595:A:G	5.57279e-12	-1.90229	-2.02435e-10	7.44505e-05	-1.8447	-2.02435e-10
44815652	chr18:44815652:C:G	1.23927e-11	-2.40682e-10	-1.10308	0.000156593	-2.40682e-10	-1.10119
44815668	chr18:44815668:G:A	2.65635e-11	-2.40682e-10	-0.340649	0.00035542	-2.40682e-10	-0.281539
44815703	chr18:44815703:G:A	1.4608e-11	-2.40682e-10	-0.938618	0.000179469	-2.40682e-10	-0.964834
44816210	chr18:44816210:T:G	1.24142e-11	-2.40682e-10	-1.10135	0.000156286	-2.40682e-10	-1.10315
44816254	chr18:44816254:T:G	1.30743e-11	-2.40682e-10	-1.04954	0.000168542	-2.40682e-10	-1.02765
44816490	chr18:44816490:A:C	1.72084e-11	-2.40682e-10	-0.774788	0.000195951	-2.40682e-10	-0.876975
44817315	chr18:44817315:T:C	1.33313e-11	-2.40682e-10	-1.03007	0.000169507	-2.40682e-10	-1.02194
44817802	chr18:44817802:G:A	2.19821e-12	-1.93837	-0.894171	2.77488e-05	-1.94029	-0.891352
44818431	chr18:44818431:G:A	1.71049e-11	-2.40682e-10	-0.78082	0.000194887	-2.40682e-10	-0.88242
44818453	chr18:44818453:A:G	2.49014e-11	-0.405265	-2.02435e-10	0.000257252	-0.604782	-2.02435e-10
44818569	chr18:44818569:A:G	2.47964e-11	-2.40682e-10	-0.40949	0.000317913	-2.40682e-10	-0.393062
44818633	chr18:44818633:G:T	2.5696e-11	-2.40682e-10	-0.373852	0.000360821	-2.40682e-10	-0.266456
44818787	chr18:44818787:CCAT:C	2.99068e-11	-2.40682e-10	-0.2221	0.000370959	-2.40682e-10	-0.238748
44818834	chr18:44818834:A:T	1.33029e-11	-2.40682e-10	-1.0322	0.000169134	-2.40682e-10	-1.02415
44819012	chr18:44819012:A:G	1.25108e-11	-2.40682e-10	-1.0936	0.000156706	-2.40682e-10	-1.10047
44819154	chr18:44819154:CTT:C	2.68536e-11	0.624696	-0.954483	0.000970731	1.65532	-0.932107
44819625	chr18:44819625:A:G	2.08493e-12	-1.86619	-1.01926	2.81076e-05	-1.79499	-1.02381
44819728	chr18:44819728:C:T	2.34388e-12	-1.93987	-0.828505	2.99939e-05	-1.92987	-0.823977
44820278	chr18:44820278:A:G	1.4551e-11	-2.40682e-10	-0.942531	0.000195083	-2.40682e-10	-0.881415
44820301	chr18:44820301:G:A	1.23924e-11	-2.40682e-10	-1.10311	0.000156564	-2.40682e-10	-1.10137
44820379	chr18:44820379:A:G	1.58754e-11	-2.40682e-10	-0.855418	0.000215982	-2.40682e-10	-0.779643
44820780	chr18:44820780:A:G	2.02131e-11	-2.40682e-10	-0.613859	0.000257414	-2.40682e-10	-0.604154
44820865	chr18:44820865:A:T	1.25788e-11	-2.40682e-10	-1.08817	0.000160073	-2.40682e-10	-1.07921
44821347	chr18:44821347:T:A	1.24153e-11	-2.40682e-10	-1.10126	0.000156287	-2.40682e-10	-1.10314
44821832	chr18:44821832:G:C	2.3077e-11	-2.40682e-10	-0.481353	0.000294417	-2.40682e-10	-0.469842
44823142	chr18:44823142:A:T	2.19855e-12	-1.93845	-0.893934	2.77554e-05	-1.94029	-0.891117
44823175	chr18:44823175:T:A	2.16537e-12	-1.88324	-0.964357	2.88226e-05	-1.82066	-0.973021
44824073	chr18:44824073:A:G	1.56227e-11	-2.40682e-10	-0.871462	0.000212545	-2.40682e-10	-0.795687
44824587	chr18:44824587:A:G	2.59922e-11	-2.40682e-10	-0.362392	0.000364152	-2.40682e-10	-0.257268
44825030	chr18:44825030:T:G	2.90018e-11	-2.40682e-10	-0.252829	0.000385003	-2.40682e-10	-0.201588
44825145	chr18:44825145:G:A	1.94228e-11	-2.40682e-10	-0.65374	0.000236473	-2.40682e-10	-0.689006
44826113	chr18:44826113:G:A	2.09802e-12	-1.90054	-0.978653	2.91813e-05	-1.8491	-0.932212
44826475	chr18:44826475:T:C	1.55569e-11	-2.40682e-10	-0.875686	0.000208787	-2.40682e-10	-0.813525
44827501	chr18:44827501:A:G	4.20457e-11	0.11857	-2.02435e-10	0.000430372	-0.0901882	-2.02435e-10
44827511	chr18:44827511:T:C	2.7818e-12	-1.50229	-1.0948	4.03532e-05	-1.36284	-1.09433
44827750	chr18:44827750:A:C	2.02911e-12	-1.90788	-1.00471	2.51026e-05	-1.93012	-1.00175
44827769	chr18:44827769:T:C	1.33304e-11	-2.40682e-10	-1.03014	0.000169495	-2.40682e-10	-1.02202
44827840	chr18:44827840:T:C	2.96664e-11	-2.40682e-10	-0.230174	0.000393641	-2.40682e-10	-0.179401
44828250	chr18:44828250:A:G	1.33173e-11	-2.40682e-10	-1.03113	0.000169319	-2.40682e-10	-1.02305
44828446	chr18:44828446:T:C	2.67497e-11	-2.40682e-10	-0.333665	0.00033828	-2.40682e-10	-0.330965
44828577	chr18:44828577:C:T	8.79515e-12	-0.384747	-1.06124	0.000271055	0.486388	-1.03891
44828665	chr18:44828665:G:T	8.03759e-12	-1.53606	-2.02435e-10	8.48094e-05	-1.71443	-2.02435e-10
44828951	chr18:44828951:A:G	2.69971e-11	-2.40682e-10	-0.324458	0.000286883	-2.40682e-10	-0.495765
44829215	chr18:44829215:T:TA	5.79304e-12	-1.62919	-0.23434	8.9366e-05	-1.49544	-0.166656
44829365	chr18:44829365:C:T	2.76584e-11	-2.40682e-10	-0.30026	0.000350007	-2.40682e-10	-0.296885
44830163	chr18:44830163:A:C	2.69441e-11	-2.40682e-10	-0.326425	0.000285955	-2.40682e-10	-0.499006
44830273	chr18:44830273:G:A	2.68713e-11	-2.40682e-10	-0.329129	0.000338048	-2.40682e-10	-0.331651
44830517	chr18:44830517:G:A	2.05786e-11	-2.40682e-10	-0.595938	0.000226471	-2.40682e-10	-0.732221
44830677	chr18:44830677:G:A	1.2392e-11	-2.40682e-10	-1.10313	0.000156292	-2.40682e-10	-1.10311
44831351	chr18:44831351:G:T	9.20363e-12	-1.40059	-2.02435e-10	0.000133243	-1.26267	-2.02435e-10
44831686	chr18:44831686:A:G	1.95921e-12	-1.93668	-1.01096	2.53232e-05	-1.91499	-1.00813
44831696	chr18:44831696:A:G	1.40578e-11	-2.40682e-10	-0.977008	0.000186216	-2.40682e-10	-0.927933
44831914	chr18:44831914:G:T	1.5504e-11	-2.40682e-10	-0.87909	0.000201572	-2.40682e-10	-0.848693
44832215	chr18:44832215:A:G	1.32406e-11	-2.40682e-10	-1.0369	0.000173203	-2.40682e-10	-1.00038
44832273	chr18:44832273:A:G	2.61172e-11	-2.40682e-10	-0.357592	0.000279305	-2.40682e-10	-0.522536
44832344	chr18:44832344:A:G	1.36377e-11	-2.40682e-10	-1.00735	0.000179527	-2.40682e-10	-0.964511
44833075	chr18:44833075:C:T	1.26028e-11	-2.40682e-10	-1.08627	0.000161473	-2.40682e-10	-1.0705
44833801	chr18:44833801:A:T	1.82075e-12	-1.92418	-1.09676	2.35827e-05	-1.89661	-1.09772
44834295	chr18:44834295:T:C	1.96004e-11	-2.40682e-10	-0.644639	0.000269074	-2.40682e-10	-0.559852
44834485	chr18:44834485:C:T	2.40359e-11	-2.40682e-10	-0.440638	0.000259577	-2.40682e-10	-0.595786
44834649	chr18:44834649:C:G	2.21292e-11	-2.40682e-10	-0.523288	0.000306965	-2.40682e-10	-0.428106
44835125	chr18:44835125:A:G	2.17262e-12	-1.88217	-0.962088	2.91977e-05	-1.80409	-0.976655
44835440	chr18:44835440:A:G	1.3261e-11	-2.40682e-10	-1.03536	0.000168916	-2.40682e-10	-1.02544
44835484	chr18:44835484:A:G	4.26376e-12	-1.06689	-1.10315	6.50872e-05	-0.876042	-1.10307
44835659	chr18:44835659:G:A	1.46648e-11	-2.40682e-10	-0.934738	0.000189949	-2.40682e-10	-0.908085
44836275	chr18:44836275:G:T	1.94967e-12	-1.87187	-1.08066	2.61984e-05	-1.79328	-1.09586
44836799	chr18:44836799:G:T	5.64571e-12	-1.88929	-2.02435e-10	8.31773e-05	-1.73387	-2.02435e-10
44837890	chr18:44837890:A:G	1.94568e-11	-2.40682e-10	-0.651992	0.000252952	-2.40682e-10	-0.621639
44838784	chr18:44838784:T:C	1.28127e-11	-2.40682e-10	-1.06975	0.000162697	-2.40682e-10	-1.06295
44839138	chr18:44839138:C:T	3.16973e-12	-1.6273	-0.839244	4.2616e-05	-1.5404	-0.862211
44839245	chr18:44839245:G:T	1.35252e-11	-2.40682e-10	-1.01563	0.000173182	-2.40682e-10	-1.0005
44839326	chr18:44839326:G:A	1.98183e-12	-1.86097	-1.0752	2.46777e-05	-1.87322	-1.07572
44839471	chr18:44839471:T:TC	5.36201e-12	-1.94085	-2.02435e-10	7.22239e-05	-1.87507	-2.02435e-10
44839474	chr18:44839474:G:A	5.362e-12	-1.94085	-2.02435e-10	7.21462e-05	-1.87614	-2.02435e-10
44839610	chr18:44839610:A:T	2.1064e-10	-2.40682e-10	1.72996	0.00251856	-2.40682e-10	1.67661
44841004	chr18:44841004:C:G	2.70184e-11	-2.40682e-10	-0.323671	0.00033063	-2.40682e-10	-0.353839
44841179	chr18:44841179:T:C	1.50069e-11	-0.911675	-2.02435e-10	0.000160525	-1.07639	-2.02435e-10
44841182	chr18:44841182:C:G	5.67991e-12	-1.88325	-2.02435e-10	7.97168e-05	-1.77636	-2.02435e-10
44841503	chr18:44841503:G:A	1.72908e-11	-2.40682e-10	-0.770015	0.000227153	-2.40682e-10	-0.729214
44841909	chr18:44841909:G:A	1.72908e-11	-2.40682e-10	-0.770015	0.000227153	-2.40682e-10	-0.729214
44841944	chr18:44841944:C:T	5.55996e-12	-1.13158	-0.773016	0.000109896	-0.686199	-0.769106
44842104	chr18:44842104:A:G	8.87725e-12	-0.557433	-0.879263	0.000182552	-0.0709931	-0.876812
44842191	chr18:44842191:G:A	4.82882e-12	-0.943377	-1.10221	0.000125789	-0.223396	-1.09684
44842949	chr18:44842949:G:A	1.35859e-11	-2.40682e-10	-1.01115	0.000175272	-2.40682e-10	-0.988497
44843038	chr18:44843038:C:T	1.21868e-10	-2.40682e-10	1.18275	0.00148228	-2.40682e-10	1.1465
44843197	chr18:44843197:G:T	2.06937e-12	-1.92656	-0.96638	2.8321e-05	-1.82675	-0.98449
44843696	chr18:44843696:T:C	2.54433e-12	-1.64353	-1.04279	3.58158e-05	-1.53258	-1.04387
44844629	chr18:44844629:C:T	6.0118e-12	-0.742645	-1.08382	0.000184126	0.135118	-1.07434
44844663	chr18:44844663:C:A	5.72137e-11	-2.40682e-10	0.426606	0.000689486	-2.40682e-10	0.381107
44844672	chr18:44844672:A:G	3.77223e-11	-2.40682e-10	0.0100651	0.00044917	-2.40682e-10	-0.0474377
44845363	chr18:44845363:A:C	1.57118e-11	-2.40682e-10	-0.865773	0.000199795	-2.40682e-10	-0.857546
44846259	chr18:44846259:G:T	1.80749e-10	-2.40682e-10	1.57692	0.00218398	-2.40682e-10	1.53406
44846493	chr18:44846493:A:G	1.49916e-11	-2.40682e-10	-0.912697	0.000184912	-2.40682e-10	-0.934957
44846842	chr18:44846842:A:C	6.85827e-12	-1.69473	-2.02435e-10	0.00011298	-1.42763	-2.02435e-10
44846996	chr18:44846996:C:T	1.72518e-11	-1.83225	1.05998	0.000210274	-1.83507	1.02865
44847136	chr18:44847136:G:A	1.72714e-11	-2.40682e-10	-0.771134	0.000219583	-2.40682e-10	-0.763108
44847632	chr18:44847632:T:C	1.88485e-12	-1.92009	-1.06624	2.68269e-05	-1.79114	-1.0743
44847847	chr18:44847847:C:T	2.74691e-11	-2.40682e-10	-0.307126	0.000335509	-2.40682e-10	-0.339191
44848759	chr18:44848759:G:A	1.82176e-12	-1.92896	-1.09142	2.4438e-05	-1.8629	-1.09579
44849457	chr18:44849457:A:C	2.11486e-11	-0.574917	0.00630106	0.000290895	-0.581679	0.099803
44851279	chr18:44851279:G:A	1.0089e-11	-0.231213	-1.07753	0.000363386	0.807574	-1.06695
44851414	chr18:44851414:T:C	6.181e-12	-1.79871	-2.02435e-10	8.95539e-05	-1.66	-2.02435e-10
44851620	chr18:44851620:C:G	3.07486e-12	-1.57212	-0.924803	4.38752e-05	-1.44791	-0.925576
44852107	chr18:44852107:C:T	6.19843e-12	-1.79589	-2.02435e-10	0.000157899	-1.09288	-2.02435e-10
44852498	chr18:44852498:C:G	1.28334e-11	-2.40682e-10	-1.06814	0.00016402	-2.40682e-10	-1.05485
44852778	chr18:44852778:T:C	1.27939e-11	-2.40682e-10	-1.07122	0.000159391	-2.40682e-10	-1.08348
44852867	chr18:44852867:T:G	2.32639e-11	-2.40682e-10	-0.473283	0.000285233	-2.40682e-10	-0.501533
44853420	chr18:44853420:G:A	6.6395e-12	-1.72715	-2.02435e-10	7.31786e-05	-1.86194	-2.02435e-10
44853860	chr18:44853860:A:T	1.28326e-11	-2.40682e-10	-1.0682	0.000164008	-2.40682e-10	-1.05492
44854061	chr18:44854061:G:A	3.28987e-11	-2.40682e-10	-0.126754	0.000407583	-2.40682e-10	-0.144594
44854520	chr18:44854520:TC:T	1.69206e-11	-2.40682e-10	-0.791654	0.000222288	-2.40682e-10	-0.750866
44854562	chr18:44854562:C:T	1.64239e-11	-2.40682e-10	-0.821449	0.000215429	-2.40682e-10	-0.78221
44854650	chr18:44854650:G:A	8.72744e-12	-0.363211	-1.0905	0.000302051	0.638558	-1.0828
44855198	chr18:44855198:C:T	1.22648e-10	-2.40682e-10	1.18913	0.00147174	-2.40682e-10	1.13936
44855199	chr18:44855199:G:A	1.83047e-12	-1.91282	-1.10279	2.52561e-05	-1.8238	-1.10197
44855544	chr18:44855544:C:A	2.29822e-11	-2.40682e-10	-0.485469	0.000281989	-2.40682e-10	-0.51297
44855751	chr18:44855751:A:C	5.8213e-12	-1.85866	-2.02435e-10	6.84247e-05	-1.92911	-2.02435e-10
44855894	chr18:44855894:C:T	9.15665e-12	-1.40571	-2.02435e-10	8.53756e-05	-1.70778	-2.02435e-10
44855944	chr18:44855944:G:A	1.94473e-11	-2.40682e-10	-0.652478	0.000239594	-2.40682e-10	-0.675892
44855997	chr18:44855997:T:C	1.2958e-11	-2.40682e-10	-1.05847	0.000163461	-2.40682e-10	-1.05826
44856008	chr18:44856008:A:C	3.63092e-12	-1.33975	-0.990955	5.72891e-05	-1.11682	-0.989907
44856829	chr18:44856829:G:A	1.94124e-12	-1.86876	-1.0881	2.41747e-05	-1.88127	-1.08826
44857303	chr18:44857303:G:A	7.80167e-12	-0.478496	-1.08735	0.000261725	0.49113	-1.07867
44857452	chr18:44857452:T:C	5.02439e-12	-1.12181	-0.884074	6.50903e-05	-1.06474	-0.914328
44857554	chr18:44857554:C:CA	1.54157e-11	-2.40682e-10	-0.884801	0.000196074	-2.40682e-10	-0.876345
44857908	chr18:44857908:G:A	7.67592e-12	-1.5821	-2.02435e-10	9.98952e-05	-1.55072	-2.02435e-10
44858098	chr18:44858098:T:C	2.22786e-11	-2.40682e-10	-0.516562	0.000293335	-2.40682e-10	-0.473522
44858597	chr18:44858597:T:G	9.12021e-12	-1.70417	0.294471	0.000110275	-1.71132	0.259459
44858952	chr18:44858952:T:C	8.26365e-12	-1.70536	0.197035	9.99428e-05	-1.71335	0.163108
44858993	chr18:44858993:T:TGGAA	2.15408e-11	-0.550241	-2.02435e-10	0.000251559	-0.627162	-2.02435e-10
44859114	chr18:44859114:G:A	3.88782e-12	-1.16121	-1.10113	7.37269e-05	-0.75599	-1.09848
44859769	chr18:44859769:T:G	9.79917e-11	-2.40682e-10	0.964696	0.00117488	-2.40682e-10	0.914078
44860024	chr18:44860024:T:C	2.46861e-12	-1.91773	-0.798806	3.47205e-05	-1.77394	-0.833565
44860573	chr18:44860573:T:C	4.123e-12	-1.28139	-0.92222	5.38953e-05	-1.21827	-0.949526
44860589	chr18:44860589:A:T	2.49839e-12	-1.91517	-0.789375	3.51412e-05	-1.76787	-0.827598
44860602	chr18:44860602:C:A	1.29002e-11	-2.40682e-10	-1.06294	0.000160426	-2.40682e-10	-1.07701
44860722	chr18:44860722:G:A	1.68807e-11	-0.794019	-2.02435e-10	0.000199383	-0.859614	-2.02435e-10
44861223	chr18:44861223:T:A	1.25399e-11	-1.30275	0.211479	0.00018189	-1.12853	0.177087
44861478	chr18:44861478:C:T	9.42665e-12	-0.275009	-1.10164	0.000332918	0.750957	-1.0979
44861951	chr18:44861951:C:T	5.44464e-12	-1.92556	-2.02435e-10	7.2871e-05	-1.86615	-2.02435e-10
44862120	chr18:44862120:G:C	5.36254e-12	-1.94075	-2.02435e-10	6.91705e-05	-1.91826	-2.02435e-10
44862174	chr18:44862174:C:T	3.96574e-12	-1.40538	-0.837114	5.4066e-05	-1.29603	-0.868608
44862324	chr18:44862324:G:T	1.61733e-11	-0.836825	-2.02435e-10	0.00019109	-0.902094	-2.02435e-10
44863039	chr18:44863039:G:A	4.36732e-12	-1.04547	-1.10057	0.000114788	-0.318046	-1.09371
44863218	chr18:44863218:C:T	3.29119e-11	-2.40682e-10	-0.126355	0.00044093	-2.40682e-10	-0.0659538
44863247	chr18:44863247:C:T	1.68219e-11	-2.40682e-10	-0.797504	0.000220954	-2.40682e-10	-0.756883
44863783	chr18:44863783:C:T	1.30091e-10	-2.40682e-10	1.24804	0.00155147	-2.40682e-10	1.19212
44863838	chr18:44863838:A:T	5.94415e-12	-1.83778	-2.02435e-10	8.14256e-05	-1.75515	-2.02435e-10
44864573	chr18:44864573:A:G	4.43299e-12	-1.28801	-0.843103	6.10002e-05	-1.16905	-0.874909
44864627	chr18:44864627:C:T	2.86144e-12	-1.93997	-0.628892	3.70873e-05	-1.84015	-0.701415
44865446	chr18:44865446:G:A	1.61665e-11	-2.40682e-10	-0.837249	0.000211758	-2.40682e-10	-0.799396
44865511	chr18:44865511:T:C	9.33714e-11	-2.40682e-10	0.916398	0.00113915	-2.40682e-10	0.883198
44865542	chr18:44865542:G:C	2.35839e-12	-1.92904	-0.833174	3.53717e-05	-1.71201	-0.876915
44866171	chr18:44866171:C:T	1.61728e-11	-2.40682e-10	-0.836858	0.000211845	-2.40682e-10	-0.798983
44866222	chr18:44866222:C:T	2.41478e-11	-2.40682e-10	-0.435992	0.000295917	-2.40682e-10	-0.46476
44866482	chr18:44866482:A:G	5.19759e-12	-1.18682	-0.785168	6.82037e-05	-1.10938	-0.822957
44866653	chr18:44866653:G:T	3.49867e-10	-2.40682e-10	2.23737	0.00450502	-2.40682e-10	2.25811
44867387	chr18:44867387:T:C	1.26646e-10	-2.40682e-10	1.22121	0.00212989	-2.40682e-10	1.50899
44867567	chr18:44867567:A:T	4.69933e-12	-1.27593	-0.79684	6.17383e-05	-1.19946	-0.832472
44868067	chr18:44868067:A:T	3.018e-11	-2.40682e-10	-0.21301	0.000368062	-2.40682e-10	-0.246587
44868508	chr18:44868508:A:C	1.24699e-11	-2.40682e-10	-1.09687	0.00015673	-2.40682e-10	-1.10031
44868585	chr18:44868585:C:T	6.42832e-12	-1.75948	-2.02435e-10	9.6628e-05	-1.58397	-2.02435e-10
44869018	chr18:44869018:A:AAG	2.90309e-11	-2.40682e-10	-0.251827	0.000355048	-2.40682e-10	-0.282585
44869308	chr18:44869308:A:C	2.73597e-11	-2.40682e-10	-0.311117	0.000340374	-2.40682e-10	-0.324794
44869340	chr18:44869340:G:A	6.76139e-12	-1.70896	-2.02435e-10	0.000103679	-1.51354	-2.02435e-10
44869633	chr18:44869633:C:T	1.40184e-11	-1.64043	0.66061	0.000170248	-1.46331	0.445727
44869650	chr18:44869650:A:G	6.06621e-12	-0.725342	-1.09211	0.00024716	0.455236	-1.10004
44869654	chr18:44869654:G:A	3.93144e-12	-1.33426	-0.916926	5.19858e-05	-1.26045	-0.943415
44869672	chr18:44869672:C:T	1.89545e-11	-2.40682e-10	-0.678146	0.000240861	-2.40682e-10	-0.670619
44869917	chr18:44869917:A:G	5.25712e-11	-2.40682e-10	0.341981	0.000715093	-2.40682e-10	0.417573
44870170	chr18:44870170:G:C	3.52147e-12	-1.93685	-0.424464	4.91392e-05	-1.75397	-0.506213
44870551	chr18:44870551:C:T	1.37604e-11	-2.40682e-10	-0.99839	0.000174768	-2.40682e-10	-0.991378
44870650	chr18:44870650:G:A	3.48205e-12	-1.94028	-0.432285	4.71943e-05	-1.78702	-0.513542
44870699	chr18:44870699:A:G	2.25447e-12	-1.92316	-0.884112	3.12462e-05	-1.86779	-0.845153
44870864	chr18:44870864:G:A	3.49654e-12	-1.93957	-0.428847	4.77933e-05	-1.77752	-0.510429
44871788	chr18:44871788:T:A	3.3871e-12	-1.6015	-0.798712	7.33893e-05	-1.02592	-0.833139
44872313	chr18:44872313:C:T	3.38975e-12	-1.60117	-0.798266	7.33764e-05	-1.02617	-0.833064
44872361	chr18:44872361:C:T	1.61728e-11	-2.40682e-10	-0.836858	0.000211845	-2.40682e-10	-0.798983
44872374	chr18:44872374:A:G	3.19704e-11	-0.155376	-2.02435e-10	0.000324878	-0.37139	-2.02435e-10
44872859	chr18:44872859:C:T	1.34311e-11	-2.40682e-10	-1.02262	0.000173407	-2.40682e-10	-0.999196
44873082	chr18:44873082:A:G	3.45045e-12	-1.60552	-0.776166	7.43461e-05	-1.03432	-0.811789
44873104	chr18:44873104:CAT:C	6.14881e-12	-0.714067	-1.08986	0.000250961	0.468868	-1.09841
44873309	chr18:44873309:A:G	4.58891e-11	-2.40682e-10	0.206039	0.000555668	-2.40682e-10	0.165332
44873805	chr18:44873805:G:A	1.35991e-11	-2.40682e-10	-1.01018	0.000172651	-2.40682e-10	-1.00357
44873861	chr18:44873861:G:A	4.24457e-12	-1.62772	-0.546825	8.88027e-05	-1.06869	-0.599736
44873870	chr18:44873870:T:C	4.93526e-12	-1.38146	-0.642321	7.20575e-05	-1.24373	-0.633646
44874370	chr18:44874370:G:A	7.56308e-12	-1.59691	-2.02435e-10	8.71679e-05	-1.687	-2.02435e-10
44874773	chr18:44874773:CAG:C	1.31466e-11	-2.40682e-10	-1.04402	0.000168834	-2.40682e-10	-1.02593
44874794	chr18:44874794:G:A	1.35611e-11	-2.40682e-10	-1.01298	0.000174618	-2.40682e-10	-0.992237
44874849	chr18:44874849:A:C	1.37982e-11	-2.40682e-10	-0.995652	0.00017874	-2.40682e-10	-0.968905
44875120	chr18:44875120:G:A	1.25194e-11	-2.40682e-10	-1.09291	0.000156895	-2.40682e-10	-1.09926
44875687	chr18:44875687:C:T	1.31344e-11	-2.40682e-10	-1.04495	0.000168418	-2.40682e-10	-1.02839
44875695	chr18:44875695:G:A	1.61392e-11	-2.40682e-10	-0.838937	0.0002112	-2.40682e-10	-0.802032
44875950	chr18:44875950:A:G	2.69773e-11	-2.40682e-10	-0.325193	0.000398408	-2.40682e-10	-0.167363
44876016	chr18:44876016:A:G	1.63269e-11	-2.40682e-10	-0.827371	0.000214061	-2.40682e-10	-0.788578
44876939	chr18:44876939:G:A	8.42787e-11	-2.40682e-10	0.813941	0.000999371	-2.40682e-10	0.752287
44877214	chr18:44877214:G:A	1.54949e-11	-2.40682e-10	-0.879678	0.000202452	-2.40682e-10	-0.844338
44877388	chr18:44877388:A:T	7.832e-12	-1.33155	-0.230423	0.000115115	-1.18945	-0.219462
44877847	chr18:44877847:G:A	4.2886e-12	-1.79606	-0.368165	5.77057e-05	-1.70489	-0.394591
44878231	chr18:44878231:C:T	4.19085e-12	-1.40096	-0.786324	6.08141e-05	-1.27072	-0.776298
44878352	chr18:44878352:T:C	7.38758e-12	-1.62039	-2.02435e-10	8.54023e-05	-1.70747	-2.02435e-10
44878469	chr18:44878469:C:T	5.03574e-12	-1.2859	-0.717729	7.33465e-05	-1.14995	-0.709699
44878777	chr18:44878777:G:A	1.0807e-11	-1.92108	0.681083	0.00012858	-1.94059	0.642298
44878863	chr18:44878863:A:G	8.3991e-12	-1.49206	-2.02435e-10	9.57821e-05	-1.59276	-2.02435e-10
44879046	chr18:44879046:G:A	7.96043e-12	-1.23121	-0.314495	0.000116897	-1.09063	-0.302918
44879539	chr18:44879539:G:A	1.41065e-11	-2.40682e-10	-0.97355	0.000182816	-2.40682e-10	-0.946357
44879997	chr18:44879997:A:G	1.4517e-11	-2.40682e-10	-0.944868	0.000186041	-2.40682e-10	-0.928874
44880456	chr18:44880456:A:G	1.41849e-11	-2.40682e-10	-0.968007	0.000178647	-2.40682e-10	-0.969424
44880471	chr18:44880471:A:G	4.42251e-12	-1.31121	-0.822266	5.86536e-05	-1.22984	-0.853346
44880596	chr18:44880596:G:A	1.25168e-11	-2.40682e-10	-1.09311	0.000156778	-2.40682e-10	-1.10001
44881602	chr18:44881602:G:A	1.97333e-11	-2.40682e-10	-0.637881	0.000256399	-2.40682e-10	-0.608104
44881909	chr18:44881909:T:C	1.54651e-11	-2.40682e-10	-0.881603	0.000201779	-2.40682e-10	-0.847665
44882502	chr18:44882502:T:C	3.97754e-12	-1.5907	-0.64882	5.15973e-05	-1.52047	-0.690895
44882598	chr18:44882598:T:G	5.05397e-12	-1.69682	-0.303198	0.000105529	-1.1309	-0.364957
44882604	chr18:44882604:G:A	1.44037e-11	-2.40682e-10	-0.952702	0.000187063	-2.40682e-10	-0.923392
44883019	chr18:44883019:G:A	1.40112e-10	-2.40682e-10	1.32226	0.00188856	-2.40682e-10	1.38873
44883022	chr18:44883022:T:C	3.86087e-11	-2.40682e-10	0.0332895	0.000470158	-2.40682e-10	-0.00177064
44883171	chr18:44883171:A:G	1.36028e-11	-2.40682e-10	-1.00991	0.000174991	-2.40682e-10	-0.990102
44883475	chr18:44883475:T:A	5.72501e-12	-1.70746	-0.167889	0.00011787	-1.15057	-0.234685
44884222	chr18:44884222:G:A	5.64977e-12	-1.88857	-2.02435e-10	6.84824e-05	-1.92826	-2.02435e-10
44884893	chr18:44884893:A:G	2.46735e-11	-2.40682e-10	-0.41446	0.000355761	-2.40682e-10	-0.280581
44885019	chr18:44885019:C:T	4.73975e-12	-1.73263	-0.33157	9.62069e-05	-1.19395	-0.394387
44885677	chr18:44885677:G:A	1.26908e-11	-2.40682e-10	-1.07931	0.000162099	-2.40682e-10	-1.06663
44885992	chr18:44885992:A:C	2.95963e-11	-1.04863	0.816097	0.00094901	0.020715	0.679866
44886422	chr18:44886422:G:T	3.87527e-12	-1.93775	-0.32782	5.38136e-05	-1.75208	-0.417229
44886832	chr18:44886832:A:T	5.0725e-12	-1.72984	-0.266516	0.000102896	-1.19098	-0.330148
44887077	chr18:44887077:G:C	6.12848e-12	-1.69524	-0.112004	0.000127231	-1.12826	-0.18057
44887758	chr18:44887758:G:A	1.58646e-11	-2.40682e-10	-0.856096	0.000195462	-2.40682e-10	-0.879474
44887793	chr18:44887793:G:A	2.23969e-11	-2.40682e-10	-0.511264	0.000317864	-2.40682e-10	-0.393216
44887844	chr18:44887844:T:G	3.29412e-11	-2.40682e-10	-0.125462	0.000402373	-2.40682e-10	-0.15746
44887887	chr18:44887887:C:G	1.2433e-11	-2.40682e-10	-1.09983	0.000161677	-2.40682e-10	-1.06924
44889511	chr18:44889511:C:G	1.43054e-11	-0.95955	-2.02435e-10	7.486e-05	-1.83922	-2.02435e-10
44889529	chr18:44889529:A:G	3.75143e-11	-2.40682e-10	0.00453586	0.000466177	-2.40682e-10	-0.0102726
44889883	chr18:44889883:G:A	4.32307e-12	-1.93074	-0.225479	6.16673e-05	-1.71912	-0.313969
44890471	chr18:44890471:C:A	6.75123e-12	-1.12319	-0.587277	9.68061e-05	-1.00362	-0.578509
44890765	chr18:44890765:C:G	5.55036e-12	-1.90632	-2.02435e-10	6.85193e-05	-1.92772	-2.02435e-10
44890914	chr18:44890914:T:C	4.75973e-12	-1.67259	-0.387406	9.75475e-05	-1.11789	-0.45661
44891045	chr18:44891045:G:A	1.66875e-11	-2.40682e-10	-0.805528	0.000198315	-2.40682e-10	-0.864982
44891366	chr18:44891366:A:G	2.90642e-12	-1.87839	-0.674874	4.89815e-05	-1.53634	-0.727051
44892507	chr18:44892507:G:A	6.12205e-12	-1.80829	-2.02435e-10	8.83068e-05	-1.67402	-2.02435e-10
44892712	chr18:44892712:T:C	2.96263e-12	-1.88555	-0.648557	4.93709e-05	-1.54907	-0.706403
44893072	chr18:44893072:T:C	3.19736e-11	-2.40682e-10	-0.155276	0.000389059	-2.40682e-10	-0.191108
44893533	chr18:44893533:G:A	1.30243e-11	-2.40682e-10	-1.05337	0.000162513	-2.40682e-10	-1.06408
44893607	chr18:44893607:T:C	3.10273e-12	-1.84476	-0.643142	5.49716e-05	-1.45108	-0.696948
44893685	chr18:44893685:G:T	3.03125e-12	-1.85538	-0.655836	5.30378e-05	-1.47528	-0.708551
44893867	chr18:44893867:C:T	2.71443e-12	-1.87569	-0.745917	4.6452e-05	-1.52283	-0.793588
44894616	chr18:44894616:T:C	3.11892e-11	-2.40682e-10	-0.180116	0.000379846	-2.40682e-10	-0.215073
44895009	chr18:44895009:G:A	1.49247e-11	-2.40682e-10	-0.917169	0.000184305	-2.40682e-10	-0.938248
44895066	chr18:44895066:A:G	3.44742e-12	-1.86622	-0.516337	5.88316e-05	-1.50389	-0.576268
44895811	chr18:44895811:T:A	3.15821e-12	-1.86469	-0.605487	5.48695e-05	-1.48585	-0.664026
44895814	chr18:44895814:T:C	3.11398e-12	-1.39574	-1.08855	4.52121e-05	-1.25687	-1.08661
44895994	chr18:44895994:C:T	1.25259e-11	-2.40682e-10	-1.09239	0.000157231	-2.40682e-10	-1.09713
44896899	chr18:44896899:A:G	3.4405e-12	-1.86694	-0.517636	5.93068e-05	-1.49148	-0.580635
44898014	chr18:44898014:T:C	3.4447e-11	-2.40682e-10	-0.0807646	0.000433376	-2.40682e-10	-0.083233
44898205	chr18:44898205:A:G	2.51623e-11	-2.40682e-10	-0.394842	0.000336263	-2.40682e-10	-0.336945
44898404	chr18:44898404:C:T	2.26688e-12	-1.70446	-1.09732	3.04665e-05	-1.6369	-1.10131
44898476	chr18:44898476:A:T	2.02977e-11	-2.40682e-10	-0.609679	0.000254552	-2.40682e-10	-0.615332
44898527	chr18:44898527:G:A	3.08463e-12	-1.83884	-0.65492	3.4156e-05	-1.9362	-0.687705
44898698	chr18:44898698:T:G	6.22754e-12	-1.79121	-2.02435e-10	8.8149e-05	-1.67581	-2.02435e-10
44898793	chr18:44898793:C:T	3.53452e-11	-2.40682e-10	-0.0550238	0.000473914	-2.40682e-10	0.00618621
44898969	chr18:44898969:T:C	5.46737e-12	-1.35085	-0.570544	4.92044e-05	-1.62738	-0.631479
44899517	chr18:44899517:A:G	2.66888e-11	-2.40682e-10	-0.335945	0.000328353	-2.40682e-10	-0.360751
44900352	chr18:44900352:T:A	3.03106e-11	-2.40682e-10	-0.208691	0.000371621	-2.40682e-10	-0.236965
44900637	chr18:44900637:C:T	3.15228e-12	-1.38827	-1.08379	4.56481e-05	-1.2523	-1.08158
44900988	chr18:44900988:C:A	1.26995e-11	-2.40682e-10	-1.07863	0.000161885	-2.40682e-10	-1.06795
44901460	chr18:44901460:A:G	1.95355e-12	-1.88339	-1.06715	3.18949e-05	-1.61344	-1.07896
44902020	chr18:44902020:A:G	3.57137e-12	-1.75611	-0.591124	3.601e-05	-1.92548	-0.645563
44902027	chr18:44902027:A:G	9.78057e-11	-2.40682e-10	0.962795	0.0013025	-2.40682e-10	1.0172
44902061	chr18:44902061:T:C	2.18882e-11	-2.40682e-10	-0.534242	0.0002723	-2.40682e-10	-0.547933
44902264	chr18:44902264:A:G	1.29164e-11	-2.40682e-10	-1.06169	0.000174258	-2.40682e-10	-0.994303
44902631	chr18:44902631:T:C	4.53024e-12	-1.04973	-1.05968	5.56098e-05	-1.0651	-1.07138
44902784	chr18:44902784:T:C	2.01461e-11	-2.40682e-10	-0.617178	0.000249042	-2.40682e-10	-0.637217
44902801	chr18:44902801:G:A	1.24587e-11	-2.40682e-10	-1.09777	0.00015664	-2.40682e-10	-1.10089
44902837	chr18:44902837:T:C	1.93709e-12	-1.85872	-1.10028	2.7065e-05	-1.75392	-1.10267
44903922	chr18:44903922:A:G	2.78546e-11	-2.40682e-10	-0.293189	0.000346647	-2.40682e-10	-0.306531
44904028	chr18:44904028:T:C	4.06788e-11	-2.40682e-10	0.0855207	0.000542278	-2.40682e-10	0.14094
44904403	chr18:44904403:C:T	2.00185e-12	-1.87543	-1.05069	3.30627e-05	-1.59294	-1.06349
44905222	chr18:44905222:T:A	4.17718e-12	-1.1648	-1.02575	5.34377e-05	-1.16989	-1.00644
44905332	chr18:44905332:A:C	4.08111e-11	-2.40682e-10	0.088766	0.000544075	-2.40682e-10	0.144249
44905436	chr18:44905436:C:T	4.11443e-12	-1.17845	-1.02724	5.25825e-05	-1.18436	-1.0081
44905535	chr18:44905535:T:C	6.15787e-12	-1.89737	0.0949181	9.83121e-05	-1.7925	0.225811
44906322	chr18:44906322:T:C	2.11015e-11	-2.40682e-10	-0.570842	0.000260324	-2.40682e-10	-0.592912
44906570	chr18:44906570:C:G	1.15441e-10	-2.40682e-10	1.12857	0.00154193	-2.40682e-10	1.18595
44907141	chr18:44907141:A:G	1.38716e-11	-2.40682e-10	-0.990341	0.000173571	-2.40682e-10	-0.998255
44907242	chr18:44907242:A:T	8.01206e-12	-1.53924	-2.02435e-10	0.000129049	-1.29465	-2.02435e-10
44907305	chr18:44907305:G:A	2.98398e-12	-1.46047	-1.06646	3.02783e-05	-1.70545	-1.03896
44907308	chr18:44907308:A:G	5.35461e-11	-2.40682e-10	0.360354	0.000715008	-2.40682e-10	0.417454
44907905	chr18:44907905:G:A	5.5386e-11	0.394139	-2.02435e-10	0.000496037	0.051811	-2.02435e-10
44908294	chr18:44908294:C:T	2.14655e-11	-2.40682e-10	-0.553741	0.000305843	-2.40682e-10	-0.431768
44909047	chr18:44909047:T:G	1.38794e-11	-2.40682e-10	-0.989779	0.000173666	-2.40682e-10	-0.997707
44909611	chr18:44909611:C:A	2.40674e-11	-2.40682e-10	-0.43933	0.000317754	-2.40682e-10	-0.393561
44909716	chr18:44909716:C:T	1.38794e-11	-2.40682e-10	-0.989779	0.000173666	-2.40682e-10	-0.997707
44909808	chr18:44909808:C:T	1.41236e-10	-2.40682e-10	1.33025	0.00188782	-2.40682e-10	1.38834
44909972	chr18:44909972:A:G	2.45209e-12	-1.62952	-1.09373	2.59532e-05	-1.82216	-1.07638
44910359	chr18:44910359:A:G	8.23687e-12	-1.51157	-2.02435e-10	0.000172785	-1.00279	-2.02435e-10
44910440	chr18:44910440:A:G	1.33467e-11	-2.40682e-10	-1.02892	0.000167264	-2.40682e-10	-1.03526
44910944	chr18:44910944:G:C	1.92401e-10	-2.40682e-10	1.6394	0.00259085	-2.40682e-10	1.7049
44911092	chr18:44911092:A:G	1.27027e-11	-2.40682e-10	-1.07837	0.000159599	-2.40682e-10	-1.08217
44913313	chr18:44913313:A:G	2.3788e-11	-2.40682e-10	-0.451007	0.000314505	-2.40682e-10	-0.403839
44913326	chr18:44913326:C:T	8.2132e-12	-1.51445	-2.02435e-10	0.000147306	-1.16233	-2.02435e-10
44913839	chr18:44913839:A:G	2.03196e-11	-2.40682e-10	-0.6086	0.000253105	-2.40682e-10	-0.621035
44913942	chr18:44913942:C:A	4.05605e-12	-1.16961	-1.05037	5.15507e-05	-1.17793	-1.03434
44913993	chr18:44913993:A:G	1.25643e-11	-2.40682e-10	-1.08932	0.000158333	-2.40682e-10	-1.09014
44914107	chr18:44914107:G:A	3.92974e-11	-2.40682e-10	0.0509706	0.000522998	-2.40682e-10	0.10474
44914946	chr18:44914946:A:G	2.44978e-11	-2.40682e-10	-0.421606	0.000323613	-2.40682e-10	-0.375292
44915468	chr18:44915468:A:C	6.46436e-11	-2.40682e-10	0.548702	0.000865741	-2.40682e-10	0.608746
44916055	chr18:44916055:A:G	1.3699e-11	-2.40682e-10	-1.00287	0.000171598	-2.40682e-10	-1.00969
44916224	chr18:44916224:T:C	1.41504e-11	-2.40682e-10	-0.970442	0.000177082	-2.40682e-10	-0.978229
44916670	chr18:44916670:TTTTCTGA:T	2.05052e-12	-1.82052	-1.08157	3.06454e-05	-1.63992	-1.09244
44916954	chr18:44916954:G:A	1.47108e-11	-2.40682e-10	-0.931608	0.000184212	-2.40682e-10	-0.938751
44916970	chr18:44916970:A:G	1.28157e-11	-2.40682e-10	-1.06952	0.000161371	-2.40682e-10	-1.07114
44917387	chr18:44917387:C:T	1.48737e-11	-2.40682e-10	-0.920596	0.000185575	-2.40682e-10	-0.931378
44917867	chr18:44917867:C:T	1.89502e-12	-1.94064	-1.04032	2.55228e-05	-1.83396	-1.08131
44917894	chr18:44917894:G:A	4.71288e-12	-1.89617	-0.173722	5.71269e-05	-1.89808	-0.211479
44917968	chr18:44917968:G:A	2.56873e-11	-2.40682e-10	-0.374191	0.000338694	-2.40682e-10	-0.329742
44918369	chr18:44918369:A:G	1.3822e-11	-2.40682e-10	-0.993924	0.000170449	-2.40682e-10	-1.0164
44918412	chr18:44918412:A:G	1.25908e-11	-2.40682e-10	-1.08722	0.000157503	-2.40682e-10	-1.09539
44918520	chr18:44918520:C:G	1.50135e-11	-2.40682e-10	-0.911238	0.000186781	-2.40682e-10	-0.9249
44919778	chr18:44919778:CACAT:C	1.62422e-11	-2.40682e-10	-0.832577	0.000204094	-2.40682e-10	-0.836259
44920374	chr18:44920374:C:T	1.31827e-11	-2.40682e-10	-1.04128	0.000167128	-2.40682e-10	-1.03608
44920558	chr18:44920558:G:A	6.83365e-12	-1.56351	-0.134821	0.000103199	-1.45858	-0.059603
44920631	chr18:44920631:A:G	2.14089e-12	-1.7559	-1.10307	3.022e-05	-1.6434	-1.10294
44920674	chr18:44920674:T:A	2.81628e-11	-2.40682e-10	-0.282186	0.000338852	-2.40682e-10	-0.329275
44921260	chr18:44921260:A:G	5.2256e-12	-0.962003	-1.00462	6.11267e-05	-1.01016	-1.03173
44921607	chr18:44921607:T:C	6.93408e-11	-2.40682e-10	0.618847	0.00103044	-2.40682e-10	0.782903
44921867	chr18:44921867:A:G	1.25621e-11	-2.40682e-10	-1.08951	0.000157777	-2.40682e-10	-1.09366
44921922	chr18:44921922:G:A	1.24223e-11	-2.40682e-10	-1.1007	0.00015643	-2.40682e-10	-1.10223
44921980	chr18:44921980:CAGATT:C	1.33739e-11	-2.40682e-10	-1.02688	0.000166237	-2.40682e-10	-1.04142
44922173	chr18:44922173:G:A	1.34047e-11	-2.40682e-10	-1.02458	0.000166886	-2.40682e-10	-1.03753
44922976	chr18:44922976:A:G	1.46634e-11	-2.40682e-10	-0.934833	0.000189643	-2.40682e-10	-0.909698
44923170	chr18:44923170:CAT:C	5.78201e-12	-0.879776	-0.985661	6.723e-05	-0.931248	-1.01547
44923319	chr18:44923319:A:G	2.10426e-12	-1.78504	-1.09118	2.94703e-05	-1.67888	-1.09258
44923750	chr18:44923750:A:G	3.05223e-12	-1.57249	-0.93182	4.47075e-05	-1.43627	-0.918425
44925150	chr18:44925150:C:T	2.10006e-12	-1.83939	-1.03883	2.89719e-05	-1.74427	-1.04424
44925705	chr18:44925705:C:T	1.2669e-11	-2.40682e-10	-1.08103	0.000158989	-2.40682e-10	-1.086
44926188	chr18:44926188:T:C	5.51797e-12	-1.25159	-0.660587	6.30115e-05	-1.35926	-0.652256
44926212	chr18:44926212:T:C	6.16885e-12	-0.877389	-0.923287	7.17326e-05	-0.930844	-0.951049
44926987	chr18:44926987:G:A	5.48356e-12	-1.91843	-2.02435e-10	8.38243e-05	-1.72612	-2.02435e-10
44927440	chr18:44927440:A:C	5.27855e-12	-0.937169	-1.01937	6.13891e-05	-0.992446	-1.04516
44927500	chr18:44927500:A:C	1.24581e-11	-2.40682e-10	-1.09782	0.000157748	-2.40682e-10	-1.09384
44927981	chr18:44927981:G:A	9.02358e-12	-1.42035	-2.02435e-10	0.000104133	-1.50917	-2.02435e-10
44928044	chr18:44928044:TACATTAGGTATATCTC:T	3.12114e-11	-2.40682e-10	-0.179403	0.000376297	-2.40682e-10	-0.224459
44928240	chr18:44928240:C:T	5.43607e-12	-1.92713	-2.02435e-10	6.82313e-05	-1.93194	-2.02435e-10
44928361	chr18:44928361:G:A	5.50502e-12	-0.907345	-1.00718	6.38264e-05	-0.964122	-1.03455
44928567	chr18:44928567:T:A	1.99828e-12	-1.88149	-1.04641	2.71122e-05	-1.80477	-1.05008
44928684	chr18:44928684:T:C	2.34329e-10	1.83654	-2.02435e-10	0.00677388	2.66599	-2.02435e-10
44928700	chr18:44928700:A:G	4.22584e-11	0.123615	-2.02435e-10	0.000434043	-0.0816948	-2.02435e-10
44928707	chr18:44928707:T:C	1.26688e-11	-2.40682e-10	-1.08105	0.000158987	-2.40682e-10	-1.08602
44929342	chr18:44929342:G:A	1.03707e-10	-2.40682e-10	1.02138	0.00165225	-2.40682e-10	1.25505
44929481	chr18:44929481:G:C	2.42859e-11	-2.40682e-10	-0.430291	0.000351066	-2.40682e-10	-0.293866
44929485	chr18:44929485:G:T	1.26667e-11	-2.40682e-10	-1.08121	0.000158964	-2.40682e-10	-1.08616
44929494	chr18:44929494:G:A	3.3567e-12	-1.62152	-0.787711	4.93221e-05	-1.52341	-0.733054
44929594	chr18:44929594:A:G	3.4824e-11	-2.40682e-10	-0.0698796	0.000418959	-2.40682e-10	-0.117067
44929898	chr18:44929898:T:G	1.80903e-11	-2.40682e-10	-0.72481	0.000215156	-2.40682e-10	-0.783477
44930240	chr18:44930240:A:C	1.36591e-11	-2.40682e-10	-1.00578	0.000172366	-2.40682e-10	-1.00522
44930316	chr18:44930316:T:A	1.36619e-11	-2.40682e-10	-1.00558	0.00017484	-2.40682e-10	-0.990967
44931352	chr18:44931352:C:T	5.69084e-12	-0.881515	-0.999815	6.58202e-05	-0.939616	-1.0283
44931437	chr18:44931437:T:C	1.90594e-12	-1.87207	-1.10314	2.59419e-05	-1.79585	-1.10312
44931539	chr18:44931539:T:C	1.31037e-11	-2.40682e-10	-1.04729	0.000162183	-2.40682e-10	-1.06612
44931850	chr18:44931850:G:T	3.08388e-12	-1.67737	-0.816633	4.48508e-05	-1.58669	-0.764803
44932078	chr18:44932078:T:C	8.48144e-12	-0.943512	-0.538795	9.21016e-05	-1.05865	-0.573296
44932265	chr18:44932265:T:C	8.8154e-12	-0.922077	-0.52161	9.55832e-05	-1.0381	-0.556739
44932360	chr18:44932360:C:T	6.65694e-12	-1.72453	-2.02435e-10	9.28042e-05	-1.62435	-2.02435e-10
44932630	chr18:44932630:G:C	1.91695e-12	-1.8668	-1.10265	2.61383e-05	-1.78848	-1.10296
44932856	chr18:44932856:T:C	2.64299e-11	-2.40682e-10	-0.345691	0.000392728	-2.40682e-10	-0.181721
44932860	chr18:44932860:G:T	3.85247e-12	-1.28624	-0.98523	4.4187e-05	-1.35027	-1.01614
44932984	chr18:44932984:C:T	3.02957e-11	-2.40682e-10	-0.209181	0.000365312	-2.40682e-10	-0.254087
44932985	chr18:44932985:G:A	1.36847e-11	-2.40682e-10	-1.00391	0.000175187	-2.40682e-10	-0.988988
44933225	chr18:44933225:C:G	5.53965e-12	-1.60541	-0.302842	8.4984e-05	-1.50186	-0.210515
44933520	chr18:44933520:T:C	1.2406e-11	-2.40682e-10	-1.102	0.000156353	-2.40682e-10	-1.10272
44933656	chr18:44933656:G:A	2.21892e-11	-2.40682e-10	-0.520584	0.000275573	-2.40682e-10	-0.535985
44933887	chr18:44933887:C:T	1.94347e-11	-2.40682e-10	-0.653127	0.000272995	-2.40682e-10	-0.545386
44934009	chr18:44934009:C:T	5.66741e-12	-0.852977	-1.03248	6.58739e-05	-0.911603	-1.05549
44934251	chr18:44934251:C:T	5.83233e-12	-0.848206	-1.00857	6.74485e-05	-0.907978	-1.0355
44934366	chr18:44934366:G:C	1.96317e-11	-0.812006	0.168962	0.000203212	-0.943461	0.102869
44934400	chr18:44934400:C:T	1.33062e-11	-2.40682e-10	-1.03196	0.0001655	-2.40682e-10	-1.04587
44934483	chr18:44934483:A:G	1.9028e-11	-0.874175	0.199901	0.00019777	-1.00078	0.133051
44934550	chr18:44934550:G:A	6.10696e-11	0.491827	-2.02435e-10	0.000439602	-0.0689694	-2.02435e-10
44934693	chr18:44934693:T:G	1.94168e-11	-2.40682e-10	-0.654048	0.000272716	-2.40682e-10	-0.546406
44935029	chr18:44935029:C:T	1.6829e-11	-2.40682e-10	-0.797086	0.00021108	-2.40682e-10	-0.8026
44935061	chr18:44935061:A:G	1.09002e-10	-2.40682e-10	1.07118	0.00173474	-2.40682e-10	1.30377
44935919	chr18:44935919:G:T	3.40781e-12	-1.56209	-0.832033	5.0331e-05	-1.45447	-0.781751
44936155	chr18:44936155:T:C	1.03012e-11	-1.28792	-2.02435e-10	0.000198662	-0.863235	-2.02435e-10
44936268	chr18:44936268:G:GT	1.89535e-12	-1.90715	-1.07363	2.52756e-05	-1.84618	-1.07882
44936293	chr18:44936293:C:T	3.53489e-11	0.150806	-0.205726	0.000488332	0.285783	-0.249627
44936830	chr18:44936830:C:T	2.80826e-11	-2.40682e-10	-0.285038	0.000342349	-2.40682e-10	-0.319009
44937017	chr18:44937017:T:C	3.32269e-11	-2.40682e-10	-0.116828	0.000482217	-2.40682e-10	0.0235546
44937189	chr18:44937189:A:G	1.67257e-11	-2.40682e-10	-0.80324	0.000210072	-2.40682e-10	-0.807387
44937210	chr18:44937210:T:C	5.71539e-12	-1.87703	-2.02435e-10	7.72067e-05	-1.80835	-2.02435e-10
44937240	chr18:44937240:T:C	5.01547e-12	-0.920317	-1.08734	6.04608e-05	-0.976398	-1.07645
44937291	chr18:44937291:A:C	2.05397e-12	-1.93515	-0.965259	2.51658e-05	-1.93953	-0.98982
44937515	chr18:44937515:G:C	5.48272e-12	-1.91859	-2.02435e-10	6.87015e-05	-1.92507	-2.02435e-10
44937896	chr18:44937896:A:G	6.51531e-12	-1.74603	-2.02435e-10	7.56898e-05	-1.8282	-2.02435e-10
44938726	chr18:44938726:G:A	2.58372e-11	-2.40682e-10	-0.368374	0.000312745	-2.40682e-10	-0.409452
44939564	chr18:44939564:T:C	2.15611e-12	-1.93623	-0.915648	2.8977e-05	-1.90618	-0.882154
44939735	chr18:44939735:A:T	7.12511e-12	-1.74027	0.0837107	0.00012219	-1.50924	0.159974
44939761	chr18:44939761:A:G	8.25166e-12	-0.627898	-0.881876	7.06681e-05	-1.07108	-0.825768
44940345	chr18:44940345:G:C	4.27283e-12	-1.8575	-0.31041	7.00704e-05	-1.70341	-0.201932
44940410	chr18:44940410:T:C	1.98191e-11	-2.40682e-10	-0.633541	0.00025317	-2.40682e-10	-0.62078
44940418	chr18:44940418:G:C	6.02414e-12	-1.25892	-0.565494	9.38313e-05	-1.12141	-0.491927
44940427	chr18:44940427:G:A	4.29789e-12	-1.13402	-1.02804	5.00886e-05	-1.18724	-1.05381
44940641	chr18:44940641:C:T	7.66962e-12	-0.738967	-0.843954	6.75085e-05	-1.16038	-0.782206
44940745	chr18:44940745:T:A	1.82471e-11	-2.40682e-10	-0.716182	0.000232745	-2.40682e-10	-0.704894
44941588	chr18:44941588:C:T	1.79117e-11	-2.40682e-10	-0.734734	0.000224697	-2.40682e-10	-0.740088
44942356	chr18:44942356:C:T	2.43963e-11	-2.40682e-10	-0.425757	0.000350885	-2.40682e-10	-0.29438
44943127	chr18:44943127:A:T	6.89402e-12	-0.878226	-0.811307	6.26313e-05	-1.26813	-0.74944
44943990	chr18:44943990:A:G	1.27085e-11	-2.40682e-10	-1.07791	0.000162244	-2.40682e-10	-1.06574
44944135	chr18:44944135:G:A	2.70025e-12	-1.87132	-0.755529	3.31319e-05	-1.92841	-0.725931
44944244	chr18:44944244:G:A	1.22306e-11	-1.11624	-2.02435e-10	0.000196924	-0.87202	-2.02435e-10
44944313	chr18:44944313:G:A	2.41507e-12	-1.85215	-0.886306	2.89367e-05	-1.86926	-0.920467
44944335	chr18:44944335:C:G	1.33214e-11	-2.40682e-10	-1.03081	0.000170907	-2.40682e-10	-1.01372
44944455	chr18:44944455:G:A	3.91214e-12	-1.21171	-1.0444	4.5935e-05	-1.26097	-1.06664
44945225	chr18:44945225:A:G	1.27319e-11	-2.40682e-10	-1.07607	0.000162535	-2.40682e-10	-1.06395
44945430	chr18:44945430:C:G	1.26565e-11	-2.40682e-10	-1.08202	0.000158631	-2.40682e-10	-1.08826
44945544	chr18:44945544:CACAA:C	4.50308e-12	-1.19397	-0.921459	5.21743e-05	-1.23724	-0.96301
44946363	chr18:44946363:C:T	6.09782e-12	-1.93683	0.124575	7.49882e-05	-1.94044	0.102934
44946600	chr18:44946600:G:T	1.90157e-11	-2.40682e-10	-0.674922	0.00023621	-2.40682e-10	-0.690116
44947299	chr18:44947299:A:G	1.30036e-11	-2.40682e-10	-1.05496	0.000164751	-2.40682e-10	-1.0504
44947570	chr18:44947570:G:A	2.37165e-12	-1.65591	-1.10069	3.05609e-05	-1.63452	-1.1006
44947713	chr18:44947713:T:C	1.34406e-11	-2.40682e-10	-1.02191	0.000172637	-2.40682e-10	-1.00365
44947852	chr18:44947852:T:C	2.90941e-12	-1.58822	-0.964016	3.74972e-05	-1.56558	-0.964991
44948031	chr18:44948031:G:A	1.36548e-11	-2.40682e-10	-1.00609	0.00017567	-2.40682e-10	-0.98623
44948312	chr18:44948312:C:T	3.58979e-11	-2.40682e-10	-0.0395075	0.000511587	-2.40682e-10	0.0826779
44948834	chr18:44948834:A:C	2.09276e-11	-2.40682e-10	-0.57912	0.000274047	-2.40682e-10	-0.541538
44949079	chr18:44949079:G:A	2.96438e-12	-1.56657	-0.966947	3.82615e-05	-1.54126	-0.969137
44949130	chr18:44949130:A:G	5.53026e-12	-1.09098	-0.81897	8.59112e-05	-0.876377	-0.825148
44949303	chr18:44949303:G:T	5.46044e-12	-1.10456	-0.818102	8.44427e-05	-0.892899	-0.825867
44949543	chr18:44949543:A:T	1.23963e-11	-2.40682e-10	-1.10279	0.000156472	-2.40682e-10	-1.10196
44949630	chr18:44949630:T:G	2.79051e-11	-2.40682e-10	-0.291379	0.000372096	-2.40682e-10	-0.235687
44950510	chr18:44950510:C:T	2.80264e-11	-2.40682e-10	-0.28704	0.000338713	-2.40682e-10	-0.329685
44950831	chr18:44950831:G:A	1.81141e-11	-2.40682e-10	-0.723497	0.000231742	-2.40682e-10	-0.709216
44952958	chr18:44952958:T:C	6.55114e-12	-1.74055	-2.02435e-10	9.2128e-05	-1.63166	-2.02435e-10
44953165	chr18:44953165:A:G	2.95398e-12	-1.7571	-0.779939	3.16609e-05	-1.84181	-0.857951
44953350	chr18:44953350:T:A	5.76919e-12	-1.09948	-0.768179	8.85718e-05	-0.89737	-0.773655
44953642	chr18:44953642:A:G	1.31074e-11	-2.40682e-10	-1.04701	0.000167254	-2.40682e-10	-1.03533
44954178	chr18:44954178:A:G	3.01699e-11	-2.40682e-10	-0.213341	0.000404439	-2.40682e-10	-0.152337
44954276	chr18:44954276:A:C	2.73358e-12	-1.7449	-0.869678	2.96011e-05	-1.83205	-0.934974
44954432	chr18:44954432:T:C	1.26676e-11	-2.40682e-10	-1.08114	0.000161926	-2.40682e-10	-1.0677
44954470	chr18:44954470:A:T	9.68844e-12	-1.34925	-2.02435e-10	0.000105575	-1.49542	-2.02435e-10
44954514	chr18:44954514:T:G	1.24126e-11	-2.40682e-10	-1.10148	0.000156739	-2.40682e-10	-1.10026
44954887	chr18:44954887:G:C	1.74959e-10	-2.40682e-10	1.54437	0.00201805	-2.40682e-10	1.45505
44955129	chr18:44955129:G:A	2.89028e-11	-2.40682e-10	-0.256249	0.000386545	-2.40682e-10	-0.19759
44955272	chr18:44955272:C:T	1.24299e-11	-2.40682e-10	-1.10008	0.000157272	-2.40682e-10	-1.09686
44955320	chr18:44955320:A:C	1.27467e-11	-2.40682e-10	-1.07492	0.000161149	-2.40682e-10	-1.07251
44955414	chr18:44955414:C:T	1.23945e-11	-2.40682e-10	-1.10293	0.000156976	-2.40682e-10	-1.09875
44955743	chr18:44955743:C:T	8.03567e-12	-1.5363	-2.02435e-10	0.000110606	-1.44886	-2.02435e-10
44956209	chr18:44956209:C:T	1.33446e-11	-2.40682e-10	-1.02907	0.000166231	-2.40682e-10	-1.04146
44957357	chr18:44957357:G:T	1.26084e-11	-2.40682e-10	-1.08582	0.000159178	-2.40682e-10	-1.08481
44957751	chr18:44957751:G:A	2.89557e-12	-1.75558	-0.801429	3.70104e-05	-1.7388	-0.804841
44958759	chr18:44958759:G:A	3.55502e-12	-1.792	-0.559823	4.6738e-05	-1.78577	-0.524506
44958991	chr18:44958991:A:C	2.79394e-12	-1.70637	-0.886361	3.57915e-05	-1.68466	-0.89247
44959572	chr18:44959572:A:G	1.25808e-11	-2.40682e-10	-1.08801	0.00015823	-2.40682e-10	-1.09079
44959603	chr18:44959603:C:T	1.36205e-11	-2.40682e-10	-1.00861	0.000170388	-2.40682e-10	-1.01676
44959991	chr18:44959991:C:A	1.26843e-11	-2.40682e-10	-1.07982	0.000158683	-2.40682e-10	-1.08793
44960187	chr18:44960187:G:A	1.26556e-11	-2.40682e-10	-1.08209	0.000159088	-2.40682e-10	-1.08538
44960335	chr18:44960335:C:A	4.20247e-12	-1.52848	-0.656033	5.09929e-05	-1.57194	-0.65121
44960612	chr18:44960612:G:A	3.02633e-11	-0.210251	-2.02435e-10	0.000560101	0.173277	-2.02435e-10
44961025	chr18:44961025:G:A	6.91813e-12	-1.68604	-2.02435e-10	0.000146913	-1.165	-2.02435e-10
44961279	chr18:44961279:G:T	6.26979e-12	-1.78444	-2.02435e-10	8.11387e-05	-1.75868	-2.02435e-10
44961926	chr18:44961926:G:A	1.27145e-11	-2.40682e-10	-1.07744	0.000161603	-2.40682e-10	-1.06969
44962374	chr18:44962374:G:A	1.34955e-11	-2.40682e-10	-1.01783	0.000168563	-2.40682e-10	-1.02753
44962939	chr18:44962939:A:C	1.9813e-11	-2.40682e-10	-0.633847	0.000252132	-2.40682e-10	-0.624887
44963180	chr18:44963180:A:G	1.20805e-10	-2.40682e-10	1.17399	0.00141047	-2.40682e-10	1.09684
44963305	chr18:44963305:A:G	1.23968e-11	-2.40682e-10	-1.10275	0.000156306	-2.40682e-10	-1.10303
44963349	chr18:44963349:T:C	1.63651e-11	-2.40682e-10	-0.825039	0.000212656	-2.40682e-10	-0.795165
44963492	chr18:44963492:T:G	1.28288e-11	-2.40682e-10	-1.06849	0.000160531	-2.40682e-10	-1.07635
44963498	chr18:44963498:A:G	1.33334e-11	-2.40682e-10	-1.02992	0.000166568	-2.40682e-10	-1.03944
44963565	chr18:44963565:G:A	3.81083e-12	-1.54372	-0.738621	4.00347e-05	-1.64501	-0.820084
44963850	chr18:44963850:A:C	1.37546e-11	-2.40682e-10	-0.998816	0.000171277	-2.40682e-10	-1.01155
44963970	chr18:44963970:AAGAGATCCATGAAAAAAAAACAAAAG:A	3.98993e-12	-1.45582	-0.780597	4.83319e-05	-1.5006	-0.776147
44964914	chr18:44964914:G:A	1.28623e-11	-2.40682e-10	-1.06589	0.000161161	-2.40682e-10	-1.07243
44964926	chr18:44964926:T:C	1.28563e-11	-2.40682e-10	-1.06636	0.000160831	-2.40682e-10	-1.07449
44966015	chr18:44966015:TCAAA:T	1.6194e-11	-2.40682e-10	-0.835547	0.00021029	-2.40682e-10	-0.80635
44966326	chr18:44966326:G:A	2.41478e-12	-1.63553	-1.10306	2.88522e-05	-1.68968	-1.10297
44966349	chr18:44966349:A:G	1.2775e-11	-2.40682e-10	-1.0727	0.000159697	-2.40682e-10	-1.08156
44966547	chr18:44966547:C:T	1.23934e-11	-2.40682e-10	-1.10303	0.000156353	-2.40682e-10	-1.10272
44967561	chr18:44967561:C:T	1.27383e-11	-2.40682e-10	-1.07557	0.000160005	-2.40682e-10	-1.07964
44967769	chr18:44967769:A:G	1.72784e-11	-2.40682e-10	-0.770728	0.000224964	-2.40682e-10	-0.738897
44969292	chr18:44969292:C:T	3.62012e-12	-1.27176	-1.06192	5.3695e-05	-1.11597	-1.05555
44969513	chr18:44969513:T:C	2.08198e-12	-1.81048	-1.07639	2.54225e-05	-1.85072	-1.06849
44969673	chr18:44969673:C:G	1.24373e-11	-2.40682e-10	-1.09949	0.00015761	-2.40682e-10	-1.09471
44969777	chr18:44969777:T:A	1.517e-11	-2.40682e-10	-0.900866	0.000194359	-2.40682e-10	-0.88513
44969908	chr18:44969908:G:A	5.60257e-12	-1.89696	-2.02435e-10	7.23627e-05	-1.87315	-2.02435e-10
44970245	chr18:44970245:A:G	2.96709e-11	-2.40682e-10	-0.230022	0.000358338	-2.40682e-10	-0.273364
44970401	chr18:44970401:A:G	1.76593e-11	-2.40682e-10	-0.748922	0.000215476	-2.40682e-10	-0.781988
44970481	chr18:44970481:T:C	1.64603e-11	-2.40682e-10	-0.819237	0.000206019	-2.40682e-10	-0.826871
44970712	chr18:44970712:C:T	1.52662e-11	-2.40682e-10	-0.894549	0.000195613	-2.40682e-10	-0.878702
44970900	chr18:44970900:G:A	3.1646e-11	-2.40682e-10	-0.165576	0.000380461	-2.40682e-10	-0.213456
44971201	chr18:44971201:G:A	1.34552e-11	-2.40682e-10	-1.02082	0.000168023	-2.40682e-10	-1.03074
44971345	chr18:44971345:T:C	2.87747e-11	-2.40682e-10	-0.26069	0.000347786	-2.40682e-10	-0.303251
44971475	chr18:44971475:A:G	1.24033e-11	-2.40682e-10	-1.10223	0.00015653	-2.40682e-10	-1.10159
44971483	chr18:44971483:C:G	3.72778e-11	-2.40682e-10	-0.0017903	0.000504233	-2.40682e-10	0.0682
44971770	chr18:44971770:C:A	1.23968e-11	-2.40682e-10	-1.10275	0.000156694	-2.40682e-10	-1.10054
44972210	chr18:44972210:G:T	1.23923e-11	-2.40682e-10	-1.10311	0.000156377	-2.40682e-10	-1.10257
44972250	chr18:44972250:C:G	3.52377e-11	-2.40682e-10	-0.0580705	0.000422501	-2.40682e-10	-0.108648
44972255	chr18:44972255:C:A	3.96019e-11	-2.40682e-10	0.0586907	0.000472995	-2.40682e-10	0.0042464
44972880	chr18:44972880:A:C	1.80983e-11	-2.40682e-10	-0.724372	0.000220788	-2.40682e-10	-0.757635
44973067	chr18:44973067:T:C	1.2409e-11	-2.40682e-10	-1.10176	0.000156615	-2.40682e-10	-1.10105
44973129	chr18:44973129:G:C	1.24102e-11	-2.40682e-10	-1.10167	0.000156635	-2.40682e-10	-1.10092
44973141	chr18:44973141:G:T	1.28442e-11	-2.40682e-10	-1.0673	0.000163305	-2.40682e-10	-1.05922
44973300	chr18:44973300:T:C	1.24057e-11	-2.40682e-10	-1.10203	0.000156935	-2.40682e-10	-1.09901
44973385	chr18:44973385:A:G	2.39105e-12	-1.66561	-1.08285	2.89927e-05	-1.7136	-1.0742
44973441	chr18:44973441:T:C	4.35048e-12	-1.49407	-0.65583	4.30855e-05	-1.63807	-0.75358
44973869	chr18:44973869:A:C	1.27143e-11	-2.40682e-10	-1.07746	0.00016247	-2.40682e-10	-1.06434
44973893	chr18:44973893:G:A	1.27249e-11	-2.40682e-10	-1.07663	0.000161634	-2.40682e-10	-1.06951
44974617	chr18:44974617:G:A	2.97484e-11	-0.227411	-2.02435e-10	0.000547099	0.14979	-2.02435e-10
44974706	chr18:44974706:A:G	7.61831e-12	-0.608803	-0.98083	8.60892e-05	-0.698453	-1.001
44974925	chr18:44974925:T:C	3.16422e-12	-1.51445	-0.953833	3.88477e-05	-1.55399	-0.941199
44977028	chr18:44977028:G:A	1.24248e-11	-2.40682e-10	-1.10049	0.000157181	-2.40682e-10	-1.09744
44977053	chr18:44977053:A:G	1.25071e-11	-2.40682e-10	-1.09389	0.000157365	-2.40682e-10	-1.09627
44977398	chr18:44977398:C:T	1.25555e-11	-2.40682e-10	-1.09003	0.000158754	-2.40682e-10	-1.08749
44977487	chr18:44977487:A:G	2.76955e-11	-2.40682e-10	-0.298919	0.000357822	-2.40682e-10	-0.274803
44977570	chr18:44977570:T:A	5.31643e-12	-1.59222	-0.357169	6.4413e-05	-1.61778	-0.371745
44977953	chr18:44977953:G:C	1.2459e-11	-2.40682e-10	-1.09774	0.000157615	-2.40682e-10	-1.09469
44978036	chr18:44978036:A:G	9.57684e-12	-1.36084	-2.02435e-10	9.45968e-05	-1.60522	-2.02435e-10
44978255	chr18:44978255:T:C	3.95376e-12	-1.52747	-0.718052	3.9793e-05	-1.66516	-0.805987
44978801	chr18:44978801:T:G	1.25087e-11	-2.40682e-10	-1.09376	0.000157426	-2.40682e-10	-1.09588
44978802	chr18:44978802:G:A	5.97848e-12	-1.83202	-2.02435e-10	6.84914e-05	-1.92813	-2.02435e-10
44978971	chr18:44978971:C:T	1.24143e-11	-2.40682e-10	-1.10134	0.000156991	-2.40682e-10	-1.09865
44980156	chr18:44980156:T:G	1.56815e-11	-2.40682e-10	-0.867706	0.000197431	-2.40682e-10	-0.869452
44980405	chr18:44980405:G:A	2.4613e-12	-1.72151	-0.997984	3.02317e-05	-1.75641	-0.98954
44982209	chr18:44982209:A:G	6.44645e-12	-1.56149	-0.195166	7.88767e-05	-1.57639	-0.210564
44982946	chr18:44982946:T:G	1.2905e-11	-2.40682e-10	-1.06257	0.000161515	-2.40682e-10	-1.07024
44983022	chr18:44983022:C:T	5.73554e-12	-1.58016	-0.293343	6.96255e-05	-1.60536	-0.306353
44983681	chr18:44983681:T:G	2.21957e-12	-1.91161	-0.91127	2.6383e-05	-1.94085	-0.941268
44984020	chr18:44984020:G:GTGAA	4.72535e-12	-1.44263	-0.624613	5.32496e-05	-1.50936	-0.670491
44984062	chr18:44984062:G:A	5.44572e-12	-1.92536	-2.02435e-10	6.82774e-05	-1.93126	-2.02435e-10
44984133	chr18:44984133:A:AGAGGTTGCAGTGAGCT	1.29406e-11	-2.40682e-10	-1.05982	0.000164089	-2.40682e-10	-1.05443
44984404	chr18:44984404:G:T	1.96784e-12	-1.90785	-1.0354	2.45788e-05	-1.92447	-1.02849
44985184	chr18:44985184:C:T	1.97893e-12	-1.90059	-1.03705	2.46614e-05	-1.91921	-1.03039
44985296	chr18:44985296:C:T	6.24558e-12	-1.78831	-2.02435e-10	9.68869e-05	-1.58129	-2.02435e-10
44986006	chr18:44986006:G:A	2.05514e-12	-1.90582	-0.99402	2.5683e-05	-1.92306	-0.98595
44986322	chr18:44986322:C:T	9.6718e-12	-0.784923	-0.56605	0.000135477	-0.732741	-0.513299
44986578	chr18:44986578:A:G	3.06929e-11	-2.40682e-10	-0.196156	0.000369708	-2.40682e-10	-0.242125
44986965	chr18:44986965:A:G	2.54412e-11	-2.40682e-10	-0.383817	0.000346367	-2.40682e-10	-0.307339
44987744	chr18:44987744:A:C	3.00771e-11	-2.40682e-10	-0.216425	0.000388231	-2.40682e-10	-0.193239
44987765	chr18:44987765:C:T	1.42343e-11	-2.40682e-10	-0.964533	0.000181935	-2.40682e-10	-0.951191
44988675	chr18:44988675:T:C	2.16379e-11	-2.40682e-10	-0.545742	0.000270342	-2.40682e-10	-0.555151
44989325	chr18:44989325:C:G	1.42343e-11	-2.40682e-10	-0.964533	0.000181935	-2.40682e-10	-0.951191
44989485	chr18:44989485:C:T	1.2765e-11	-2.40682e-10	-1.07348	0.00016148	-2.40682e-10	-1.07046
44989685	chr18:44989685:C:T	5.13178e-11	-2.40682e-10	0.31785	0.000699055	-2.40682e-10	0.394891
44989686	chr18:44989686:G:A	1.25269e-11	-2.40682e-10	-1.09231	0.000158729	-2.40682e-10	-1.08764
44989708	chr18:44989708:A:C	4.1547e-11	-2.40682e-10	0.106637	0.000560781	-2.40682e-10	0.174491
44990281	chr18:44990281:G:A	1.27771e-11	-2.40682e-10	-1.07253	0.000160871	-2.40682e-10	-1.07424
44990410	chr18:44990410:A:G	3.10315e-12	-1.86487	-0.6229	3.81202e-05	-1.88193	-0.632167
44990553	chr18:44990553:C:T	6.03761e-12	-0.744207	-1.07797	6.56814e-05	-0.899253	-1.07077
44990563	chr18:44990563:G:A	1.46353e-11	-2.40682e-10	-0.936751	0.000185649	-2.40682e-10	-0.93098
44990645	chr18:44990645:A:G	3.43657e-12	-1.86402	-0.521694	4.21409e-05	-1.8819	-0.531922
44990677	chr18:44990677:G:A	5.4564e-12	-1.9234	-2.02435e-10	6.99742e-05	-1.90671	-2.02435e-10
44990679	chr18:44990679:TG:T	2.92423e-11	-2.40682e-10	-0.244572	0.000377446	-2.40682e-10	-0.221412
44990756	chr18:44990756:T:C	6.83532e-12	-0.634729	-1.06336	7.40135e-05	-0.796009	-1.05458
44991167	chr18:44991167:C:G	2.76545e-11	-2.40682e-10	-0.300399	0.000362187	-2.40682e-10	-0.262679
44991671	chr18:44991671:T:A	1.97316e-11	-2.40682e-10	-0.637969	0.000246799	-2.40682e-10	-0.646265
44992710	chr18:44992710:T:C	3.01993e-12	-1.90571	-0.609241	3.72023e-05	-1.91773	-0.620734
44992828	chr18:44992828:T:C	2.18783e-11	-0.53469	-2.02435e-10	0.000257959	-0.602037	-2.02435e-10
44993185	chr18:44993185:T:C	5.84308e-12	-1.85493	-2.02435e-10	6.81314e-05	-1.9334	-2.02435e-10
44993412	chr18:44993412:T:C	4.49073e-11	-2.40682e-10	0.184413	0.00060902	-2.40682e-10	0.257012
44993878	chr18:44993878:A:G	2.39904e-12	-1.74184	-1.00328	4.4559e-05	-1.33969	-1.01834
44994296	chr18:44994296:T:A	3.07137e-12	-1.87476	-0.623301	3.76991e-05	-1.89155	-0.633655
44994640	chr18:44994640:G:C	1.4306e-11	-2.40682e-10	-0.95951	0.000182869	-2.40682e-10	-0.946068
44995112	chr18:44995112:T:C	4.46515e-11	-2.40682e-10	0.178699	0.000606004	-2.40682e-10	0.252048
44995114	chr18:44995114:G:A	1.27063e-11	-2.40682e-10	-1.07809	0.000159973	-2.40682e-10	-1.07983
44995332	chr18:44995332:A:G	7.39079e-12	-1.61995	-2.02435e-10	8.01571e-05	-1.77085	-2.02435e-10
44995352	chr18:44995352:A:G	1.29284e-11	-2.40682e-10	-1.06076	0.000162739	-2.40682e-10	-1.06269
44995362	chr18:44995362:T:C	1.28936e-11	-2.40682e-10	-1.06346	0.000162285	-2.40682e-10	-1.06549
44995436	chr18:44995436:C:T	1.65208e-11	-2.40682e-10	-0.815568	0.000220984	-2.40682e-10	-0.756747
44996031	chr18:44996031:T:G	1.30032e-11	-2.40682e-10	-1.05499	0.000163627	-2.40682e-10	-1.05725
44996305	chr18:44996305:C:T	1.29111e-11	-2.40682e-10	-1.0621	0.000163438	-2.40682e-10	-1.05841
44996403	chr18:44996403:G:A	1.33129e-11	-2.40682e-10	-1.03145	0.000171143	-2.40682e-10	-1.01234
44996655	chr18:44996655:G:A	1.84774e-12	-1.92036	-1.08587	2.30225e-05	-1.93284	-1.08553
44996756	chr18:44996756:A:G	5.03752e-11	-2.40682e-10	0.299312	0.000601577	-2.40682e-10	0.244716
44997061	chr18:44997061:A:C	5.54506e-11	-2.40682e-10	0.395304	0.000661251	-2.40682e-10	0.339294
44997526	chr18:44997526:A:G	1.29888e-11	-2.40682e-10	-1.0561	0.000163455	-2.40682e-10	-1.0583
44998118	chr18:44998118:G:A	2.90555e-12	-1.94018	-0.61338	3.73262e-05	-1.91737	-0.617771
44998180	chr18:44998180:C:T	2.01215e-12	-1.82595	-1.09504	2.8812e-05	-1.69899	-1.09505
44998209	chr18:44998209:A:G	6.14848e-12	-1.80398	-2.02435e-10	7.89386e-05	-1.78617	-2.02435e-10
44998310	chr18:44998310:A:G	1.30665e-11	-2.40682e-10	-1.05014	0.000165056	-2.40682e-10	-1.04856
44998738	chr18:44998738:A:T	3.07811e-12	-1.77615	-0.719726	4.59781e-05	-1.63088	-0.695794
44999000	chr18:44999000:G:A	6.55283e-12	-1.74029	-2.02435e-10	8.63401e-05	-1.69654	-2.02435e-10
44999294	chr18:44999294:C:T	2.68474e-11	-2.40682e-10	-0.330019	0.000351401	-2.40682e-10	-0.292911
44999628	chr18:44999628:C:T	1.31666e-11	-2.40682e-10	-1.0425	0.000165703	-2.40682e-10	-1.04464
44999727	chr18:44999727:C:A	2.00821e-12	-1.82899	-1.09396	2.87116e-05	-1.70355	-1.09399
45000240	chr18:45000240:A:AG	2.68395e-11	-2.40682e-10	-0.330314	0.000351268	-2.40682e-10	-0.29329
45000407	chr18:45000407:C:T	1.61259e-11	-2.40682e-10	-0.839764	0.000212028	-2.40682e-10	-0.798119
45001285	chr18:45001285:T:A	1.91889e-11	-2.40682e-10	-0.665855	0.000239792	-2.40682e-10	-0.675067
45002086	chr18:45002086:GA:G	2.90013e-11	-2.40682e-10	-0.252847	0.000381089	-2.40682e-10	-0.211807
45002319	chr18:45002319:C:T	4.08694e-11	-2.40682e-10	0.0901942	0.000490363	-2.40682e-10	0.0403079
45002564	chr18:45002564:C:T	2.08067e-12	-1.83811	-1.04939	2.65567e-05	-1.82913	-1.04643
45002576	chr18:45002576:T:A	1.31105e-11	-2.40682e-10	-1.04677	0.000164978	-2.40682e-10	-1.04903
45002660	chr18:45002660:G:A	3.07013e-12	-1.83296	-0.665507	3.70979e-05	-1.82645	-0.714829
45002960	chr18:45002960:A:G	4.16191e-11	-2.40682e-10	0.108372	0.000499606	-2.40682e-10	0.0589804
45003228	chr18:45003228:T:A	2.32632e-12	-1.93237	-0.843527	3.0288e-05	-1.89449	-0.849597
45003553	chr18:45003553:A:G	2.1981e-12	-1.93634	-0.896254	2.84079e-05	-1.90528	-0.902891
45003726	chr18:45003726:T:C	1.2398e-11	-2.40682e-10	-1.10265	0.000156297	-2.40682e-10	-1.10308
45003870	chr18:45003870:G:A	4.96015e-11	-2.40682e-10	0.283833	0.000674592	-2.40682e-10	0.359269
45003900	chr18:45003900:C:T	2.60966e-11	-2.40682e-10	-0.358381	0.000315572	-2.40682e-10	-0.400453
45004223	chr18:45004223:C:T	3.24861e-12	-1.74852	-0.693438	4.90273e-05	-1.59372	-0.66874
45004512	chr18:45004512:T:G	2.73742e-12	-1.70727	-0.905898	3.45533e-05	-1.68829	-0.924048
```
