## Supplementary material for "Characterization of shared and ancestry-specific signals driving complex traits using multi-ancestry fine-mapping": susiex_nc2.cs80.summary

```
# chr18:44004547-45004547
CS_ID	CS_LENGTH	CS_PURITY	MAX_PIP_SNP	BP	REF_ALLELE	ALT_ALLELE	REF_FRQ	BETA	SE	-LOG10P	MAX_PIP	POST-HOC_PROB_POP1	POST-HOC_PROB_POP2
1	11	0.984299	chr18:44437936:A:G	44437936	G,G	A,A	1,1	-inf,-inf	inf,inf	11.1604,1.86741	0.177203	1	0.659257
2	1221	0	chr18:44145752:A:C	44145752	C,C	A,A	1,1	inf,-inf	inf,inf	3.95869,0.23053	0.0302905	0.556124	0.348467
```
