## Supplementary material for "Characterization of shared and ancestry-specific signals driving complex traits using multi-ancestry fine-mapping": susiex_nc3.cs80.cs

```
CS_ID	SNP	BP	REF_ALLELE	ALT_ALLELE	REF_FRQ	BETA	SE	-LOG10P	CS_PIP	OVRL_PIP
1	chr18:44437936:A:G	44437936	G,G	A,A	1,1	-inf,-inf	inf,inf	11.1604,1.86741	0.176458	0.17652
1	chr18:44450223:A:G	44450223	G,G	A,A	1,1	-inf,-inf	inf,inf	11.0384,1.78682	0.116694	0.116758
1	chr18:44449819:C:G	44449819	G,G	C,C	1,1	-inf,-inf	inf,inf	10.9398,1.8957	0.114724	0.11479
1	chr18:44461098:A:C	44461098	C,C	A,A	1,1	-inf,-inf	inf,inf	10.8958,1.75251	0.0808287	0.0808929
1	chr18:44455824:TG:T	44455824	T,T	TG,TG	1,1	-inf,-inf	inf,inf	10.8392,1.71241	0.0664614	0.0665255
1	chr18:44460149:C:T	44460149	T,T	C,C	1,1	-inf,-inf	inf,inf	10.8179,1.7141	0.0637127	0.0637767
1	chr18:44460413:GATAAAGAGATAGTTTTATAAA:G	44460413	G,G	GATAAAGAGATAGTTTTATAAA,GATAAAGAGATAGTTTTATAAA	1,1	-inf,-inf	inf,inf	10.7744,1.7011	0.0566372	0.0567013
1	chr18:44417582:G:T	44417582	T,T	G,G	1,1	-inf,-inf	inf,inf	11.258,0.773835	0.0346812	0.0347456
1	chr18:44424503:G:A	44424503	A,A	G,G	1,1	-inf,-inf	inf,inf	11.1986,0.826109	0.0327979	0.0328605
1	chr18:44416285:C:G	44416285	G,G	C,C	1,1	-inf,-inf	inf,inf	11.1639,0.87087	0.0325814	0.0326433
1	chr18:44424476:C:T	44424476	T,T	C,C	1,1	-inf,-inf	inf,inf	11.1889,0.796998	0.0306941	0.0307572
2	chr18:44145752:A:C	44145752	C,C	A,A	1,1	inf,-inf	inf,inf	3.95869,0.23053	0.0231214	0.0259263
2	chr18:44160113:C:A	44160113	A,A	C,C	1,1	inf,inf	inf,inf	3.76535,0.137618	0.0126934	0.0144138
2	chr18:44146226:T:G	44146226	G,G	T,T	1,1	inf,-inf	inf,inf	3.70486,0.103876	0.0121119	0.0137572
2	chr18:44157254:G:A	44157254	A,A	G,G	1,1	inf,inf	inf,inf	3.7302,0.111374	0.011747	0.0133597
2	chr18:44139828:T:C	44139828	C,C	T,T	1,1	inf,inf	inf,inf	3.66448,0.112886	0.0102392	0.011715
2	chr18:44148768:T:C	44148768	C,C	T,T	1,1	inf,-inf	inf,inf	3.65538,0.072295	0.0100652	0.0114908
2	chr18:44163703:C:T	44163703	T,T	C,C	1,1	inf,inf	inf,inf	3.66661,0.0408043	0.00984365	0.0112417
2	chr18:44153072:A:G	44153072	G,G	A,A	1,1	inf,-inf	inf,inf	3.60976,0.067092	0.00963101	0.0110022
2	chr18:44144241:A:G	44144241	G,G	A,A	1,1	inf,-inf	inf,inf	3.66172,0.0198853	0.00951427	0.0108818
2	chr18:44153906:C:T	44153906	T,T	C,C	1,1	inf,inf	inf,inf	3.59606,0.0955591	0.00883332	0.01012
2	chr18:44153197:A:G	44153197	G,G	A,A	1,1	inf,inf	inf,inf	3.5951,0.0615736	0.00866434	0.00992788
2	chr18:44152000:A:G	44152000	G,G	A,A	1,1	inf,inf	inf,inf	3.58768,0.0595994	0.00849314	0.00973705
2	chr18:44173063:C:T	44173063	T,T	C,C	1,1	inf,inf	inf,inf	3.59112,0.0613207	0.00841062	0.00964856
2	chr18:44173177:T:G	44173177	G,G	T,T	1,1	inf,inf	inf,inf	3.56876,0.0915505	0.00806897	0.00927117
2	chr18:44176838:C:T	44176838	T,T	C,C	1,1	inf,-inf	inf,inf	3.52051,0.0596999	0.00796354	0.00915091
2	chr18:44183051:A:G	44183051	G,G	A,A	1,1	inf,inf	inf,inf	3.56377,0.0644295	0.00795826	0.00914648
2	chr18:44154234:C:T	44154234	T,T	C,C	1,1	inf,inf	inf,inf	3.53885,0.0578605	0.00770153	0.0088536
2	chr18:44181873:T:C	44181873	C,C	T,T	1,1	inf,inf	inf,inf	3.52916,0.0676383	0.00743091	0.00855742
2	chr18:44183900:G:T	44183900	T,T	G,G	1,1	inf,-inf	inf,inf	3.45976,0.128746	0.00736893	0.00849241
2	chr18:44180078:A:T	44180078	T,T	A,A	1,1	inf,inf	inf,inf	3.50757,0.0739549	0.00718467	0.00828353
2	chr18:44928684:T:C	44928684	C,NA	T,NA	1,NA	-inf,NA	inf,NA	2.3785,NA	0.00702322	0.0150694
2	chr18:44592078:AT:A	44592078	A,NA	AT,NA	1,NA	-inf,NA	inf,NA	8.40615,NA	0.00693728	0.02014
2	chr18:44196615:A:T	44196615	T,T	A,A	1,1	inf,-inf	inf,inf	2.55227,0.95444	0.00605908	0.0075045
2	chr18:44706930:A:C	44706930	NA,C	NA,A	NA,1	NA,-inf	NA,inf	NA,2.34934	0.00587762	0.0137518
2	chr18:44128283:C:A	44128283	A,A	C,C	1,1	inf,-inf	inf,inf	3.31969,0.232827	0.00582079	0.00679302
2	chr18:44611824:T:C	44611824	C,NA	T,NA	1,NA	-inf,NA	inf,NA	7.68849,NA	0.00535585	0.0148927
2	chr18:44165715:G:T	44165715	T,T	G,G	1,1	-inf,inf	inf,inf	3.91664,0.318887	0.00513354	0.00714791
2	chr18:44866653:G:T	44866653	NA,T	NA,G	NA,1	NA,-inf	NA,inf	NA,2.30544	0.00419936	0.00992036
2	chr18:44187261:T:A	44187261	A,A	T,T	1,1	inf,inf	inf,inf	3.18868,0.0168402	0.00401573	0.00473193
2	chr18:44033318:C:A	44033318	A,NA	C,NA	1,NA	inf,NA	inf,NA	2.64211,NA	0.00383822	0.00797952
2	chr18:44188312:T:C	44188312	C,C	T,T	1,1	inf,inf	inf,inf	3.13914,0.104133	0.00377176	0.00446029
2	chr18:44079198:T:C	44079198	C,NA	T,NA	1,NA	-inf,NA	inf,NA	2.74656,NA	0.00362286	0.00678923
2	chr18:44541810:A:G	44541810	G,NA	A,NA	1,NA	-inf,NA	inf,NA	7.90691,NA	0.0035268	0.0100723
2	chr18:44046926:C:T	44046926	T,T	C,C	1,1	-inf,inf	inf,inf	3.99352,0.701265	0.00352042	0.0050101
2	chr18:44317544:G:A	44317544	A,NA	G,NA	1,NA	-inf,NA	inf,NA	1.87782,NA	0.00338135	0.00932725
2	chr18:44268659:G:A	44268659	A,NA	G,NA	1,NA	-inf,NA	inf,NA	1.86191,NA	0.00321664	0.00889092
2	chr18:44595592:G:A	44595592	A,NA	G,NA	1,NA	-inf,NA	inf,NA	6.24021,NA	0.00292239	0.00798645
2	chr18:44124879:T:C	44124879	C,C	T,T	1,1	-inf,inf	inf,inf	3.53862,0.278976	0.0029136	0.0037475
2	chr18:44304870:T:C	44304870	C,NA	T,NA	1,NA	inf,NA	inf,NA	2.18091,NA	0.00254098	0.00528062
2	chr18:44029727:C:T	44029727	NA,T	NA,C	NA,1	NA,-inf	NA,inf	NA,1.93084	0.00250711	0.00576049
2	chr18:44578654:G:T	44578654	T,NA	G,NA	1,NA	inf,NA	inf,NA	2.80521,NA	0.00248579	0.00580714
2	chr18:44910944:G:C	44910944	NA,C	NA,G	NA,1	NA,-inf	NA,inf	NA,1.97088	0.00245867	0.00580266
2	chr18:44839610:A:T	44839610	NA,T	NA,A	NA,1	NA,-inf	NA,inf	NA,2.02111	0.00239552	0.00565376
2	chr18:44173963:A:C	44173963	C,C	A,A	1,1	inf,-inf	inf,inf	2.84975,0.0250098	0.00238693	0.00308693
2	chr18:44461166:T:G	44461166	G,NA	T,NA	1,NA	-inf,NA	inf,NA	1.7671,NA	0.00231607	0.00523625
2	chr18:44122133:C:G	44122133	G,G	C,C	1,1	-inf,inf	inf,inf	3.43133,0.236334	0.00229035	0.00297204
2	chr18:44954887:G:C	44954887	NA,C	NA,G	NA,1	NA,inf	NA,inf	NA,1.84348	0.00227407	0.00522336
2	chr18:44250246:G:C	44250246	C,NA	G,NA	1,NA	inf,NA	inf,NA	2.09909,NA	0.0021542	0.00448549
2	chr18:44846259:G:T	44846259	NA,T	NA,G	NA,1	NA,-inf	NA,inf	NA,1.93527	0.00208704	0.00492212
2	chr18:44867387:T:C	44867387	NA,C	NA,T	NA,1	NA,-inf	NA,inf	NA,1.72572	0.0020818	0.00487658
2	chr18:44039119:C:G	44039119	NA,G	NA,C	NA,1	NA,inf	NA,inf	NA,1.83383	0.00201842	0.00469052
2	chr18:44339847:G:T	44339847	NA,T	NA,G	NA,1	NA,-inf	NA,inf	NA,1.65495	0.00187095	0.00434
2	chr18:44909808:C:T	44909808	NA,T	NA,C	NA,1	NA,-inf	NA,inf	NA,1.7952	0.00181352	0.00427344
2	chr18:44883019:G:A	44883019	NA,A	NA,G	NA,1	NA,-inf	NA,inf	NA,1.79096	0.00181254	0.00427197
2	chr18:44657309:C:T	44657309	NA,T	NA,C	NA,1	NA,-inf	NA,inf	NA,1.62722	0.00180683	0.0041876
2	chr18:44935061:A:G	44935061	NA,G	NA,A	NA,1	NA,-inf	NA,inf	NA,1.63661	0.00171591	0.00401516
2	chr18:44071053:G:A	44071053	A,A	G,G	1,1	-inf,inf	inf,inf	3.5107,0.65723	0.00166659	0.00242448
2	chr18:44863783:C:T	44863783	NA,T	NA,C	NA,1	NA,inf	NA,inf	NA,1.70004	0.00166407	0.0038487
2	chr18:44374577:A:T	44374577	NA,T	NA,A	NA,1	NA,inf	NA,inf	NA,1.82491	0.00165075	0.00380969
2	chr18:44377403:T:G	44377403	NA,G	NA,T	NA,1	NA,inf	NA,inf	NA,1.82489	0.00164421	0.00379388
2	chr18:44929342:G:A	44929342	NA,A	NA,G	NA,1	NA,-inf	NA,inf	NA,1.60699	0.00163989	0.00383566
2	chr18:44626206:C:T	44626206	T,NA	C,NA	1,NA	-inf,NA	inf,NA	5.22383,NA	0.0016386	0.00428005
2	chr18:44963180:A:G	44963180	NA,G	NA,A	NA,1	NA,inf	NA,inf	NA,1.63599	0.00159407	0.00366119
2	chr18:44482838:G:A	44482838	NA,A	NA,G	NA,1	NA,-inf	NA,inf	NA,1.56989	0.00159226	0.00370027
2	chr18:44855198:C:T	44855198	NA,T	NA,C	NA,1	NA,inf	NA,inf	NA,1.66679	0.00157992	0.00365351
2	chr18:44115896:G:A	44115896	A,A	G,G	1,1	-inf,inf	inf,inf	3.2211,0.241648	0.00157801	0.00207951
2	chr18:44906570:C:G	44906570	NA,G	NA,C	NA,1	NA,-inf	NA,inf	NA,1.67917	0.00149359	0.00351564
2	chr18:44843038:C:T	44843038	NA,T	NA,C	NA,1	NA,-inf	NA,inf	NA,1.70989	0.00143965	0.00338795
2	chr18:44380412:T:G	44380412	NA,G	NA,T	NA,1	NA,inf	NA,inf	NA,1.72377	0.00140272	0.0032363
2	chr18:44337122:A:T	44337122	T,NA	A,NA	1,NA	-inf,NA	inf,NA	6.30763,NA	0.00139363	0.00389886
2	chr18:44249861:G:A	44249861	A,NA	G,NA	1,NA	inf,NA	inf,NA	2.16434,NA	0.00136513	0.00288705
2	chr18:44208806:A:T	44208806	T,NA	A,NA	1,NA	-inf,NA	inf,NA	1.50549,NA	0.0013629	0.00373235
2	chr18:44118039:G:A	44118039	A,A	G,G	1,1	-inf,inf	inf,inf	3.17581,0.183007	0.00135139	0.00179082
2	chr18:44378368:A:G	44378368	NA,G	NA,A	NA,1	NA,inf	NA,inf	NA,1.69747	0.00134591	0.00310503
2	chr18:44540560:T:C	44540560	NA,C	NA,T	NA,1	NA,inf	NA,inf	NA,1.56073	0.00132266	0.0030523
2	chr18:44028616:C:T	44028616	NA,T	NA,C	NA,1	NA,inf	NA,inf	NA,1.57449	0.00131428	0.00304895
2	chr18:44579492:A:C	44579492	C,NA	A,NA	1,NA	-inf,NA	inf,NA	5.57058,NA	0.00127559	0.0034195
2	chr18:44902027:A:G	44902027	NA,G	NA,A	NA,1	NA,-inf	NA,inf	NA,1.58228	0.00127179	0.00299071
2	chr18:44859769:T:G	44859769	NA,G	NA,T	NA,1	NA,inf	NA,inf	NA,1.5386	0.00126647	0.00292761
2	chr18:44374655:T:C	44374655	NA,C	NA,T	NA,1	NA,inf	NA,inf	NA,1.65705	0.0012576	0.00290105
2	chr18:44005755:A:G	44005755	NA,G	NA,A	NA,1	NA,inf	NA,inf	NA,1.54034	0.00124079	0.00287791
2	chr18:44115125:G:A	44115125	A,A	G,G	1,1	-inf,inf	inf,inf	3.1566,0.13986	0.00123902	0.00164558
2	chr18:44013175:C:CT	44013175	CT,NA	C,NA	1,NA	inf,NA	inf,NA	1.97367,NA	0.00122697	0.00253096
2	chr18:44358343:C:A	44358343	A,NA	C,NA	1,NA	-inf,NA	inf,NA	6.18128,NA	0.0012161	0.00338503
2	chr18:44231424:G:A	44231424	NA,A	NA,G	NA,1	NA,inf	NA,inf	NA,1.52755	0.00120699	0.00281044
2	chr18:44155843:C:T	44155843	T,T	C,C	1,1	inf,-inf	inf,inf	2.4962,0.172504	0.00117844	0.00164038
2	chr18:44542508:A:C	44542508	C,C	A,A	1,1	-inf,inf	inf,inf	2.1311,0.0686924	0.00115927	0.00264737
2	chr18:44455094:A:G	44455094	NA,G	NA,A	NA,1	NA,-inf	NA,inf	NA,1.36197	0.00113903	0.00264007
2	chr18:44865511:T:C	44865511	NA,C	NA,T	NA,1	NA,-inf	NA,inf	NA,1.54922	0.00113401	0.00265958
2	chr18:44154366:C:T	44154366	T,NA	C,NA	1,NA	inf,NA	inf,NA	1.73773,NA	0.00113311	0.00166322
2	chr18:44819154:CTT:C	44819154	C,C	CTT,CTT	1,1	inf,inf	inf,inf	1.59,0.260472	0.00112164	0.00271534
2	chr18:44876939:G:A	44876939	NA,A	NA,G	NA,1	NA,inf	NA,inf	NA,1.4349	0.00112154	0.00257999
2	chr18:44185185:T:A	44185185	NA,A	NA,T	NA,1	NA,inf	NA,inf	NA,1.44856	0.0011156	0.00253708
2	chr18:44176795:G:A	44176795	A,A	G,G	1,1	inf,-inf	inf,inf	2.46377,0.101001	0.00105467	0.00147705
2	chr18:44921607:T:C	44921607	NA,C	NA,T	NA,1	NA,-inf	NA,inf	NA,1.36758	0.00104837	0.00244396
2	chr18:44276600:A:G	44276600	NA,G	NA,A	NA,1	NA,inf	NA,inf	NA,1.3719	0.00103115	0.00236483
2	chr18:44885992:A:C	44885992	C,C	A,A	1,1	inf,-inf	inf,inf	0.734212,1.46005	0.000999026	0.00236061
2	chr18:44571163:A:G	44571163	NA,G	NA,A	NA,1	NA,-inf	NA,inf	NA,1.24785	0.000985418	0.00225994
2	chr18:44172619:C:G	44172619	G,G	C,C	1,1	inf,-inf	inf,inf	2.4229,0.0983762	0.000974072	0.00136969
2	chr18:44184075:T:C	44184075	C,C	T,T	1,1	inf,-inf	inf,inf	2.37792,0.18523	0.000967592	0.00136509
2	chr18:44643805:A:C	44643805	C,C	A,A	1,1	inf,-inf	inf,inf	3.23273,0.204748	0.000954829	0.00216294
2	chr18:44321934:G:C	44321934	NA,C	NA,G	NA,1	NA,inf	NA,inf	NA,1.40576	0.000947065	0.00220326
2	chr18:44328717:A:C	44328717	NA,C	NA,A	NA,1	NA,inf	NA,inf	NA,1.31185	0.000941408	0.00216249
2	chr18:44009128:CA:C	44009128	NA,C	NA,CA	NA,1	NA,-inf	NA,inf	NA,1.16486	0.000914354	0.0021075
2	chr18:44173849:T:C	44173849	C,NA	T,NA	1,NA	inf,NA	inf,NA	1.97256,NA	0.000902936	0.00182078
2	chr18:44035774:A:C	44035774	C,NA	A,NA	1,NA	-inf,NA	inf,NA	1.41572,NA	0.00090273	0.0019015
2	chr18:44576878:C:G	44576878	NA,G	NA,C	NA,1	NA,-inf	NA,inf	NA,1.23639	0.000899404	0.00206263
2	chr18:44254255:C:T	44254255	NA,T	NA,C	NA,1	NA,inf	NA,inf	NA,1.35335	0.000898942	0.00204969
2	chr18:44070196:T:G	44070196	G,G	T,T	1,1	-inf,inf	inf,inf	2.51917,0.597037	0.000896667	0.00127704
2	chr18:44173861:T:A	44173861	A,A	T,T	1,1	inf,-inf	inf,inf	2.37763,0.0885886	0.000888707	0.00125544
2	chr18:44621213:G:C	44621213	NA,C	NA,G	NA,1	NA,inf	NA,inf	NA,1.30458	0.000873494	0.00201644
2	chr18:44915468:A:C	44915468	NA,C	NA,A	NA,1	NA,-inf	NA,inf	NA,1.33466	0.000866442	0.00203
2	chr18:44107566:G:A	44107566	A,A	G,G	1,1	inf,inf	inf,inf	2.19714,0.0714617	0.000832432	0.00125087
2	chr18:44586165:A:G	44586165	G,G	A,A	1,1	-inf,inf	inf,inf	0.403835,0.723423	0.000824986	0.0018369
2	chr18:44297881:A:T	44297881	NA,T	NA,A	NA,1	NA,inf	NA,inf	NA,1.30497	0.000804062	0.00186935
2	chr18:44435630:G:A	44435630	NA,A	NA,G	NA,1	NA,inf	NA,inf	NA,1.26147	0.000798252	0.00183997
2	chr18:44869917:A:G	44869917	NA,G	NA,A	NA,1	NA,-inf	NA,inf	NA,1.1583	0.000797668	0.00184066
2	chr18:44276742:T:G	44276742	NA,G	NA,T	NA,1	NA,inf	NA,inf	NA,1.20718	0.000793729	0.00182271
2	chr18:44033725:C:A	44033725	NA,A	NA,C	NA,1	NA,inf	NA,inf	NA,1.27489	0.000790095	0.00182844
2	chr18:44712154:T:C	44712154	NA,C	NA,T	NA,1	NA,-inf	NA,inf	NA,1.25278	0.00078756	0.00183031
2	chr18:44312134:T:C	44312134	NA,C	NA,T	NA,1	NA,inf	NA,inf	NA,1.29062	0.000785595	0.00182616
2	chr18:44741257:C:T	44741257	NA,T	NA,C	NA,1	NA,inf	NA,inf	NA,1.11903	0.000784248	0.00179161
2	chr18:44317678:G:A	44317678	NA,A	NA,G	NA,1	NA,inf	NA,inf	NA,1.28311	0.000776098	0.00180401
2	chr18:44310842:C:A	44310842	NA,A	NA,C	NA,1	NA,inf	NA,inf	NA,1.27492	0.000766337	0.00178119
2	chr18:44459495:G:A	44459495	NA,A	NA,G	NA,1	NA,inf	NA,inf	NA,1.23557	0.000765311	0.0017639
2	chr18:44455423:G:A	44455423	NA,A	NA,G	NA,1	NA,inf	NA,inf	NA,1.23327	0.000762465	0.00175733
2	chr18:44026458:A:G	44026458	NA,G	NA,A	NA,1	NA,inf	NA,inf	NA,1.24733	0.000757414	0.00175236
2	chr18:44557152:C:T	44557152	NA,T	NA,C	NA,1	NA,-inf	NA,inf	NA,1.16388	0.000755106	0.00175319
2	chr18:44844663:C:A	44844663	NA,A	NA,C	NA,1	NA,inf	NA,inf	NA,1.22212	0.000753036	0.00173895
2	chr18:44460831:C:T	44460831	NA,T	NA,C	NA,1	NA,inf	NA,inf	NA,1.22528	0.000752661	0.00173468
2	chr18:44588818:A:C	44588818	NA,C	NA,A	NA,1	NA,-inf	NA,inf	NA,1.14615	0.000751627	0.00174308
2	chr18:44302657:C:T	44302657	NA,T	NA,C	NA,1	NA,inf	NA,inf	NA,1.26275	0.000751547	0.00174664
2	chr18:44262466:A:G	44262466	G,NA	A,NA	1,NA	inf,NA	inf,NA	1.73714,NA	0.000751284	0.00159692
2	chr18:44300105:C:T	44300105	NA,T	NA,C	NA,1	NA,inf	NA,inf	NA,1.26245	0.000751186	0.0017458
2	chr18:44320090:T:C	44320090	NA,C	NA,T	NA,1	NA,inf	NA,inf	NA,1.26023	0.000748503	0.00173954
2	chr18:44388470:C:A	44388470	NA,A	NA,C	NA,1	NA,-inf	NA,inf	NA,1.11206	0.000745707	0.00172954
2	chr18:44997061:A:C	44997061	NA,C	NA,A	NA,1	NA,inf	NA,inf	NA,1.19898	0.000731077	0.00168463
2	chr18:44989685:C:T	44989685	NA,T	NA,C	NA,1	NA,-inf	NA,inf	NA,1.18003	0.000729842	0.001697
2	chr18:44907308:A:G	44907308	NA,G	NA,A	NA,1	NA,-inf	NA,inf	NA,1.21949	0.000723767	0.00169296
2	chr18:44755938:G:A	44755938	NA,A	NA,G	NA,1	NA,-inf	NA,inf	NA,1.09163	0.00072328	0.0016749
2	chr18:44311548:T:A	44311548	NA,A	NA,T	NA,1	NA,-inf	NA,inf	NA,1.01302	0.00071304	0.00163746
2	chr18:44430102:T:C	44430102	NA,C	NA,T	NA,1	NA,-inf	NA,inf	NA,1.08276	0.000707059	0.00163941
2	chr18:45003870:G:A	45003870	NA,A	NA,G	NA,1	NA,-inf	NA,inf	NA,1.15911	0.000705453	0.0016399
2	chr18:44778745:G:T	44778745	NA,T	NA,G	NA,1	NA,-inf	NA,inf	NA,1.04021	0.000694645	0.00160128
2	chr18:44794469:A:G	44794469	NA,G	NA,A	NA,1	NA,-inf	NA,inf	NA,1.1007	0.000689184	0.00160005
2	chr18:44422263:C:T	44422263	T,NA	C,NA	1,NA	-inf,NA	inf,NA	7.31329,NA	0.000687388	0.00190658
2	chr18:44242175:A:G	44242175	NA,G	NA,A	NA,1	NA,inf	NA,inf	NA,1.17887	0.000676834	0.00157262
2	chr18:44509580:G:A	44509580	A,NA	G,NA	1,NA	-inf,NA	inf,NA	7.61684,NA	0.00067373	0.00185553
2	chr18:44121572:A:T	44121572	T,T	A,A	1,1	inf,-inf	inf,inf	2.12789,0.318999	0.000668026	0.000971715
2	chr18:44996756:A:G	44996756	NA,G	NA,A	NA,1	NA,inf	NA,inf	NA,1.14147	0.000666159	0.00153464
2	chr18:44335870:T:C	44335870	NA,C	NA,T	NA,1	NA,-inf	NA,inf	NA,0.988989	0.000662962	0.00152363
2	chr18:44960612:G:A	44960612	A,NA	G,NA	1,NA	inf,NA	inf,NA	1.23581,NA	0.000659347	0.00147409
2	chr18:44159547:T:C	44159547	NA,C	NA,T	NA,1	NA,-inf	NA,inf	NA,1.01109	0.000656763	0.00150039
2	chr18:44288960:A:G	44288960	NA,G	NA,A	NA,1	NA,inf	NA,inf	NA,1.16736	0.00065176	0.00151353
2	chr18:44543586:A:G	44543586	G,G	A,A	1,1	inf,-inf	inf,inf	0.347568,0.0499635	0.000649623	0.00144305
2	chr18:44974617:G:A	44974617	A,NA	G,NA	1,NA	inf,NA	inf,NA	1.22564,NA	0.00064392	0.00144105
2	chr18:44678492:C:T	44678492	NA,T	NA,C	NA,1	NA,-inf	NA,inf	NA,1.05681	0.00064264	0.00148453
2	chr18:44092176:T:C	44092176	C,C	T,T	1,1	inf,inf	inf,inf	1.48077,1.46005	0.000641853	0.00126599
2	chr18:44309196:GT:G	44309196	NA,G	NA,GT	NA,1	NA,inf	NA,inf	NA,1.16074	0.000640018	0.00148624
2	chr18:44993412:T:C	44993412	NA,C	NA,T	NA,1	NA,-inf	NA,inf	NA,1.09828	0.000638932	0.00148462
2	chr18:44279481:A:G	44279481	NA,G	NA,A	NA,1	NA,inf	NA,inf	NA,1.15049	0.00063767	0.00148103
2	chr18:44995112:T:C	44995112	NA,C	NA,T	NA,1	NA,-inf	NA,inf	NA,1.09479	0.000635814	0.00147737
2	chr18:44061126:G:A	44061126	NA,A	NA,G	NA,1	NA,-inf	NA,inf	NA,0.990315	0.000631051	0.00144159
2	chr18:44905332:A:C	44905332	NA,C	NA,A	NA,1	NA,-inf	NA,inf	NA,0.990963	0.000631013	0.00144629
2	chr18:44270367:A:G	44270367	NA,G	NA,A	NA,1	NA,inf	NA,inf	NA,1.14549	0.00063076	0.0014649
2	chr18:44904028:T:C	44904028	NA,C	NA,T	NA,1	NA,-inf	NA,inf	NA,0.988977	0.000628927	0.00144151
2	chr18:44246518:G:T	44246518	NA,T	NA,G	NA,1	NA,-inf	NA,inf	NA,0.926535	0.000613774	0.00140749
2	chr18:44873309:A:G	44873309	NA,G	NA,A	NA,1	NA,inf	NA,inf	NA,1.08641	0.000611932	0.00141238
2	chr18:44914107:G:A	44914107	NA,A	NA,G	NA,1	NA,-inf	NA,inf	NA,0.967701	0.000606642	0.00139043
2	chr18:44716295:A:C	44716295	C,C	A,A	1,1	inf,inf	inf,inf	4.47697,0.0228838	0.000604888	0.00127912
2	chr18:44264022:A:C	44264022	NA,C	NA,A	NA,1	NA,-inf	NA,inf	NA,0.893101	0.000603392	0.00138608
2	chr18:44315412:T:C	44315412	NA,C	NA,T	NA,1	NA,-inf	NA,inf	NA,0.980247	0.000598781	0.0013815
2	chr18:44100581:G:T	44100581	T,T	G,G	1,1	inf,-inf	inf,inf	1.36774,1.14128	0.000594722	0.000951744
2	chr18:44505157:T:G	44505157	G,NA	T,NA	1,NA	-inf,NA	inf,NA	7.19927,NA	0.000593281	0.00162958
2	chr18:44258920:C:T	44258920	NA,T	NA,C	NA,1	NA,-inf	NA,inf	NA,0.90007	0.0005919	0.00135707
2	chr18:44989708:A:C	44989708	NA,C	NA,A	NA,1	NA,-inf	NA,inf	NA,1.04984	0.000590345	0.00137106
2	chr18:44274227:T:C	44274227	NA,C	NA,T	NA,1	NA,inf	NA,inf	NA,1.09065	0.000581197	0.00134921
2	chr18:44637325:G:A	44637325	A,A	G,G	1,1	inf,inf	inf,inf	2.23458,0.295871	0.000579449	0.00137812
2	chr18:44649502:T:G	44649502	NA,G	NA,T	NA,1	NA,inf	NA,inf	NA,1.06068	0.000577213	0.00133135
2	chr18:44081375:C:T	44081375	NA,T	NA,C	NA,1	NA,-inf	NA,inf	NA,0.954336	0.000577085	0.00131492
2	chr18:44242448:G:A	44242448	NA,A	NA,G	NA,1	NA,-inf	NA,inf	NA,0.962407	0.00057596	0.00133518
2	chr18:44081364:C:T	44081364	NA,T	NA,C	NA,1	NA,-inf	NA,inf	NA,0.952497	0.000575342	0.00131096
2	chr18:44197045:A:G	44197045	NA,G	NA,A	NA,1	NA,inf	NA,inf	NA,1.06639	0.000573518	0.00133158
2	chr18:44006992:G:T	44006992	T,NA	G,NA	1,NA	inf,NA	inf,NA	1.57343,NA	0.00057316	0.00116116
2	chr18:44600815:G:A	44600815	NA,A	NA,G	NA,1	NA,-inf	NA,inf	NA,0.964143	0.000572644	0.00131274
2	chr18:44907905:G:A	44907905	A,NA	G,NA	1,NA	inf,NA	inf,NA	1.57734,NA	0.000570916	0.00127505
2	chr18:44948312:C:T	44948312	NA,T	NA,C	NA,1	NA,-inf	NA,inf	NA,0.931086	0.000570633	0.00131488
2	chr18:44229081:A:G	44229081	NA,G	NA,A	NA,1	NA,inf	NA,inf	NA,1.06445	0.000569962	0.00132345
2	chr18:44276172:C:T	44276172	NA,T	NA,C	NA,1	NA,-inf	NA,inf	NA,0.883093	0.00056411	0.00129375
2	chr18:44104752:C:G	44104752	G,G	C,C	1,1	inf,-inf	inf,inf	1.33252,1.14001	0.00055829	0.000898812
2	chr18:44380783:G:A	44380783	NA,A	NA,G	NA,1	NA,inf	NA,inf	NA,1.15406	0.000556317	0.00127896
2	chr18:44635663:C:T	44635663	T,T	C,C	1,1	inf,inf	inf,inf	2.31822,0.0877015	0.000555824	0.0013226
2	chr18:44059974:A:C	44059974	NA,C	NA,A	NA,1	NA,inf	NA,inf	NA,0.966295	0.000555812	0.0012683
2	chr18:45002960:A:G	45002960	NA,G	NA,A	NA,1	NA,inf	NA,inf	NA,1.02415	0.00055474	0.00127857
2	chr18:44579937:G:A	44579937	A,A	G,G	1,1	inf,inf	inf,inf	2.24793,0.264477	0.000554623	0.0013244
2	chr18:44635103:C:T	44635103	T,T	C,C	1,1	inf,inf	inf,inf	2.27011,0.163819	0.000546398	0.0013
2	chr18:44236369:T:C	44236369	NA,C	NA,T	NA,1	NA,inf	NA,inf	NA,0.985674	0.000545957	0.00125178
2	chr18:44105814:G:A	44105814	A,A	G,G	1,1	-inf,inf	inf,inf	2.35992,0.454256	0.000544851	0.000787538
2	chr18:44157167:G:A	44157167	NA,A	NA,G	NA,1	NA,-inf	NA,inf	NA,0.903937	0.000544461	0.00124458
2	chr18:45002319:C:T	45002319	NA,T	NA,C	NA,1	NA,inf	NA,inf	NA,1.01322	0.000544344	0.00125466
2	chr18:44050089:C:T	44050089	T,T	C,C	1,1	-inf,inf	inf,inf	2.38237,0.44635	0.000540654	0.00078513
2	chr18:44080576:C:T	44080576	NA,T	NA,C	NA,1	NA,-inf	NA,inf	NA,0.925315	0.000536318	0.00122784
2	chr18:44898793:C:T	44898793	NA,T	NA,C	NA,1	NA,-inf	NA,inf	NA,0.912667	0.000535432	0.0012325
2	chr18:44553281:C:T	44553281	NA,T	NA,C	NA,1	NA,-inf	NA,inf	NA,0.913922	0.000533896	0.0012334
2	chr18:44937017:T:C	44937017	NA,C	NA,T	NA,1	NA,-inf	NA,inf	NA,0.88655	0.000533067	0.00123017
2	chr18:44971483:C:G	44971483	NA,G	NA,C	NA,1	NA,-inf	NA,inf	NA,0.981809	0.000532929	0.00123695
2	chr18:44126202:C:T	44126202	NA,T	NA,C	NA,1	NA,inf	NA,inf	NA,0.974826	0.000531534	0.00121293
2	chr18:44154941:T:C	44154941	NA,C	NA,T	NA,1	NA,inf	NA,inf	NA,0.940173	0.000529752	0.00120658
2	chr18:44067496:C:T	44067496	NA,T	NA,C	NA,1	NA,inf	NA,inf	NA,1.01977	0.000529687	0.0012292
2	chr18:44141879:T:C	44141879	NA,C	NA,T	NA,1	NA,-inf	NA,inf	NA,0.887005	0.00052892	0.00120909
2	chr18:44889529:A:G	44889529	NA,G	NA,A	NA,1	NA,inf	NA,inf	NA,0.954476	0.000527086	0.00120992
2	chr18:44671961:GC:G	44671961	NA,G	NA,GC	NA,1	NA,inf	NA,inf	NA,0.976591	0.000526921	0.00120791
2	chr18:44972255:C:A	44972255	NA,A	NA,C	NA,1	NA,inf	NA,inf	NA,0.993608	0.000525683	0.00121133
2	chr18:44258323:T:C	44258323	NA,C	NA,T	NA,1	NA,-inf	NA,inf	NA,0.839939	0.000524958	0.00120405
2	chr18:44462349:G:A	44462349	NA,A	NA,G	NA,1	NA,inf	NA,inf	NA,0.995226	0.0005242	0.00120724
2	chr18:44091726:A:G	44091726	G,G	A,A	1,1	inf,-inf	inf,inf	1.41401,0.969187	0.000523945	0.000831767
2	chr18:44385052:T:C	44385052	NA,C	NA,T	NA,1	NA,inf	NA,inf	NA,1.01998	0.00052083	0.00119365
2	chr18:44883022:T:C	44883022	NA,C	NA,T	NA,1	NA,inf	NA,inf	NA,0.979561	0.00051982	0.00119924
2	chr18:44319280:G:T	44319280	T,T	G,G	1,1	-inf,inf	inf,inf	3.80975,0.316848	0.000519726	0.000978965
2	chr18:44107616:C:T	44107616	T,T	C,C	1,1	inf,inf	inf,inf	1.83486,0.456618	0.000516127	0.000850191
2	chr18:44936293:C:T	44936293	T,T	C,C	1,1	-inf,-inf	inf,inf	1.47443,0.832939	0.00051542	0.00115146
2	chr18:44365764:C:T	44365764	T,NA	C,NA	1,NA	inf,NA	inf,NA	1.05349,NA	0.000514293	0.00115421
2	chr18:44052541:A:T	44052541	NA,T	NA,A	NA,1	NA,inf	NA,inf	NA,0.999603	0.000513816	0.00119221
2	chr18:44083884:G:A	44083884	A,A	G,G	1,1	inf,-inf	inf,inf	1.34175,1.03802	0.000512487	0.00082256
2	chr18:44084896:T:C	44084896	NA,C	NA,T	NA,1	NA,inf	NA,inf	NA,0.997788	0.000512406	0.00118891
2	chr18:44633285:T:C	44633285	C,C	T,T	1,1	inf,inf	inf,inf	2.21259,0.236643	0.000512398	0.0012189
2	chr18:44102262:G:A	44102262	A,A	G,G	1,1	inf,-inf	inf,inf	1.34108,1.07904	0.00051219	0.000823531
2	chr18:44844672:A:G	44844672	NA,G	NA,A	NA,1	NA,inf	NA,inf	NA,0.956926	0.000510382	0.00117015
2	chr18:44261935:C:CT	44261935	NA,CT	NA,C	NA,1	NA,inf	NA,inf	NA,0.809208	0.000507466	0.00116298
2	chr18:44245791:A:G	44245791	NA,G	NA,A	NA,1	NA,inf	NA,inf	NA,0.969729	0.000507463	0.00117597
2	chr18:44025090:C:A	44025090	NA,A	NA,C	NA,1	NA,inf	NA,inf	NA,0.959837	0.000505681	0.00116586
2	chr18:44553357:C:T	44553357	NA,T	NA,C	NA,1	NA,-inf	NA,inf	NA,0.878928	0.000504686	0.00116566
2	chr18:44934550:G:A	44934550	A,NA	G,NA	1,NA	inf,NA	inf,NA	1.52252,NA	0.000504267	0.00122281
2	chr18:44082375:G:A	44082375	A,A	G,G	1,1	inf,-inf	inf,inf	1.37945,0.984674	0.000503998	0.000804378
2	chr18:44292380:G:A	44292380	NA,A	NA,G	NA,1	NA,-inf	NA,inf	NA,0.829515	0.000503609	0.00115691
2	chr18:44256057:A:G	44256057	NA,G	NA,A	NA,1	NA,inf	NA,inf	NA,0.960594	0.000500275	0.00115921
2	chr18:44336078:A:C	44336078	NA,C	NA,A	NA,1	NA,inf	NA,inf	NA,1.00098	0.000500144	0.00115768
2	chr18:44511794:A:G	44511794	NA,G	NA,A	NA,1	NA,-inf	NA,inf	NA,0.855385	0.000500049	0.001146
2	chr18:44149005:A:G	44149005	G,G	A,A	1,1	inf,-inf	inf,inf	1.17747,0.621382	0.000499616	0.000733032
2	chr18:44863218:C:T	44863218	NA,T	NA,C	NA,1	NA,-inf	NA,inf	NA,0.867713	0.000498409	0.00114718
2	chr18:44561990:T:C	44561990	C,C	T,T	1,1	-inf,inf	inf,inf	0.277681,0.338267	0.000498252	0.00110479
2	chr18:44105343:A:C	44105343	NA,C	NA,A	NA,1	NA,inf	NA,inf	NA,0.949366	0.000497749	0.00113442
2	chr18:44579878:A:T	44579878	T,T	A,A	1,1	inf,inf	inf,inf	2.18722,0.263919	0.000497477	0.00118712
2	chr18:44555289:C:T	44555289	T,T	C,C	1,1	inf,inf	inf,inf	2.1643,0.233913	0.000496897	0.00118519
2	chr18:44043718:A:T	44043718	NA,T	NA,A	NA,1	NA,inf	NA,inf	NA,0.976054	0.000496219	0.00115112
2	chr18:44018662:C:T	44018662	NA,T	NA,C	NA,1	NA,inf	NA,inf	NA,0.942883	0.000494318	0.00113959
2	chr18:44097511:G:A	44097511	NA,A	NA,G	NA,1	NA,inf	NA,inf	NA,0.96658	0.000492792	0.00114313
2	chr18:44208358:T:G	44208358	NA,G	NA,T	NA,1	NA,inf	NA,inf	NA,0.936997	0.000490431	0.00111819
2	chr18:44049409:T:C	44049409	C,C	T,T	1,1	-inf,inf	inf,inf	2.34447,0.417911	0.000489201	0.000713657
2	chr18:44238477:A:C	44238477	NA,C	NA,A	NA,1	NA,inf	NA,inf	NA,0.911001	0.000488514	0.00112003
2	chr18:44102765:G:A	44102765	A,A	G,G	1,1	inf,-inf	inf,inf	1.34607,1.04261	0.000487712	0.00078363
2	chr18:44314069:A:G	44314069	G,G	A,A	1,1	-inf,inf	inf,inf	3.80771,0.304798	0.000486607	0.000921771
2	chr18:44466769:A:G	44466769	NA,G	NA,A	NA,1	NA,inf	NA,inf	NA,0.945739	0.000485978	0.00111899
2	chr18:44320960:G:A	44320960	A,A	G,G	1,1	-inf,inf	inf,inf	4.17636,0.372295	0.000485865	0.000941319
2	chr18:44189173:G:A	44189173	A,A	G,G	1,1	inf,-inf	inf,inf	2.02267,0.125385	0.000485561	0.000716898
2	chr18:44802565:G:C	44802565	NA,C	NA,G	NA,1	NA,inf	NA,inf	NA,0.835368	0.000484866	0.00110857
2	chr18:44302541:A:G	44302541	G,G	A,A	1,1	-inf,inf	inf,inf	3.67074,0.431329	0.000484125	0.000921934
2	chr18:44675044:G:A	44675044	NA,A	NA,G	NA,1	NA,-inf	NA,inf	NA,0.889974	0.000482757	0.00110473
2	chr18:44102370:T:C	44102370	C,C	T,T	1,1	inf,-inf	inf,inf	1.37884,0.996365	0.000482707	0.000772071
2	chr18:44475112:A:G	44475112	NA,G	NA,A	NA,1	NA,-inf	NA,inf	NA,0.830031	0.000482524	0.00111257
2	chr18:44703061:C:T	44703061	NA,T	NA,C	NA,1	NA,-inf	NA,inf	NA,0.834498	0.00048243	0.00111121
2	chr18:44040626:G:C	44040626	C,C	G,G	1,1	-inf,inf	inf,inf	2.29901,0.474163	0.000481713	0.000707303
2	chr18:44514692:T:C	44514692	NA,C	NA,T	NA,1	NA,-inf	NA,inf	NA,0.827758	0.000480568	0.00110809
2	chr18:44024670:C:T	44024670	NA,T	NA,C	NA,1	NA,inf	NA,inf	NA,0.894316	0.000479963	0.00110041
2	chr18:44082402:G:A	44082402	A,A	G,G	1,1	inf,-inf	inf,inf	1.36352,0.97211	0.0004797	0.000767637
2	chr18:44180856:G:A	44180856	NA,A	NA,G	NA,1	NA,-inf	NA,inf	NA,0.816614	0.000478149	0.00109225
2	chr18:44189931:A:C	44189931	C,C	A,A	1,1	inf,-inf	inf,inf	1.99393,0.183161	0.000477784	0.000707464
2	chr18:44580102:T:C	44580102	C,C	T,T	1,1	inf,inf	inf,inf	2.16332,0.26322	0.000476177	0.00113601
2	chr18:44243174:T:C	44243174	C,C	T,T	1,1	inf,inf	inf,inf	1.39547,1.39573	0.000475598	0.000972392
2	chr18:44582573:G:A	44582573	A,A	G,G	1,1	inf,inf	inf,inf	2.16088,0.269486	0.000475454	0.00113474
2	chr18:44083457:T:A	44083457	NA,A	NA,T	NA,1	NA,inf	NA,inf	NA,0.941503	0.00047522	0.00110212
2	chr18:44080873:C:G	44080873	G,G	C,C	1,1	-inf,inf	inf,inf	2.25516,0.491885	0.000474747	0.000702453
2	chr18:44318636:G:T	44318636	T,T	G,G	1,1	-inf,inf	inf,inf	3.76498,0.321214	0.000473824	0.000899242
2	chr18:44017915:A:C	44017915	NA,C	NA,A	NA,1	NA,inf	NA,inf	NA,0.915096	0.000473619	0.00109173
2	chr18:44084287:A:G	44084287	NA,G	NA,A	NA,1	NA,inf	NA,inf	NA,0.938046	0.000472062	0.00109489
2	chr18:44083861:A:C	44083861	C,C	A,A	1,1	inf,-inf	inf,inf	1.33379,0.995352	0.00047177	0.00075836
2	chr18:44109020:G:A	44109020	A,A	G,G	1,1	-inf,inf	inf,inf	2.40574,0.25513	0.00047118	0.000674278
2	chr18:44412662:C:T	44412662	NA,T	NA,C	NA,1	NA,inf	NA,inf	NA,0.922363	0.000471168	0.00108451
2	chr18:44972250:C:G	44972250	NA,G	NA,C	NA,1	NA,inf	NA,inf	NA,0.920598	0.000470514	0.00108392
2	chr18:44380636:G:A	44380636	NA,A	NA,G	NA,1	NA,-inf	NA,inf	NA,0.769556	0.00046934	0.00107866
2	chr18:44298426:TAAC:T	44298426	NA,T	NA,TAAC	NA,1	NA,-inf	NA,inf	NA,0.785344	0.000468997	0.00107732
2	chr18:44928700:A:G	44928700	G,NA	A,NA	1,NA	inf,NA	inf,NA	1.50243,NA	0.000468764	0.0010282
2	chr18:44380654:A:G	44380654	NA,G	NA,A	NA,1	NA,-inf	NA,inf	NA,0.767893	0.000468061	0.00107571
2	chr18:44232964:A:G	44232964	NA,G	NA,A	NA,1	NA,-inf	NA,inf	NA,0.797992	0.000467663	0.001069
2	chr18:44462989:A:C	44462989	C,NA	A,NA	1,NA	-inf,NA	inf,NA	0.968954,NA	0.000466993	0.00110091
2	chr18:44300581:C:T	44300581	NA,T	NA,C	NA,1	NA,-inf	NA,inf	NA,0.77926	0.000464674	0.00106739
2	chr18:44827501:A:G	44827501	G,NA	A,NA	1,NA	inf,NA	inf,NA	1.50119,NA	0.000464121	0.00101783
2	chr18:44038541:AAGCTGAGCTGATGGGAACAAG:A	44038541	NA,A	NA,AAGCTGAGCTGATGGGAACAAG	NA,1	NA,-inf	NA,inf	NA,0.830586	0.000462856	0.00105969
2	chr18:44265742:A:T	44265742	T,NA	A,NA	1,NA	-inf,NA	inf,NA	1.04774,NA	0.000461877	0.001165
2	chr18:44854061:G:A	44854061	NA,A	NA,G	NA,1	NA,inf	NA,inf	NA,0.872066	0.000461043	0.00105848
2	chr18:44887844:T:G	44887844	NA,G	NA,T	NA,1	NA,inf	NA,inf	NA,0.866429	0.000460567	0.00105636
2	chr18:44041549:G:A	44041549	NA,A	NA,G	NA,1	NA,inf	NA,inf	NA,0.909588	0.00045963	0.00104661
2	chr18:44929594:A:G	44929594	NA,G	NA,A	NA,1	NA,-inf	NA,inf	NA,0.921509	0.00045954	0.00106258
2	chr18:44352739:A:G	44352739	G,NA	A,NA	1,NA	-inf,NA	inf,NA	1.02044,NA	0.000457444	0.00104805
2	chr18:44048969:A:C	44048969	C,C	A,A	1,1	-inf,inf	inf,inf	2.30594,0.418635	0.000457111	0.000670104
2	chr18:44827840:T:C	44827840	NA,C	NA,T	NA,1	NA,inf	NA,inf	NA,0.794183	0.000456555	0.00104386
2	chr18:44898014:T:C	44898014	NA,C	NA,T	NA,1	NA,-inf	NA,inf	NA,0.936755	0.000455363	0.00105963
2	chr18:44875950:A:G	44875950	NA,G	NA,A	NA,1	NA,inf	NA,inf	NA,0.737484	0.000455302	0.00104407
2	chr18:44094165:T:A	44094165	A,A	T,T	1,1	inf,-inf	inf,inf	1.36254,0.940432	0.000455201	0.000728712
2	chr18:44313850:T:C	44313850	C,C	T,T	1,1	-inf,inf	inf,inf	3.76334,0.293195	0.000455093	0.000863182
2	chr18:44583616:C:A	44583616	A,A	C,C	1,1	inf,inf	inf,inf	2.13934,0.25907	0.000453356	0.00108161
2	chr18:44312704:A:G	44312704	G,G	A,A	1,1	-inf,inf	inf,inf	3.71278,0.335119	0.000452027	0.000859529
2	chr18:44089449:A:G	44089449	G,G	A,A	1,1	inf,-inf	inf,inf	1.32261,0.978495	0.000450705	0.000725765
2	chr18:44024177:C:T	44024177	NA,T	NA,C	NA,1	NA,inf	NA,inf	NA,0.850494	0.000450112	0.0010326
2	chr18:44111833:T:C	44111833	C,C	T,T	1,1	inf,-inf	inf,inf	1.93827,0.290697	0.000449884	0.000669089
2	chr18:44322532:C:T	44322532	T,T	C,C	1,1	-inf,inf	inf,inf	4.24258,0.205982	0.000449854	0.000866031
2	chr18:44170597:G:A	44170597	NA,A	NA,G	NA,1	NA,inf	NA,inf	NA,0.923248	0.000449846	0.00103993
2	chr18:44932856:T:C	44932856	NA,C	NA,T	NA,1	NA,inf	NA,inf	NA,0.723114	0.00044984	0.00103102
2	chr18:44499412:C:A	44499412	NA,A	NA,C	NA,1	NA,-inf	NA,inf	NA,0.785279	0.000449727	0.00103674
2	chr18:44089053:A:G	44089053	G,G	A,A	1,1	inf,-inf	inf,inf	1.34735,0.948711	0.000449512	0.000721134
2	chr18:44493119:T:G	44493119	NA,G	NA,T	NA,1	NA,-inf	NA,inf	NA,0.782604	0.000448327	0.00103345
2	chr18:44144425:A:G	44144425	NA,G	NA,A	NA,1	NA,inf	NA,inf	NA,0.848999	0.000447928	0.0010228
2	chr18:44575797:T:G	44575797	G,G	T,T	1,1	inf,inf	inf,inf	2.09291,0.321184	0.000447874	0.00106767
2	chr18:44293879:A:G	44293879	G,G	A,A	1,1	-inf,inf	inf,inf	3.66385,0.367973	0.000447786	0.000852995
2	chr18:44158588:A:G	44158588	NA,G	NA,A	NA,1	NA,inf	NA,inf	NA,0.922465	0.000447659	0.00103492
2	chr18:44095672:G:A	44095672	A,A	G,G	1,1	inf,-inf	inf,inf	1.34943,0.942539	0.000447268	0.000717319
2	chr18:44275943:AC:A	44275943	NA,A	NA,AC	NA,1	NA,inf	NA,inf	NA,0.903442	0.00044698	0.00102046
2	chr18:44825030:T:G	44825030	NA,G	NA,T	NA,1	NA,inf	NA,inf	NA,0.779458	0.000446564	0.00102105
2	chr18:44670454:C:T	44670454	NA,T	NA,C	NA,1	NA,-inf	NA,inf	NA,0.839323	0.000446221	0.00102117
2	chr18:44303580:G:A	44303580	A,A	G,G	1,1	-inf,inf	inf,inf	3.63536,0.405858	0.000445144	0.000849413
2	chr18:44115130:A:T	44115130	NA,T	NA,A	NA,1	NA,inf	NA,inf	NA,0.901626	0.000445012	0.00103183
2	chr18:44987744:A:C	44987744	NA,C	NA,A	NA,1	NA,inf	NA,inf	NA,0.806945	0.000444912	0.00102051
2	chr18:44041665:G:C	44041665	C,C	G,G	1,1	-inf,inf	inf,inf	2.25713,0.456383	0.000444622	0.00065643
2	chr18:44092494:G:A	44092494	A,A	G,G	1,1	inf,-inf	inf,inf	1.35532,0.931717	0.000444035	0.000711519
2	chr18:44281207:C:G	44281207	NA,G	NA,C	NA,1	NA,inf	NA,inf	NA,0.737784	0.000443904	0.00101722
2	chr18:44496306:G:A	44496306	NA,A	NA,G	NA,1	NA,-inf	NA,inf	NA,0.775829	0.00044345	0.00102219
2	chr18:44130871:G:T	44130871	NA,T	NA,G	NA,1	NA,inf	NA,inf	NA,0.899296	0.000443199	0.00102757
2	chr18:44083964:C:T	44083964	T,T	C,C	1,1	-inf,inf	inf,inf	2.0898,0.635401	0.000443161	0.000666163
2	chr18:44081627:A:G	44081627	G,G	A,A	1,1	-inf,inf	inf,inf	2.1268,0.595825	0.000443045	0.00066295
2	chr18:44102821:G:A	44102821	NA,A	NA,G	NA,1	NA,inf	NA,inf	NA,0.882395	0.000442697	0.00100818
2	chr18:44051091:A:G	44051091	G,G	A,A	1,1	-inf,inf	inf,inf	2.23461,0.462474	0.000442645	0.000653834
2	chr18:44076358:C:T	44076358	NA,T	NA,C	NA,1	NA,inf	NA,inf	NA,0.897185	0.000442538	0.00102596
2	chr18:44337707:A:T	44337707	NA,T	NA,A	NA,1	NA,inf	NA,inf	NA,0.910889	0.000441911	0.00101312
2	chr18:44043905:C:T	44043905	NA,T	NA,C	NA,1	NA,inf	NA,inf	NA,0.837958	0.000441609	0.00101292
2	chr18:44548753:A:G	44548753	NA,G	NA,A	NA,1	NA,-inf	NA,inf	NA,0.792298	0.000440685	0.00101891
2	chr18:44280147:G:A	44280147	A,A	G,G	1,1	-inf,-inf	inf,inf	3.67774,0.0297687	0.000440084	0.000834391
2	chr18:44566494:C:T	44566494	T,T	C,C	1,1	inf,inf	inf,inf	2.08451,0.278703	0.000439448	0.00104731
2	chr18:44628425:C:G	44628425	G,G	C,C	1,1	inf,inf	inf,inf	2.13728,0.216131	0.000439262	0.0010437
2	chr18:44753443:G:A	44753443	NA,A	NA,G	NA,1	NA,inf	NA,inf	NA,0.766288	0.000438657	0.00100282
2	chr18:44808030:A:G	44808030	NA,G	NA,A	NA,1	NA,-inf	NA,inf	NA,0.784781	0.000437608	0.00100695
2	chr18:44095574:T:C	44095574	C,C	T,T	1,1	inf,-inf	inf,inf	1.3356,0.943198	0.000436613	0.000701787
2	chr18:45002086:GA:G	45002086	NA,G	NA,GA	NA,1	NA,inf	NA,inf	NA,0.784819	0.000435783	0.00099975
2	chr18:44804632:T:G	44804632	NA,G	NA,T	NA,1	NA,-inf	NA,inf	NA,0.78129	0.000435053	0.00100108
2	chr18:44990679:TG:T	44990679	NA,T	NA,TG	NA,1	NA,inf	NA,inf	NA,0.788734	0.000432612	0.000992284
2	chr18:44313643:G:A	44313643	A,A	G,G	1,1	-inf,inf	inf,inf	3.69827,0.31622	0.000432016	0.000821977
2	chr18:44893072:T:C	44893072	NA,C	NA,T	NA,1	NA,inf	NA,inf	NA,0.860346	0.000431984	0.000995947
2	chr18:44301466:C:G	44301466	NA,G	NA,C	NA,1	NA,-inf	NA,inf	NA,0.734598	0.000431855	0.00099187
2	chr18:44650207:C:A	44650207	A,A	C,C	1,1	inf,inf	inf,inf	2.02758,0.482668	0.000431785	0.000956281
2	chr18:44029612:T:C	44029612	NA,C	NA,T	NA,1	NA,-inf	NA,inf	NA,0.756007	0.000431568	0.000986677
2	chr18:44309248:G:A	44309248	A,A	G,G	1,1	-inf,inf	inf,inf	3.69594,0.313159	0.000430887	0.000819737
2	chr18:44954178:A:G	44954178	NA,G	NA,A	NA,1	NA,-inf	NA,inf	NA,0.846198	0.000430803	0.000998731
2	chr18:44191166:C:T	44191166	NA,T	NA,C	NA,1	NA,inf	NA,inf	NA,0.880786	0.000430201	0.000997336
2	chr18:44107640:T:C	44107640	C,C	T,T	1,1	-inf,inf	inf,inf	2.19524,0.481766	0.000429689	0.000631281
2	chr18:44021096:A:T	44021096	NA,T	NA,A	NA,1	NA,inf	NA,inf	NA,0.848689	0.000429331	0.000989323
2	chr18:44285429:A:G	44285429	NA,G	NA,A	NA,1	NA,-inf	NA,inf	NA,0.730588	0.000429292	0.00098597
2	chr18:44031495:A:C	44031495	NA,C	NA,A	NA,1	NA,inf	NA,inf	NA,0.847784	0.000428802	0.000988111
2	chr18:44023385:A:G	44023385	G,G	A,A	1,1	-inf,-inf	inf,inf	2.01098,0.0252498	0.000427753	0.000880465
2	chr18:44308913:T:C	44308913	C,C	T,T	1,1	-inf,inf	inf,inf	3.66296,0.335729	0.000427662	0.000814666
2	chr18:44808322:C:T	44808322	NA,T	NA,C	NA,1	NA,inf	NA,inf	NA,0.818947	0.000427303	0.00098433
2	chr18:44330924:T:C	44330924	NA,C	NA,T	NA,1	NA,inf	NA,inf	NA,0.892136	0.000426852	0.000987866
2	chr18:44764620:C:T	44764620	T,NA	C,NA	1,NA	inf,NA	inf,NA	1.39168,NA	0.000426566	0.000947304
2	chr18:44171827:G:T	44171827	NA,T	NA,G	NA,1	NA,inf	NA,inf	NA,0.817727	0.000426539	0.000974085
2	chr18:44333609:A:C	44333609	NA,C	NA,A	NA,1	NA,inf	NA,inf	NA,0.890999	0.000426155	0.000986244
2	chr18:44541818:G:C	44541818	NA,C	NA,G	NA,1	NA,-inf	NA,inf	NA,0.772061	0.000426011	0.00098322
2	chr18:44900352:T:A	44900352	NA,A	NA,T	NA,1	NA,inf	NA,inf	NA,0.813005	0.000425696	0.000976326
2	chr18:44736170:A:C	44736170	NA,C	NA,A	NA,1	NA,-inf	NA,inf	NA,0.731544	0.000424982	0.000972615
2	chr18:44970900:G:A	44970900	NA,A	NA,G	NA,1	NA,inf	NA,inf	NA,0.852013	0.000424664	0.000977992
2	chr18:44306857:G:A	44306857	A,A	G,G	1,1	-inf,inf	inf,inf	3.68409,0.310969	0.000424375	0.000806739
2	chr18:44107195:C:T	44107195	T,T	C,C	1,1	inf,-inf	inf,inf	1.3592,0.938279	0.0004237	0.000679751
2	chr18:44050943:G:A	44050943	A,A	G,G	1,1	-inf,inf	inf,inf	2.15079,0.521686	0.000422888	0.000630542
2	chr18:44120730:G:A	44120730	A,NA	G,NA	1,NA	inf,NA	inf,NA	1.4553,NA	0.000422657	0.000874101
2	chr18:44377102:G:A	44377102	NA,A	NA,G	NA,1	NA,-inf	NA,inf	NA,0.704862	0.00042247	0.000970678
2	chr18:44133103:T:C	44133103	NA,C	NA,T	NA,1	NA,inf	NA,inf	NA,0.866743	0.000422466	0.000979193
2	chr18:44818787:CCAT:C	44818787	NA,C	NA,CCAT	NA,1	NA,inf	NA,inf	NA,0.808052	0.000422423	0.00096889
2	chr18:44894616:T:C	44894616	NA,C	NA,T	NA,1	NA,inf	NA,inf	NA,0.844294	0.000422025	0.000972899
2	chr18:44028539:C:G	44028539	NA,G	NA,C	NA,1	NA,-inf	NA,inf	NA,0.769392	0.000421369	0.00096473
2	chr18:44581678:G:T	44581678	T,T	G,G	1,1	-inf,-inf	inf,inf	2.52674,0.283497	0.00042047	0.000962634
2	chr18:44548394:T:C	44548394	NA,C	NA,T	NA,1	NA,-inf	NA,inf	NA,0.763769	0.000420221	0.000969604
2	chr18:44851279:G:A	44851279	A,A	G,G	1,1	inf,inf	inf,inf	1.17055,0.0998179	0.00041899	0.000991869
2	chr18:44081899:TAA:T	44081899	T,T	TAA,TAA	1,1	-inf,inf	inf,inf	2.09812,0.589112	0.000418556	0.000628766
2	chr18:44095214:G:T	44095214	T,T	G,G	1,1	inf,-inf	inf,inf	1.34118,0.909956	0.000417826	0.000671214
2	chr18:44106209:G:A	44106209	A,A	G,G	1,1	-inf,inf	inf,inf	2.17182,0.482732	0.000417223	0.000614606
2	chr18:44134494:G:T	44134494	NA,T	NA,G	NA,1	NA,inf	NA,inf	NA,0.853963	0.000416099	0.00096422
2	chr18:44991167:C:G	44991167	NA,G	NA,C	NA,1	NA,inf	NA,inf	NA,0.752757	0.000414872	0.000951693
2	chr18:44127690:C:T	44127690	NA,T	NA,C	NA,1	NA,inf	NA,inf	NA,0.843674	0.000414376	0.000944762
2	chr18:44111768:A:G	44111768	G,G	A,A	1,1	inf,-inf	inf,inf	1.92467,0.230381	0.000414261	0.000617441
2	chr18:44928044:TACATTAGGTATATCTC:T	44928044	NA,T	NA,TACATTAGGTATATCTC	NA,1	NA,-inf	NA,inf	NA,0.85109	0.000414155	0.000957107
2	chr18:44094815:A:G	44094815	G,G	A,A	1,1	inf,-inf	inf,inf	1.32191,0.92494	0.000413915	0.00066686
2	chr18:44115257:G:C	44115257	NA,C	NA,G	NA,1	NA,-inf	NA,inf	NA,0.760455	0.000413334	0.000946336
2	chr18:44986578:A:G	44986578	NA,G	NA,A	NA,1	NA,inf	NA,inf	NA,0.832188	0.000412961	0.000950962
2	chr18:44247926:G:A	44247926	NA,A	NA,G	NA,1	NA,-inf	NA,inf	NA,0.709094	0.000412907	0.000948081
2	chr18:44043696:CA:C	44043696	NA,C	NA,CA	NA,1	NA,inf	NA,inf	NA,0.796216	0.000412629	0.000942356
2	chr18:44955129:G:A	44955129	NA,A	NA,G	NA,1	NA,-inf	NA,inf	NA,0.817783	0.000412623	0.000956293
2	chr18:44082060:G:A	44082060	A,A	G,G	1,1	-inf,inf	inf,inf	2.09499,0.581536	0.000412131	0.000619344
2	chr18:44114161:C:G	44114161	G,G	C,C	1,1	inf,-inf	inf,inf	1.91428,0.244327	0.000411863	0.000614485
2	chr18:44145126:G:A	44145126	NA,A	NA,G	NA,1	NA,inf	NA,inf	NA,0.848763	0.000410985	0.000951631
2	chr18:44335027:T:C	44335027	NA,C	NA,T	NA,1	NA,inf	NA,inf	NA,0.860333	0.000410338	0.000940743
2	chr18:44977487:A:G	44977487	NA,G	NA,A	NA,1	NA,inf	NA,inf	NA,0.753209	0.000410247	0.000940969
2	chr18:44617568:AAAC:A	44617568	A,A	AAAC,AAAC	1,1	inf,inf	inf,inf	2.00028,0.347523	0.000410205	0.000974362
2	chr18:44868067:A:T	44868067	NA,T	NA,A	NA,1	NA,inf	NA,inf	NA,0.822696	0.000409388	0.000943678
2	chr18:44339518:C:T	44339518	NA,T	NA,C	NA,1	NA,-inf	NA,inf	NA,0.741122	0.000408827	0.000946005
2	chr18:44824587:A:G	44824587	NA,G	NA,A	NA,1	NA,-inf	NA,inf	NA,0.721841	0.000408779	0.000940839
2	chr18:44108583:C:T	44108583	T,T	C,C	1,1	-inf,inf	inf,inf	2.14408,0.502267	0.000408618	0.00060412
2	chr18:44764721:C:T	44764721	T,NA	C,NA	1,NA	inf,NA	inf,NA	1.36584,NA	0.000408504	0.000907446
2	chr18:44527268:C:T	44527268	NA,T	NA,C	NA,1	NA,-inf	NA,inf	NA,0.722624	0.000407964	0.000940117
2	chr18:44301198:G:C	44301198	C,C	G,G	1,1	-inf,inf	inf,inf	3.50691,0.454281	0.000407468	0.000782065
2	chr18:44884893:A:G	44884893	NA,G	NA,A	NA,1	NA,inf	NA,inf	NA,0.677298	0.000407163	0.000933646
2	chr18:44317050:C:T	44317050	T,T	C,C	1,1	-inf,inf	inf,inf	3.74591,0.238136	0.000406897	0.000771967
2	chr18:44808457:G:A	44808457	NA,A	NA,G	NA,1	NA,inf	NA,inf	NA,0.786802	0.000406848	0.000937109
2	chr18:44869018:A:AAG	44869018	NA,AAG	NA,A	NA,1	NA,inf	NA,inf	NA,0.785145	0.000406779	0.000932907
2	chr18:44232924:A:G	44232924	NA,G	NA,A	NA,1	NA,-inf	NA,inf	NA,0.683659	0.000406453	0.000932007
2	chr18:44575002:G:A	44575002	A,A	G,G	1,1	inf,inf	inf,inf	2.03531,0.323691	0.000406267	0.000967693
2	chr18:44098595:C:T	44098595	NA,T	NA,C	NA,1	NA,inf	NA,inf	NA,0.781363	0.00040558	0.000930246
2	chr18:44818633:G:T	44818633	NA,T	NA,G	NA,1	NA,-inf	NA,inf	NA,0.713187	0.000405291	0.000933043
2	chr18:44066124:C:A	44066124	NA,A	NA,C	NA,1	NA,inf	NA,inf	NA,0.77999	0.000404742	0.000928321
2	chr18:44491872:C:T	44491872	NA,T	NA,C	NA,1	NA,-inf	NA,inf	NA,0.683363	0.000404694	0.000927455
2	chr18:44598249:T:C	44598249	NA,C	NA,T	NA,1	NA,-inf	NA,inf	NA,0.750503	0.000404461	0.000927288
2	chr18:44098989:G:A	44098989	NA,A	NA,G	NA,1	NA,inf	NA,inf	NA,0.824318	0.00040398	0.000935598
2	chr18:44331467:G:A	44331467	NA,A	NA,G	NA,1	NA,inf	NA,inf	NA,0.799694	0.000403525	0.000922563
2	chr18:44815668:G:A	44815668	NA,A	NA,G	NA,1	NA,-inf	NA,inf	NA,0.727818	0.000403502	0.000928025
2	chr18:44244257:C:A	44244257	NA,A	NA,C	NA,1	NA,inf	NA,inf	NA,0.826904	0.000402732	0.000919245
2	chr18:44932984:C:T	44932984	NA,T	NA,C	NA,1	NA,-inf	NA,inf	NA,0.831725	0.000402412	0.000929848
2	chr18:44929481:G:C	44929481	NA,C	NA,G	NA,1	NA,inf	NA,inf	NA,0.666715	0.000402138	0.000921636
2	chr18:44999294:C:T	44999294	NA,T	NA,C	NA,1	NA,inf	NA,inf	NA,0.73417	0.000402095	0.000922362
2	chr18:45000240:A:AG	45000240	NA,AG	NA,A	NA,1	NA,inf	NA,inf	NA,0.733975	0.000401943	0.000922014
2	chr18:44942356:C:T	44942356	NA,T	NA,C	NA,1	NA,inf	NA,inf	NA,0.669879	0.00040183	0.000921032
2	chr18:44970245:A:G	44970245	NA,G	NA,A	NA,1	NA,inf	NA,inf	NA,0.810037	0.000400667	0.000922512
2	chr18:44106756:G:A	44106756	A,A	G,G	1,1	-inf,inf	inf,inf	2.1729,0.452985	0.000399981	0.000589395
2	chr18:44791105:A:G	44791105	G,G	A,A	1,1	-inf,inf	inf,inf	1.21403,0.0573993	0.000399924	0.000958593
2	chr18:44733087:T:C	44733087	NA,C	NA,T	NA,1	NA,inf	NA,inf	NA,0.804939	0.000399243	0.000916068
2	chr18:44949630:T:G	44949630	NA,G	NA,T	NA,1	NA,-inf	NA,inf	NA,0.794119	0.00039808	0.000922299
2	chr18:44020337:AG:A	44020337	NA,A	NA,AG	NA,1	NA,inf	NA,inf	NA,0.769129	0.000398051	0.000913029
2	chr18:44034846:T:C	44034846	NA,C	NA,T	NA,1	NA,inf	NA,inf	NA,0.768787	0.000397846	0.000912558
2	chr18:44829365:C:T	44829365	NA,T	NA,C	NA,1	NA,inf	NA,inf	NA,0.757885	0.000397714	0.000912774
2	chr18:44064941:C:T	44064941	NA,T	NA,C	NA,1	NA,inf	NA,inf	NA,0.76726	0.000397143	0.000910879
2	chr18:44017423:T:C	44017423	NA,C	NA,T	NA,1	NA,inf	NA,inf	NA,0.76718	0.000396895	0.000910375
2	chr18:44236511:CA:C	44236511	NA,C	NA,CA	NA,1	NA,-inf	NA,inf	NA,0.723846	0.000396854	0.000918316
2	chr18:44235816:T:C	44235816	NA,C	NA,T	NA,1	NA,-inf	NA,inf	NA,0.723599	0.000396673	0.000917891
2	chr18:44027132:C:T	44027132	NA,T	NA,C	NA,1	NA,-inf	NA,inf	NA,0.727855	0.000395713	0.000906008
2	chr18:44713011:G:T	44713011	T,T	G,G	1,1	inf,inf	inf,inf	1.5337,0.123367	0.000394825	0.000830437
2	chr18:44027995:G:A	44027995	A,A	G,G	1,1	-inf,inf	inf,inf	2.01943,1.18194	0.000394578	0.00106177
2	chr18:44393091:T:C	44393091	NA,C	NA,T	NA,1	NA,inf	NA,inf	NA,0.797491	0.000394415	0.000901997
2	chr18:44898205:A:G	44898205	NA,G	NA,A	NA,1	NA,-inf	NA,inf	NA,0.677492	0.000394333	0.000902466
2	chr18:44903922:A:G	44903922	NA,G	NA,A	NA,1	NA,inf	NA,inf	NA,0.763582	0.000393489	0.000903079
2	chr18:44917968:G:A	44917968	NA,A	NA,G	NA,1	NA,-inf	NA,inf	NA,0.695855	0.000393273	0.000901191
2	chr18:44318464:A:G	44318464	G,G	A,A	1,1	-inf,inf	inf,inf	3.73527,0.226196	0.000393159	0.000746325
2	chr18:44004918:G:C	44004918	NA,C	NA,G	NA,1	NA,inf	NA,inf	NA,0.792621	0.000391781	0.000902345
2	chr18:44247175:T:C	44247175	NA,C	NA,T	NA,1	NA,-inf	NA,inf	NA,0.697659	0.000391115	0.000903884
2	chr18:44004939:T:C	44004939	NA,C	NA,T	NA,1	NA,inf	NA,inf	NA,0.790933	0.000390828	0.000900141
2	chr18:44986965:A:G	44986965	NA,G	NA,A	NA,1	NA,-inf	NA,inf	NA,0.704902	0.000390611	0.000898784
2	chr18:44306722:G:A	44306722	A,A	G,G	1,1	-inf,inf	inf,inf	3.59509,0.334434	0.000390102	0.000745466
2	chr18:44052985:A:C	44052985	C,C	A,A	1,1	-inf,inf	inf,inf	2.19908,0.410772	0.000389934	0.000578621
2	chr18:44122977:T:A	44122977	NA,A	NA,T	NA,1	NA,inf	NA,inf	NA,0.810425	0.000389499	0.000902267
2	chr18:44123710:G:A	44123710	NA,A	NA,G	NA,1	NA,inf	NA,inf	NA,0.810013	0.000389274	0.000901742
2	chr18:44123652:C:T	44123652	NA,T	NA,C	NA,1	NA,inf	NA,inf	NA,0.809978	0.000389251	0.000901689
2	chr18:44971345:T:C	44971345	NA,C	NA,T	NA,1	NA,inf	NA,inf	NA,0.789958	0.00038914	0.000895886
2	chr18:44128861:T:C	44128861	NA,C	NA,T	NA,1	NA,inf	NA,inf	NA,0.808395	0.000388285	0.000899455
2	chr18:44108025:A:T	44108025	T,T	A,A	1,1	-inf,inf	inf,inf	2.11344,0.500485	0.000388285	0.000576366
2	chr18:44598417:T:C	44598417	NA,C	NA,T	NA,1	NA,-inf	NA,inf	NA,0.721189	0.000386942	0.000887101
2	chr18:44130643:A:G	44130643	NA,G	NA,A	NA,1	NA,inf	NA,inf	NA,0.805881	0.000386887	0.000896192
2	chr18:44869308:A:C	44869308	NA,C	NA,A	NA,1	NA,inf	NA,inf	NA,0.751878	0.000386396	0.000886749
2	chr18:44301537:C:T	44301537	T,T	C,C	1,1	-inf,inf	inf,inf	3.62077,0.297051	0.000385632	0.000735923
2	chr18:44861478:C:T	44861478	T,T	C,C	1,1	inf,inf	inf,inf	1.14721,0.0279127	0.000385391	0.000911721
2	chr18:44847847:C:T	44847847	NA,T	NA,C	NA,1	NA,inf	NA,inf	NA,0.748651	0.000384706	0.000882241
2	chr18:44828446:T:C	44828446	NA,C	NA,T	NA,1	NA,inf	NA,inf	NA,0.735962	0.000384311	0.00088212
2	chr18:44830273:G:A	44830273	NA,A	NA,G	NA,1	NA,inf	NA,inf	NA,0.738743	0.000384304	0.000881999
2	chr18:44007701:C:T	44007701	NA,T	NA,C	NA,1	NA,inf	NA,inf	NA,0.748602	0.000384287	0.000881467
2	chr18:44087050:A:G	44087050	NA,G	NA,A	NA,1	NA,-inf	NA,inf	NA,0.710091	0.00038402	0.000886815
2	chr18:44323468:C:T	44323468	T,T	C,C	1,1	-inf,inf	inf,inf	3.85081,0.582843	0.000382792	0.000753274
2	chr18:44231139:CTG:C	44231139	NA,C	NA,CTG	NA,1	NA,-inf	NA,inf	NA,0.645283	0.000382446	0.000876906
2	chr18:44228663:T:C	44228663	C,C	T,T	1,1	-inf,-inf	inf,inf	2.97716,0.0861181	0.00038186	0.00101782
2	chr18:44238684:T:C	44238684	NA,C	NA,T	NA,1	NA,-inf	NA,inf	NA,0.695975	0.000381618	0.0008828
2	chr18:44134609:C:T	44134609	NA,T	NA,C	NA,1	NA,inf	NA,inf	NA,0.74	0.000381531	0.000875048
2	chr18:44039125:G:A	44039125	NA,A	NA,G	NA,1	NA,inf	NA,inf	NA,0.819057	0.00038105	0.000874953
2	chr18:44135909:C:A	44135909	NA,A	NA,C	NA,1	NA,inf	NA,inf	NA,0.765066	0.000380667	0.000867873
2	chr18:44578475:G:A	44578475	NA,A	NA,G	NA,1	NA,-inf	NA,inf	NA,0.703795	0.000379897	0.000876917
2	chr18:44936830:C:T	44936830	NA,T	NA,C	NA,1	NA,-inf	NA,inf	NA,0.7797	0.000379342	0.000875805
2	chr18:44841004:C:G	44841004	NA,G	NA,C	NA,1	NA,inf	NA,inf	NA,0.737721	0.000379144	0.000869485
2	chr18:44950510:C:T	44950510	NA,T	NA,C	NA,1	NA,inf	NA,inf	NA,0.772673	0.000379124	0.000872817
2	chr18:44583730:G:A	44583730	NA,A	NA,G	NA,1	NA,-inf	NA,inf	NA,0.697927	0.000378583	0.000873739
2	chr18:44914946:A:G	44914946	NA,G	NA,A	NA,1	NA,-inf	NA,inf	NA,0.659697	0.000378482	0.000867131
2	chr18:44082658:T:G	44082658	G,NA	T,NA	1,NA	inf,NA	inf,NA	1.37718,NA	0.00037795	0.000807853
2	chr18:44089406:A:G	44089406	G,G	A,A	1,1	-inf,inf	inf,inf	2.05672,0.568589	0.000377202	0.000570314
2	chr18:44588235:G:A	44588235	A,A	G,G	1,1	inf,-inf	inf,inf	2.12581,0.010067	0.000376854	0.000897443
2	chr18:44587771:G:A	44587771	A,A	G,G	1,1	inf,-inf	inf,inf	2.12609,0.00466978	0.00037685	0.000897459
2	chr18:44899517:A:G	44899517	NA,G	NA,A	NA,1	NA,inf	NA,inf	NA,0.729913	0.000376351	0.000863114
2	chr18:44464422:G:A	44464422	A,NA	G,NA	1,NA	-inf,NA	inf,NA	0.866898,NA	0.000376009	0.000889443
2	chr18:44012534:T:C	44012534	NA,C	NA,T	NA,1	NA,inf	NA,inf	NA,0.731611	0.000375388	0.00086106
2	chr18:44586099:T:C	44586099	C,C	T,T	1,1	inf,inf	inf,inf	2.12305,0.00708001	0.000375371	0.000893871
2	chr18:44920674:T:A	44920674	NA,A	NA,T	NA,1	NA,-inf	NA,inf	NA,0.783994	0.000373972	0.000863854
2	chr18:44251464:T:G	44251464	NA,G	NA,T	NA,1	NA,-inf	NA,inf	NA,0.677696	0.000373487	0.000863883
2	chr18:44232469:G:A	44232469	NA,A	NA,G	NA,1	NA,-inf	NA,inf	NA,0.681407	0.000373253	0.000863332
2	chr18:44300632:T:C	44300632	C,C	T,T	1,1	-inf,inf	inf,inf	3.44374,0.446082	0.000373188	0.000718182
2	chr18:44751732:T:C	44751732	NA,C	NA,T	NA,1	NA,inf	NA,inf	NA,0.749973	0.000372394	0.000854282
2	chr18:44751680:A:G	44751680	NA,G	NA,A	NA,1	NA,inf	NA,inf	NA,0.749415	0.000372165	0.000853758
2	chr18:44235886:G:A	44235886	NA,A	NA,G	NA,1	NA,-inf	NA,inf	NA,0.678629	0.00037165	0.000859595
2	chr18:44237182:T:A	44237182	NA,A	NA,T	NA,1	NA,-inf	NA,inf	NA,0.678629	0.00037165	0.000859595
2	chr18:44201807:C:T	44201807	T,T	C,C	1,1	inf,inf	inf,inf	1.82967,0.173215	0.000371485	0.000510529
2	chr18:44240150:C:A	44240150	NA,A	NA,C	NA,1	NA,-inf	NA,inf	NA,0.678028	0.000371314	0.000858815
2	chr18:44909611:C:A	44909611	NA,A	NA,C	NA,1	NA,-inf	NA,inf	NA,0.651668	0.000369087	0.000845789
2	chr18:44790848:G:A	44790848	NA,A	NA,G	NA,1	NA,inf	NA,inf	NA,0.686303	0.000368775	0.000845899
2	chr18:44176869:G:T	44176869	NA,T	NA,G	NA,1	NA,inf	NA,inf	NA,0.772569	0.000368381	0.000853044
2	chr18:44913313:A:G	44913313	NA,G	NA,A	NA,1	NA,-inf	NA,inf	NA,0.639632	0.000367892	0.000842818
2	chr18:44590262:G:A	44590262	A,A	G,G	1,1	inf,inf	inf,inf	2.03388,0.23422	0.000367402	0.000875182
2	chr18:44162991:G:A	44162991	NA,A	NA,G	NA,1	NA,inf	NA,inf	NA,0.769459	0.000366762	0.000849168
2	chr18:44587930:T:TTA	44587930	TTA,TTA	T,T	1,1	inf,inf	inf,inf	2.10759,0.0160579	0.000365665	0.000870644
2	chr18:44233822:G:A	44233822	NA,A	NA,G	NA,1	NA,inf	NA,inf	NA,0.727851	0.000365216	0.00083465
2	chr18:44157838:T:C	44157838	NA,C	NA,T	NA,1	NA,inf	NA,inf	NA,0.76639	0.000365213	0.000845626
2	chr18:45003900:C:T	45003900	NA,T	NA,C	NA,1	NA,inf	NA,inf	NA,0.711806	0.000365103	0.00083546
2	chr18:44104894:T:A	44104894	NA,A	NA,T	NA,1	NA,inf	NA,inf	NA,0.707905	0.000364448	0.000835816
2	chr18:44887793:G:A	44887793	NA,A	NA,G	NA,1	NA,inf	NA,inf	NA,0.610294	0.000364256	0.000835254
2	chr18:44261453:G:A	44261453	NA,A	NA,G	NA,1	NA,-inf	NA,inf	NA,0.662508	0.000363647	0.000841064
2	chr18:44150220:A:C	44150220	NA,C	NA,A	NA,1	NA,inf	NA,inf	NA,0.764208	0.000363442	0.000841498
2	chr18:44167757:A:G	44167757	G,G	A,A	1,1	inf,-inf	inf,inf	1.2085,0.364416	0.000363167	0.000530035
2	chr18:44061311:C:A	44061311	A,A	C,C	1,1	-inf,inf	inf,inf	2.22747,0.277908	0.000362511	0.000531812
2	chr18:44552417:T:C	44552417	NA,C	NA,T	NA,1	NA,-inf	NA,inf	NA,0.640387	0.000361949	0.000831986
2	chr18:44253241:C:A	44253241	NA,A	NA,C	NA,1	NA,-inf	NA,inf	NA,0.658218	0.000361284	0.000835557
2	chr18:44254908:G:A	44254908	NA,A	NA,G	NA,1	NA,-inf	NA,inf	NA,0.65555	0.000360961	0.000834699
2	chr18:44814760:C:T	44814760	NA,T	NA,C	NA,1	NA,inf	NA,inf	NA,0.701828	0.000360959	0.000827811
2	chr18:44301377:G:T	44301377	T,T	G,G	1,1	-inf,inf	inf,inf	3.56582,0.298764	0.000359846	0.000688578
2	chr18:44541195:T:C	44541195	NA,C	NA,T	NA,1	NA,-inf	NA,inf	NA,0.636191	0.000359613	0.000826605
2	chr18:44272471:C:T	44272471	T,T	C,C	1,1	-inf,inf	inf,inf	3.51218,0.0316378	0.000358756	0.000685483
2	chr18:44079582:T:C	44079582	C,C	T,T	1,1	-inf,inf	inf,inf	2.00011,0.592447	0.000356848	0.000543452
2	chr18:44209129:G:A	44209129	NA,A	NA,G	NA,1	NA,-inf	NA,inf	NA,0.64134	0.000356734	0.000817602
2	chr18:44305884:C:A	44305884	A,A	C,C	1,1	-inf,inf	inf,inf	3.54536,0.312818	0.000356617	0.000683136
2	chr18:44422724:C:T	44422724	NA,T	NA,C	NA,1	NA,-inf	NA,inf	NA,0.607902	0.000356597	0.000817103
2	chr18:44174170:G:A	44174170	NA,A	NA,G	NA,1	NA,inf	NA,inf	NA,0.747948	0.000355822	0.000823728
2	chr18:44318009:T:C	44318009	C,C	T,T	1,1	-inf,inf	inf,inf	3.65258,0.221293	0.000355728	0.000677474
2	chr18:44818569:A:G	44818569	NA,G	NA,A	NA,1	NA,inf	NA,inf	NA,0.691437	0.000355645	0.000818804
2	chr18:44753961:C:G	44753961	NA,G	NA,C	NA,1	NA,inf	NA,inf	NA,0.716423	0.000354881	0.000814069
2	chr18:44637663:A:G	44637663	NA,G	NA,A	NA,1	NA,inf	NA,inf	NA,0.6681	0.000354065	0.000812374
2	chr18:44872374:A:G	44872374	G,NA	A,NA	1,NA	inf,NA	inf,NA	1.34823,NA	0.000352841	0.000777773
2	chr18:44135084:C:T	44135084	NA,T	NA,C	NA,1	NA,inf	NA,inf	NA,0.739631	0.000351774	0.000814285
2	chr18:44176160:C:T	44176160	NA,T	NA,C	NA,1	NA,inf	NA,inf	NA,0.739631	0.000351774	0.000814285
2	chr18:44154626:T:C	44154626	NA,C	NA,T	NA,1	NA,inf	NA,inf	NA,0.739631	0.000351774	0.000814285
2	chr18:44153558:A:T	44153558	NA,T	NA,A	NA,1	NA,inf	NA,inf	NA,0.739559	0.000351736	0.000814197
2	chr18:44008191:G:A	44008191	NA,A	NA,G	NA,1	NA,inf	NA,inf	NA,0.684506	0.000351576	0.000806337
2	chr18:44147614:C:T	44147614	NA,T	NA,C	NA,1	NA,inf	NA,inf	NA,0.738782	0.000351357	0.000813313
2	chr18:44012270:G:A	44012270	NA,A	NA,G	NA,1	NA,-inf	NA,inf	NA,0.666184	0.000351012	0.000804452
2	chr18:44028069:C:T	44028069	NA,T	NA,C	NA,1	NA,-inf	NA,inf	NA,0.66744	0.000350994	0.000804446
2	chr18:44806347:C:T	44806347	NA,T	NA,C	NA,1	NA,inf	NA,inf	NA,0.691393	0.00035071	0.000805529
2	chr18:44908294:C:T	44908294	NA,T	NA,C	NA,1	NA,inf	NA,inf	NA,0.580347	0.000350702	0.000804007
2	chr18:44247315:A:G	44247315	NA,G	NA,A	NA,1	NA,-inf	NA,inf	NA,0.635536	0.000350582	0.000810556
2	chr18:44779345:A:T	44779345	T,T	A,A	1,1	inf,-inf	inf,inf	0.752006,1.07749	0.000350362	0.000814289
2	chr18:44139523:G:T	44139523	NA,T	NA,G	NA,1	NA,inf	NA,inf	NA,0.736101	0.000350046	0.000810256
2	chr18:44504040:A:C	44504040	NA,C	NA,A	NA,1	NA,-inf	NA,inf	NA,0.635507	0.00034994	0.000808318
2	chr18:44052218:G:A	44052218	A,A	G,G	1,1	inf,-inf	inf,inf	1.31584,0.814448	0.00034963	0.000564182
2	chr18:44043358:T:C	44043358	C,C	T,T	1,1	-inf,inf	inf,inf	2.1411,0.419906	0.000349266	0.000523516
2	chr18:44854650:G:A	44854650	A,A	G,G	1,1	inf,inf	inf,inf	1.10021,0.0705147	0.00034884	0.000825129
2	chr18:44564070:C:T	44564070	NA,T	NA,C	NA,1	NA,inf	NA,inf	NA,0.711591	0.000348787	0.000798701
2	chr18:44109584:A:G	44109584	NA,G	NA,A	NA,1	NA,inf	NA,inf	NA,0.699853	0.000348781	0.000802983
2	chr18:44834649:C:G	44834649	NA,G	NA,C	NA,1	NA,-inf	NA,inf	NA,0.607545	0.000348552	0.000800545
2	chr18:44271620:G:A	44271620	NA,A	NA,G	NA,1	NA,-inf	NA,inf	NA,0.631314	0.00034847	0.000805628
2	chr18:44304818:T:C	44304818	C,C	T,T	1,1	-inf,inf	inf,inf	3.47235,0.360635	0.000348153	0.000669186
2	chr18:44697243:C:T	44697243	NA,T	NA,C	NA,1	NA,-inf	NA,inf	NA,0.674027	0.000347832	0.000796052
2	chr18:44248447:G:C	44248447	NA,C	NA,G	NA,1	NA,-inf	NA,inf	NA,0.629074	0.000347286	0.000802883
2	chr18:44139356:T:C	44139356	NA,C	NA,T	NA,1	NA,inf	NA,inf	NA,0.72988	0.00034709	0.000803359
2	chr18:44938726:G:A	44938726	NA,A	NA,G	NA,1	NA,-inf	NA,inf	NA,0.72578	0.00034639	0.000799664
2	chr18:44313282:T:C	44313282	C,C	T,T	1,1	-inf,inf	inf,inf	3.6479,0.200572	0.000346065	0.000658006
2	chr18:44035731:G:A	44035731	NA,A	NA,G	NA,1	NA,inf	NA,inf	NA,0.684578	0.00034605	0.000790572
2	chr18:44268698:A:G	44268698	NA,G	NA,A	NA,1	NA,-inf	NA,inf	NA,0.625339	0.000345469	0.000798648
2	chr18:44168951:A:G	44168951	G,G	A,A	1,1	inf,-inf	inf,inf	1.1706,0.396081	0.000345251	0.000506887
2	chr18:44046880:C:T	44046880	T,T	C,C	1,1	inf,-inf	inf,inf	1.34778,0.774785	0.000345174	0.000554501
2	chr18:44268332:G:A	44268332	NA,A	NA,G	NA,1	NA,-inf	NA,inf	NA,0.623998	0.000344805	0.000797103
2	chr18:44267032:G:A	44267032	NA,A	NA,G	NA,1	NA,-inf	NA,inf	NA,0.623645	0.000344628	0.000796692
2	chr18:44739152:C:G	44739152	NA,G	NA,C	NA,1	NA,inf	NA,inf	NA,0.696457	0.000343673	0.000788425
2	chr18:44269541:A:C	44269541	NA,C	NA,A	NA,1	NA,-inf	NA,inf	NA,0.621484	0.000343522	0.000794117
2	chr18:44593031:A:G	44593031	NA,G	NA,A	NA,1	NA,-inf	NA,inf	NA,0.644135	0.000343133	0.00079195
2	chr18:44417741:G:A	44417741	NA,A	NA,G	NA,1	NA,-inf	NA,inf	NA,0.579943	0.000342352	0.000784393
2	chr18:44263155:A:G	44263155	NA,G	NA,A	NA,1	NA,-inf	NA,inf	NA,0.617883	0.000341613	0.000789677
2	chr18:44251881:T:C	44251881	NA,C	NA,T	NA,1	NA,-inf	NA,inf	NA,0.617883	0.000341613	0.000789677
2	chr18:44263483:T:C	44263483	NA,C	NA,T	NA,1	NA,-inf	NA,inf	NA,0.617824	0.000341586	0.000789614
2	chr18:44279174:G:C	44279174	NA,C	NA,G	NA,1	NA,-inf	NA,inf	NA,0.617448	0.000341567	0.0007896
2	chr18:44187298:G:T	44187298	NA,T	NA,G	NA,1	NA,inf	NA,inf	NA,0.734346	0.000341559	0.000788727
2	chr18:44263622:G:A	44263622	NA,A	NA,G	NA,1	NA,-inf	NA,inf	NA,0.61678	0.000341047	0.000788357
2	chr18:44636741:C:G	44636741	G,G	C,C	1,1	inf,inf	inf,inf	1.95919,0.19334	0.000340958	0.000813732
2	chr18:44187287:A:G	44187287	NA,G	NA,A	NA,1	NA,inf	NA,inf	NA,0.732647	0.00034076	0.000786871
2	chr18:44188036:T:A	44188036	NA,A	NA,T	NA,1	NA,inf	NA,inf	NA,0.732647	0.00034076	0.000786871
2	chr18:44264134:A:G	44264134	NA,G	NA,A	NA,1	NA,-inf	NA,inf	NA,0.616108	0.00034073	0.00078762
2	chr18:44245601:A:G	44245601	NA,G	NA,A	NA,1	NA,-inf	NA,inf	NA,0.616101	0.000340687	0.000787517
2	chr18:44381446:T:G	44381446	NA,G	NA,T	NA,1	NA,-inf	NA,inf	NA,0.588592	0.0003406	0.000780442
2	chr18:44295094:T:A	44295094	A,A	T,T	1,1	-inf,inf	inf,inf	3.67781,0.125286	0.000340519	0.000646089
2	chr18:44249754:C:T	44249754	NA,T	NA,C	NA,1	NA,-inf	NA,inf	NA,0.615272	0.000340268	0.000786542
2	chr18:44245825:C:T	44245825	NA,T	NA,C	NA,1	NA,-inf	NA,inf	NA,0.615272	0.000340268	0.000786542
2	chr18:44249717:C:T	44249717	NA,T	NA,C	NA,1	NA,-inf	NA,inf	NA,0.615272	0.000340268	0.000786542
2	chr18:44312933:G:A	44312933	NA,A	NA,G	NA,1	NA,inf	NA,inf	NA,0.697468	0.000340144	0.000783791
2	chr18:44858098:T:C	44858098	NA,C	NA,T	NA,1	NA,-inf	NA,inf	NA,0.602648	0.0003399	0.00077755
2	chr18:44745762:T:C	44745762	NA,C	NA,T	NA,1	NA,-inf	NA,inf	NA,0.584816	0.000339619	0.000777349
2	chr18:44866222:C:T	44866222	NA,T	NA,C	NA,1	NA,inf	NA,inf	NA,0.662423	0.000339529	0.000778602
2	chr18:44735227:T:C	44735227	NA,C	NA,T	NA,1	NA,inf	NA,inf	NA,0.688624	0.00033923	0.000778205
2	chr18:44383634:G:T	44383634	NA,T	NA,G	NA,1	NA,-inf	NA,inf	NA,0.583466	0.000339006	0.000776782
2	chr18:44283290:G:A	44283290	A,A	G,G	1,1	-inf,inf	inf,inf	3.47463,0.0169069	0.000338599	0.000647839
2	chr18:44259232:C:T	44259232	NA,T	NA,C	NA,1	NA,-inf	NA,inf	NA,0.611728	0.00033848	0.00078239
2	chr18:44608975:T:A	44608975	A,A	T,T	1,1	inf,inf	inf,inf	1.98979,0.218572	0.000338332	0.000802677
2	chr18:44601421:A:G	44601421	NA,G	NA,A	NA,1	NA,-inf	NA,inf	NA,0.611725	0.000337516	0.000778798
2	chr18:44767620:G:A	44767620	NA,A	NA,G	NA,1	NA,-inf	NA,inf	NA,0.613307	0.000337324	0.000777615
2	chr18:44245665:G:A	44245665	NA,A	NA,G	NA,1	NA,-inf	NA,inf	NA,0.610598	0.000337143	0.000779323
2	chr18:44274833:A:G	44274833	NA,G	NA,A	NA,1	NA,-inf	NA,inf	NA,0.608044	0.000336686	0.000778211
2	chr18:44289526:T:G	44289526	G,G	T,T	1,1	-inf,inf	inf,inf	3.1785,0.361006	0.000336349	0.000650843
2	chr18:44542079:C:T	44542079	T,T	C,C	1,1	inf,inf	inf,inf	1.20541,0.176007	0.000335983	0.000754749
2	chr18:44275700:G:A	44275700	NA,A	NA,G	NA,1	NA,-inf	NA,inf	NA,0.605738	0.000335547	0.00077556
2	chr18:44257047:T:C	44257047	NA,C	NA,T	NA,1	NA,-inf	NA,inf	NA,0.605376	0.00033536	0.000775126
2	chr18:44579214:C:T	44579214	NA,T	NA,C	NA,1	NA,-inf	NA,inf	NA,0.606538	0.000335309	0.000773797
2	chr18:44278453:G:T	44278453	NA,T	NA,G	NA,1	NA,-inf	NA,inf	NA,0.60488	0.000335108	0.000774539
2	chr18:44257018:G:A	44257018	NA,A	NA,G	NA,1	NA,-inf	NA,inf	NA,0.604452	0.000334913	0.000774084
2	chr18:44249291:C:T	44249291	NA,T	NA,C	NA,1	NA,-inf	NA,inf	NA,0.6043	0.000334862	0.000773955
2	chr18:44260232:A:C	44260232	NA,C	NA,A	NA,1	NA,-inf	NA,inf	NA,0.604186	0.000334785	0.000773787
2	chr18:44262277:C:T	44262277	NA,T	NA,C	NA,1	NA,-inf	NA,inf	NA,0.603868	0.00033463	0.000773426
2	chr18:44259831:G:A	44259831	NA,A	NA,G	NA,1	NA,-inf	NA,inf	NA,0.60372	0.000334558	0.000773258
2	chr18:44271055:G:T	44271055	NA,T	NA,G	NA,1	NA,-inf	NA,inf	NA,0.603634	0.000334514	0.000773154
2	chr18:44279498:G:A	44279498	NA,A	NA,G	NA,1	NA,-inf	NA,inf	NA,0.603634	0.000334514	0.000773154
2	chr18:44278756:GC:G	44278756	NA,G	NA,GC	NA,1	NA,-inf	NA,inf	NA,0.603634	0.000334514	0.000773154
2	chr18:44273823:G:A	44273823	NA,A	NA,G	NA,1	NA,-inf	NA,inf	NA,0.603634	0.000334514	0.000773154
2	chr18:44272725:AG:A	44272725	NA,A	NA,AG	NA,1	NA,-inf	NA,inf	NA,0.603634	0.000334514	0.000773154
2	chr18:44189694:G:A	44189694	NA,A	NA,G	NA,1	NA,inf	NA,inf	NA,0.719326	0.000334286	0.000771801
2	chr18:44272326:T:C	44272326	NA,C	NA,T	NA,1	NA,-inf	NA,inf	NA,0.603017	0.000334218	0.000772466
2	chr18:44762439:T:C	44762439	NA,C	NA,T	NA,1	NA,-inf	NA,inf	NA,0.581498	0.000332351	0.000760868
2	chr18:44185337:A:G	44185337	NA,G	NA,A	NA,1	NA,inf	NA,inf	NA,0.697998	0.000332184	0.00076858
2	chr18:44246668:A:G	44246668	NA,G	NA,A	NA,1	NA,-inf	NA,inf	NA,0.599737	0.000331855	0.000767007
2	chr18:44807005:C:T	44807005	NA,T	NA,C	NA,1	NA,inf	NA,inf	NA,0.658939	0.000331217	0.000761564
2	chr18:44152505:T:A	44152505	NA,A	NA,T	NA,1	NA,inf	NA,inf	NA,0.639998	0.000330746	0.000754411
2	chr18:44253658:A:T	44253658	NA,T	NA,A	NA,1	NA,-inf	NA,inf	NA,0.59483	0.00033028	0.000763298
2	chr18:44821832:G:C	44821832	NA,C	NA,G	NA,1	NA,inf	NA,inf	NA,0.641678	0.000330252	0.000759992
2	chr18:44189407:A:G	44189407	NA,G	NA,A	NA,1	NA,inf	NA,inf	NA,0.70943	0.000329856	0.000761508
2	chr18:44005845:A:G	44005845	NA,G	NA,A	NA,1	NA,inf	NA,inf	NA,0.666059	0.000329457	0.000752265
2	chr18:44849457:A:C	44849457	C,C	A,A	1,1	-inf,inf	inf,inf	1.0343,0.943099	0.000328951	0.000755045
2	chr18:44311868:T:C	44311868	C,C	T,T	1,1	-inf,inf	inf,inf	3.58194,0.234887	0.00032894	0.000627789
2	chr18:44787273:A:T	44787273	NA,T	NA,A	NA,1	NA,-inf	NA,inf	NA,0.607107	0.000328865	0.000754451
2	chr18:44071482:T:C	44071482	C,C	T,T	1,1	-inf,inf	inf,inf	1.99246,0.475369	0.000327585	0.000495426
2	chr18:44852867:T:G	44852867	NA,G	NA,T	NA,1	NA,inf	NA,inf	NA,0.636565	0.000327497	0.000750962
2	chr18:44580891:A:C	44580891	NA,C	NA,A	NA,1	NA,-inf	NA,inf	NA,0.583247	0.000326854	0.000746873
2	chr18:44807017:A:G	44807017	NA,G	NA,A	NA,1	NA,inf	NA,inf	NA,0.647404	0.00032593	0.000749371
2	chr18:44377313:A:G	44377313	NA,G	NA,A	NA,1	NA,inf	NA,inf	NA,0.67623	0.000325371	0.000745534
2	chr18:44312648:A:G	44312648	G,G	A,A	1,1	-inf,inf	inf,inf	3.67829,0.0866543	0.000325314	0.000617736
2	chr18:44542568:AAATAT:A	44542568	NA,A	NA,AAATAT	NA,1	NA,-inf	NA,inf	NA,0.587243	0.000325269	0.000750603
2	chr18:44619407:C:T	44619407	NA,T	NA,C	NA,1	NA,-inf	NA,inf	NA,0.586715	0.000324646	0.000748887
2	chr18:44226933:C:T	44226933	T,T	C,C	1,1	-inf,-inf	inf,inf	2.48895,0.815774	0.000324182	0.000832692
2	chr18:44187170:A:G	44187170	NA,G	NA,A	NA,1	NA,inf	NA,inf	NA,0.620878	0.000323944	0.000743377
2	chr18:44367127:G:A	44367127	NA,A	NA,G	NA,1	NA,inf	NA,inf	NA,0.749466	0.000323927	0.000741916
2	chr18:44855544:C:A	44855544	NA,A	NA,C	NA,1	NA,inf	NA,inf	NA,0.627965	0.000323896	0.000742677
2	chr18:44278597:A:G	44278597	NA,G	NA,A	NA,1	NA,-inf	NA,inf	NA,0.582534	0.000323689	0.000748006
2	chr18:44319839:G:A	44319839	A,A	G,G	1,1	-inf,inf	inf,inf	3.66454,0.100514	0.000323686	0.000615451
2	chr18:44246538:C:T	44246538	NA,T	NA,C	NA,1	NA,-inf	NA,inf	NA,0.582453	0.000323672	0.000747954
2	chr18:44088189:C:A	44088189	NA,A	NA,C	NA,1	NA,inf	NA,inf	NA,0.648911	0.000323298	0.000743561
2	chr18:44158210:T:C	44158210	NA,C	NA,T	NA,1	NA,inf	NA,inf	NA,0.646824	0.00032238	0.000735654
2	chr18:44563321:T:C	44563321	NA,C	NA,T	NA,1	NA,-inf	NA,inf	NA,0.573563	0.000322157	0.000736154
2	chr18:44747055:C:T	44747055	NA,T	NA,C	NA,1	NA,inf	NA,inf	NA,0.628269	0.000320617	0.000734686
2	chr18:44047832:A:C	44047832	C,C	A,A	1,1	inf,-inf	inf,inf	1.37719,0.687078	0.00032052	0.000512845
2	chr18:44255018:T:C	44255018	NA,C	NA,T	NA,1	NA,-inf	NA,inf	NA,0.575137	0.000320304	0.000740123
2	chr18:44117747:T:C	44117747	NA,C	NA,T	NA,1	NA,-inf	NA,inf	NA,0.52546	0.000319946	0.000735717
2	chr18:44345186:TAA:T	44345186	NA,T	NA,TAA	NA,1	NA,inf	NA,inf	NA,0.738467	0.000319337	0.000731409
2	chr18:44363575:C:A	44363575	NA,A	NA,C	NA,1	NA,inf	NA,inf	NA,0.738044	0.00031924	0.000731169
2	chr18:44194726:A:G	44194726	NA,G	NA,A	NA,1	NA,inf	NA,inf	NA,0.684764	0.000319203	0.000736757
2	chr18:44411022:G:C	44411022	NA,C	NA,G	NA,1	NA,inf	NA,inf	NA,0.384207	0.000319011	0.00073104
2	chr18:44186201:A:G	44186201	NA,G	NA,A	NA,1	NA,inf	NA,inf	NA,0.676924	0.000318512	0.000734699
2	chr18:44275001:G:A	44275001	NA,A	NA,G	NA,1	NA,-inf	NA,inf	NA,0.570545	0.000318172	0.000735159
2	chr18:44260529:T:C	44260529	NA,C	NA,T	NA,1	NA,-inf	NA,inf	NA,0.570545	0.000318172	0.000735159
2	chr18:44324621:G:A	44324621	A,NA	G,NA	1,NA	inf,NA	inf,NA	1.21435,NA	0.000318163	0.000689911
2	chr18:44257838:A:G	44257838	NA,G	NA,A	NA,1	NA,-inf	NA,inf	NA,0.57035	0.000318088	0.000734963
2	chr18:44071710:C:A	44071710	NA,A	NA,C	NA,1	NA,inf	NA,inf	NA,0.61404	0.000318054	0.000729341
2	chr18:44559250:A:G	44559250	NA,G	NA,A	NA,1	NA,-inf	NA,inf	NA,0.563776	0.000317792	0.000726179
2	chr18:44280307:T:C	44280307	NA,C	NA,T	NA,1	NA,-inf	NA,inf	NA,0.568091	0.000317736	0.000734095
2	chr18:44067729:T:C	44067729	C,NA	T,NA	1,NA	-inf,NA	inf,NA	0.894874,NA	0.00031758	0.000775271
2	chr18:44524812:C:T	44524812	T,NA	C,NA	1,NA	-inf,NA	inf,NA	0.750823,NA	0.000317334	0.000713959
2	chr18:44226751:T:G	44226751	G,G	T,T	1,1	inf,inf	inf,inf	1.51253,0.440278	0.000317231	0.000459168
2	chr18:44933656:G:A	44933656	NA,A	NA,G	NA,1	NA,inf	NA,inf	NA,0.601905	0.000317225	0.000727419
2	chr18:44334054:T:C	44334054	C,NA	T,NA	1,NA	-inf,NA	inf,NA	3.88687,NA	0.00031698	0.00081154
2	chr18:44828951:A:G	44828951	NA,G	NA,A	NA,1	NA,-inf	NA,inf	NA,0.759352	0.000316663	0.000731569
2	chr18:44227884:C:T	44227884	NA,T	NA,C	NA,1	NA,-inf	NA,inf	NA,0.539486	0.000316558	0.000723042
2	chr18:44056269:C:G	44056269	NA,G	NA,C	NA,1	NA,inf	NA,inf	NA,0.635142	0.000315755	0.000720925
2	chr18:44830163:A:C	44830163	NA,C	NA,A	NA,1	NA,-inf	NA,inf	NA,0.758087	0.000315655	0.000729229
2	chr18:44613628:T:C	44613628	C,C	T,T	1,1	inf,inf	inf,inf	1.75994,0.419827	0.000314609	0.000749886
2	chr18:44807103:T:C	44807103	C,C	T,T	1,1	inf,-inf	inf,inf	1.08393,0.269784	0.000314505	0.00075196
2	chr18:44567467:T:A	44567467	NA,A	NA,T	NA,1	NA,inf	NA,inf	NA,0.655384	0.000313956	0.000720982
2	chr18:44293883:T:C	44293883	C,C	T,T	1,1	-inf,inf	inf,inf	3.60982,0.136139	0.000313774	0.000597186
2	chr18:44933887:C:T	44933887	NA,T	NA,C	NA,1	NA,inf	NA,inf	NA,0.508308	0.000313414	0.00071827
2	chr18:44934693:T:G	44934693	NA,G	NA,T	NA,1	NA,inf	NA,inf	NA,0.507621	0.000313097	0.000717545
2	chr18:44042778:T:C	44042778	NA,C	NA,T	NA,1	NA,inf	NA,inf	NA,0.600461	0.000312883	0.00071722
2	chr18:44553261:G:A	44553261	NA,A	NA,G	NA,1	NA,-inf	NA,inf	NA,0.561437	0.00031285	0.000721771
2	chr18:44571296:C:T	44571296	T,T	C,C	1,1	-inf,-inf	inf,inf	2.29839,0.294355	0.000312519	0.000715395
2	chr18:44722185:G:A	44722185	NA,A	NA,G	NA,1	NA,inf	NA,inf	NA,0.320104	0.00031227	0.00071222
2	chr18:44561079:T:C	44561079	NA,C	NA,T	NA,1	NA,inf	NA,inf	NA,0.617634	0.000311917	0.000714389
2	chr18:44036416:T:C	44036416	NA,C	NA,T	NA,1	NA,inf	NA,inf	NA,0.59513	0.000311742	0.000714387
2	chr18:44420402:T:C	44420402	NA,C	NA,T	NA,1	NA,-inf	NA,inf	NA,0.516655	0.000311511	0.000713705
2	chr18:44948834:A:C	44948834	NA,C	NA,A	NA,1	NA,-inf	NA,inf	NA,0.564797	0.000311083	0.00071559
2	chr18:44359993:T:C	44359993	NA,C	NA,T	NA,1	NA,inf	NA,inf	NA,0.718632	0.000311039	0.000712429
2	chr18:44988675:T:C	44988675	NA,C	NA,T	NA,1	NA,inf	NA,inf	NA,0.586207	0.000310741	0.00071213
2	chr18:44314536:G:A	44314536	A,A	G,G	1,1	-inf,-inf	inf,inf	3.68494,0.0274614	0.000310504	0.00058942
2	chr18:44303098:A:G	44303098	G,G	A,A	1,1	-inf,inf	inf,inf	3.53096,0.227311	0.000310196	0.000592707
2	chr18:44828577:C:T	44828577	T,T	C,C	1,1	inf,inf	inf,inf	1.0507,0.12349	0.000310164	0.000769286
2	chr18:44206605:C:T	44206605	T,T	C,C	1,1	-inf,-inf	inf,inf	2.51131,0.767639	0.000310116	0.000797697
2	chr18:44786514:A:G	44786514	NA,G	NA,A	NA,1	NA,inf	NA,inf	NA,0.592815	0.000309825	0.000708915
2	chr18:44005821:G:A	44005821	NA,A	NA,G	NA,1	NA,inf	NA,inf	NA,0.586998	0.000309821	0.000710017
2	chr18:44290278:C:T	44290278	T,T	C,C	1,1	-inf,-inf	inf,inf	3.39735,0.142056	0.000309491	0.000594685
2	chr18:44362797:G:T	44362797	NA,T	NA,G	NA,1	NA,inf	NA,inf	NA,0.720865	0.000309074	0.000708133
2	chr18:44832273:A:G	44832273	NA,G	NA,A	NA,1	NA,-inf	NA,inf	NA,0.737374	0.000308508	0.000712607
2	chr18:44693029:T:A	44693029	NA,A	NA,T	NA,1	NA,-inf	NA,inf	NA,0.583848	0.000308339	0.000705712
2	chr18:44154875:C:T	44154875	NA,T	NA,C	NA,1	NA,inf	NA,inf	NA,0.612622	0.000307523	0.000701877
2	chr18:44281741:G:A	44281741	A,A	G,G	1,1	-inf,inf	inf,inf	3.40807,0.0108446	0.000307222	0.000589962
2	chr18:44102710:C:T	44102710	T,T	C,C	1,1	inf,-inf	inf,inf	1.33867,0.756154	0.000306818	0.000494382
2	chr18:44366544:C:T	44366544	NA,T	NA,C	NA,1	NA,-inf	NA,inf	NA,0.512477	0.000306698	0.000702605
2	chr18:44491322:T:C	44491322	C,NA	T,NA	1,NA	inf,NA	inf,NA	1.6359,NA	0.00030658	0.000668736
2	chr18:44311840:C:T	44311840	NA,T	NA,C	NA,1	NA,-inf	NA,inf	NA,0.535952	0.000306502	0.000702366
2	chr18:44834295:T:C	44834295	NA,C	NA,T	NA,1	NA,-inf	NA,inf	NA,0.519407	0.000306363	0.000703387
2	chr18:44782351:G:A	44782351	NA,A	NA,G	NA,1	NA,-inf	NA,inf	NA,0.557801	0.000306067	0.000702125
2	chr18:44598781:G:A	44598781	A,A	G,G	1,1	inf,inf	inf,inf	1.91828,0.246595	0.000306066	0.000725056
2	chr18:44061545:G:A	44061545	NA,A	NA,G	NA,1	NA,-inf	NA,inf	NA,0.526132	0.000305946	0.000705786
2	chr18:44902061:T:C	44902061	NA,C	NA,T	NA,1	NA,inf	NA,inf	NA,0.604655	0.000305681	0.000703648
2	chr18:44421720:C:T	44421720	NA,T	NA,C	NA,1	NA,-inf	NA,inf	NA,0.514921	0.000305096	0.000701094
2	chr18:44318284:A:C	44318284	C,C	A,A	1,1	-inf,-inf	inf,inf	3.68291,0.0766982	0.000304763	0.000579093
2	chr18:44303783:T:C	44303783	C,C	T,T	1,1	-inf,inf	inf,inf	3.50465,0.246399	0.000304517	0.000583162
2	chr18:44558619:A:G	44558619	G,G	A,A	1,1	inf,inf	inf,inf	1.68478,0.483814	0.00030442	0.000724516
2	chr18:44317061:A:G	44317061	G,G	A,A	1,1	-inf,inf	inf,inf	3.66387,0.00264449	0.000304317	0.000578647
2	chr18:44227142:T:A	44227142	A,A	T,T	1,1	inf,inf	inf,inf	1.482,0.455676	0.000304274	0.000442801
2	chr18:44768197:A:G	44768197	NA,G	NA,A	NA,1	NA,inf	NA,inf	NA,0.615207	0.000303381	0.000695807
2	chr18:44196031:C:T	44196031	T,T	C,C	1,1	inf,-inf	inf,inf	1.58338,0.0534908	0.00030327	0.000468267
2	chr18:44039849:G:A	44039849	NA,A	NA,G	NA,1	NA,inf	NA,inf	NA,0.382025	0.000303088	0.000690768
2	chr18:44857303:G:A	44857303	A,A	G,G	1,1	inf,inf	inf,inf	1.03866,0.0785287	0.000302159	0.000713939
2	chr18:44694448:G:A	44694448	A,A	G,G	1,1	-inf,inf	inf,inf	1.04384,0.0293634	0.000300627	0.000642823
2	chr18:44256812:A:G	44256812	NA,G	NA,A	NA,1	NA,-inf	NA,inf	NA,0.528013	0.000300271	0.000693432
2	chr18:44385611:C:T	44385611	NA,T	NA,C	NA,1	NA,-inf	NA,inf	NA,0.499161	0.000299865	0.000686946
2	chr18:44906322:T:C	44906322	NA,C	NA,T	NA,1	NA,inf	NA,inf	NA,0.56778	0.00029925	0.000686096
2	chr18:44567251:T:C	44567251	C,C	T,T	1,1	-inf,-inf	inf,inf	0.502932,1.70157	0.000299215	0.000662116
2	chr18:44382610:A:C	44382610	NA,C	NA,A	NA,1	NA,-inf	NA,inf	NA,0.497736	0.000299213	0.000685451
2	chr18:44534631:T:C	44534631	NA,C	NA,T	NA,1	NA,-inf	NA,inf	NA,0.494413	0.000298537	0.000688122
2	chr18:44381420:A:G	44381420	NA,G	NA,A	NA,1	NA,-inf	NA,inf	NA,0.496122	0.000298516	0.000683849
2	chr18:44634926:C:T	44634926	T,NA	C,NA	1,NA	inf,NA	inf,NA	1.44548,NA	0.000297622	0.000628907
2	chr18:44604176:A:T	44604176	T,T	A,A	1,1	-inf,inf	inf,inf	0.251334,0.106671	0.000297232	0.000667133
2	chr18:44182571:G:A	44182571	NA,A	NA,G	NA,1	NA,inf	NA,inf	NA,0.56461	0.000296972	0.000677317
2	chr18:44940410:T:C	44940410	NA,C	NA,T	NA,1	NA,-inf	NA,inf	NA,0.51076	0.000296651	0.000678783
2	chr18:44077565:AC:A	44077565	NA,A	NA,AC	NA,1	NA,inf	NA,inf	NA,0.559236	0.000296503	0.000679792
2	chr18:44125506:C:T	44125506	NA,T	NA,C	NA,1	NA,inf	NA,inf	NA,0.571718	0.00029595	0.000675676
2	chr18:44308741:G:T	44308741	T,T	G,G	1,1	-inf,-inf	inf,inf	3.64224,0.00271042	0.000295603	0.000562494
2	chr18:44604185:T:C	44604185	C,C	T,T	1,1	inf,inf	inf,inf	1.88736,0.261157	0.000295122	0.000698996
2	chr18:44608246:G:C	44608246	C,C	G,G	1,1	inf,inf	inf,inf	1.87277,0.284119	0.000295083	0.00069881
2	chr18:44992828:T:C	44992828	C,NA	T,NA	1,NA	inf,NA	inf,NA	1.05987,NA	0.000294915	0.000672545
2	chr18:44598861:T:TTAA	44598861	TTAA,TTAA	T,T	1,1	inf,inf	inf,inf	1.88666,0.262381	0.000294591	0.000697673
2	chr18:44565603:T:C	44565603	NA,C	NA,T	NA,1	NA,inf	NA,inf	NA,0.551438	0.000294124	0.000673001
2	chr18:44388879:C:A	44388879	A,A	C,C	1,1	inf,-inf	inf,inf	2.34592,0.623861	0.000294079	0.000714807
2	chr18:44881602:G:A	44881602	NA,A	NA,G	NA,1	NA,-inf	NA,inf	NA,0.520286	0.000294075	0.000674704
2	chr18:44236260:T:TATATGTGTATGTGTGC	44236260	NA,TATATGTGTATGTGTGC	NA,T	NA,1	NA,inf	NA,inf	NA,0.408246	0.000293906	0.000674425
2	chr18:44788258:A:G	44788258	NA,G	NA,A	NA,1	NA,inf	NA,inf	NA,0.563939	0.000293222	0.000673087
2	chr18:44386529:T:A	44386529	NA,A	NA,T	NA,1	NA,-inf	NA,inf	NA,0.483333	0.000293158	0.000671578
2	chr18:44605484:T:C	44605484	C,C	T,T	1,1	inf,inf	inf,inf	1.88185,0.263877	0.000292887	0.000693604
2	chr18:44898476:A:T	44898476	NA,T	NA,A	NA,1	NA,inf	NA,inf	NA,0.539788	0.000292575	0.000670875
2	chr18:44202715:C:A	44202715	A,NA	C,NA	1,NA	inf,NA	inf,NA	0.327014,NA	0.000292552	0.000621496
2	chr18:44060126:A:G	44060126	NA,G	NA,A	NA,1	NA,inf	NA,inf	NA,0.546962	0.00029253	0.000670662
2	chr18:44061310:G:T	44061310	NA,T	NA,G	NA,1	NA,inf	NA,inf	NA,0.546962	0.00029253	0.000670662
2	chr18:44599876:T:C	44599876	C,C	T,T	1,1	inf,inf	inf,inf	1.88141,0.264021	0.0002925	0.000692658
2	chr18:44789277:C:T	44789277	NA,T	NA,C	NA,1	NA,inf	NA,inf	NA,0.545538	0.000292213	0.000668297
2	chr18:44055200:G:A	44055200	NA,A	NA,G	NA,1	NA,inf	NA,inf	NA,0.545682	0.000292022	0.000669498
2	chr18:44277782:T:C	44277782	NA,C	NA,T	NA,1	NA,-inf	NA,inf	NA,0.505587	0.000291077	0.000672027
2	chr18:44837890:A:G	44837890	NA,G	NA,A	NA,1	NA,-inf	NA,inf	NA,0.509112	0.000290517	0.00066643
2	chr18:44045717:T:G	44045717	NA,G	NA,T	NA,1	NA,inf	NA,inf	NA,0.54641	0.000290376	0.000665593
2	chr18:44858993:T:TGGAA	44858993	TGGAA,NA	T,NA	1,NA	inf,NA	inf,NA	1.07448,NA	0.000289961	0.000647873
2	chr18:44820780:A:G	44820780	NA,G	NA,A	NA,1	NA,inf	NA,inf	NA,0.546671	0.000289932	0.000666835
2	chr18:44962939:A:C	44962939	NA,C	NA,A	NA,1	NA,inf	NA,inf	NA,0.521756	0.000289927	0.000664651
2	chr18:44818453:A:G	44818453	G,NA	A,NA	1,NA	inf,NA	inf,NA	1.17285,NA	0.000289899	0.000646666
2	chr18:44290592:C:A	44290592	A,A	C,C	1,1	-inf,-inf	inf,inf	3.35069,0.127228	0.000289175	0.000556785
2	chr18:44873104:CAT:C	44873104	C,C	CAT,CAT	1,1	inf,-inf	inf,inf	0.928377,0.0563529	0.000287908	0.000669671
2	chr18:44776779:CAT:C	44776779	NA,C	NA,CAT	NA,1	NA,inf	NA,inf	NA,0.560862	0.000287832	0.000660126
2	chr18:44834485:C:T	44834485	NA,T	NA,C	NA,1	NA,-inf	NA,inf	NA,0.680377	0.000287713	0.000664176
2	chr18:44697023:A:G	44697023	G,G	A,A	1,1	inf,-inf	inf,inf	1.30036,0.0982445	0.000286674	0.000609679
2	chr18:44165337:G:A	44165337	NA,A	NA,G	NA,1	NA,inf	NA,inf	NA,0.566827	0.000286647	0.000659917
2	chr18:44595369:G:T	44595369	T,T	G,G	1,1	inf,inf	inf,inf	1.86541,0.269782	0.000286352	0.000678013
2	chr18:44902784:T:C	44902784	NA,C	NA,T	NA,1	NA,inf	NA,inf	NA,0.534466	0.000286299	0.000656391
2	chr18:44606857:C:G	44606857	G,G	C,C	1,1	inf,inf	inf,inf	1.85718,0.281284	0.000286038	0.000677272
2	chr18:44636048:C:T	44636048	NA,T	NA,C	NA,1	NA,inf	NA,inf	NA,0.556464	0.000284995	0.000652738
2	chr18:44913839:A:G	44913839	NA,G	NA,A	NA,1	NA,inf	NA,inf	NA,0.550564	0.000284958	0.000655672
2	chr18:44576224:G:A	44576224	NA,A	NA,G	NA,1	NA,inf	NA,inf	NA,0.549445	0.000284951	0.00065381
2	chr18:44202716:A:G	44202716	G,NA	A,NA	1,NA	inf,NA	inf,NA	0.318429,NA	0.000284915	0.000605709
2	chr18:44565479:C:T	44565479	NA,T	NA,C	NA,1	NA,-inf	NA,inf	NA,0.490422	0.000284665	0.000656236
2	chr18:44530136:G:A	44530136	NA,A	NA,G	NA,1	NA,-inf	NA,inf	NA,0.467913	0.000284508	0.000653676
2	chr18:44028232:G:T	44028232	NA,T	NA,G	NA,1	NA,inf	NA,inf	NA,0.548782	0.000284346	0.000654104
2	chr18:44605232:G:A	44605232	A,A	G,G	1,1	inf,inf	inf,inf	1.8664,0.262383	0.000284306	0.000673201
2	chr18:44991671:T:A	44991671	NA,A	NA,T	NA,1	NA,inf	NA,inf	NA,0.519378	0.000283937	0.000650674
2	chr18:44869650:A:G	44869650	G,G	A,A	1,1	inf,-inf	inf,inf	0.921996,0.0503819	0.000283503	0.000659416
2	chr18:44306548:A:ATC	44306548	ATC,ATC	A,A	1,1	-inf,-inf	inf,inf	3.61646,0.0539671	0.000283053	0.000538774
2	chr18:44086572:T:C	44086572	C,C	T,T	1,1	-inf,inf	inf,inf	2.07747,0.290006	0.000283006	0.0004243
2	chr18:44101503:G:A	44101503	NA,A	NA,G	NA,1	NA,inf	NA,inf	NA,0.524288	0.000282022	0.000646437
2	chr18:44378236:G:T	44378236	NA,T	NA,G	NA,1	NA,-inf	NA,inf	NA,0.437655	0.000281689	0.000646732
2	chr18:44304575:C:T	44304575	NA,T	NA,C	NA,1	NA,inf	NA,inf	NA,0.530597	0.00028159	0.000645364
2	chr18:44299068:T:G	44299068	NA,G	NA,T	NA,1	NA,-inf	NA,inf	NA,0.477025	0.000280961	0.00064386
2	chr18:44509777:T:TG	44509777	TG,NA	T,NA	1,NA	-inf,NA	inf,NA	7.55241,NA	0.000280837	0.000753399
2	chr18:44157906:C:T	44157906	NA,T	NA,C	NA,1	NA,-inf	NA,inf	NA,0.46662	0.000280762	0.000642128
2	chr18:44869672:C:T	44869672	NA,T	NA,C	NA,1	NA,-inf	NA,inf	NA,0.480361	0.00028073	0.000642829
2	chr18:44129921:T:C	44129921	NA,C	NA,T	NA,1	NA,inf	NA,inf	NA,0.511661	0.0002807	0.000640559
2	chr18:44031761:C:A	44031761	NA,A	NA,C	NA,1	NA,-inf	NA,inf	NA,0.4949	0.000280671	0.000645222
2	chr18:44300454:G:A	44300454	A,A	G,G	1,1	-inf,inf	inf,inf	3.52506,0.116245	0.000280299	0.000535813
2	chr18:44598240:C:T	44598240	T,T	C,C	1,1	inf,inf	inf,inf	1.85658,0.264021	0.000280295	0.000663605
2	chr18:44319405:A:G	44319405	NA,G	NA,A	NA,1	NA,-inf	NA,inf	NA,0.479684	0.000280147	0.000646553
2	chr18:44349881:A:C	44349881	NA,C	NA,A	NA,1	NA,-inf	NA,inf	NA,0.478544	0.000280059	0.000646195
2	chr18:44193916:A:G	44193916	NA,G	NA,A	NA,1	NA,inf	NA,inf	NA,0.550604	0.000279347	0.000642934
2	chr18:44687432:G:C	44687432	NA,C	NA,G	NA,1	NA,-inf	NA,inf	NA,0.440793	0.000279339	0.00063961
2	chr18:44153533:A:G	44153533	NA,G	NA,A	NA,1	NA,inf	NA,inf	NA,0.546111	0.000279021	0.000642274
2	chr18:44716533:G:C	44716533	NA,C	NA,G	NA,1	NA,inf	NA,inf	NA,0.552854	0.000278978	0.000641706
2	chr18:44310167:G:A	44310167	A,A	G,G	1,1	-inf,-inf	inf,inf	3.59735,0.012334	0.000278411	0.000530969
2	chr18:44197505:C:T	44197505	NA,T	NA,C	NA,1	NA,-inf	NA,inf	NA,0.448344	0.000277862	0.000634868
2	chr18:44034154:G:A	44034154	NA,A	NA,G	NA,1	NA,inf	NA,inf	NA,0.522484	0.000277467	0.000635933
2	chr18:44228766:A:G	44228766	G,G	A,A	1,1	inf,-inf	inf,inf	1.52612,0.27988	0.000277409	0.000442989
2	chr18:44418229:G:T	44418229	T,NA	G,NA	1,NA	inf,NA	inf,NA	1.56768,NA	0.000277171	0.000605763
2	chr18:44027955:A:T	44027955	NA,T	NA,A	NA,1	NA,-inf	NA,inf	NA,0.480178	0.00027708	0.000635427
2	chr18:44129485:G:GA	44129485	NA,GA	NA,G	NA,1	NA,inf	NA,inf	NA,0.50119	0.000276848	0.000631811
2	chr18:44615647:C:T	44615647	T,T	C,C	1,1	inf,inf	inf,inf	1.71747,0.373744	0.000276785	0.000659108
2	chr18:44286932:A:T	44286932	NA,T	NA,A	NA,1	NA,-inf	NA,inf	NA,0.470505	0.000276713	0.000638559
2	chr18:44312352:T:C	44312352	NA,C	NA,T	NA,1	NA,-inf	NA,inf	NA,0.469273	0.000276261	0.000637504
2	chr18:45001285:T:A	45001285	NA,A	NA,T	NA,1	NA,inf	NA,inf	NA,0.498672	0.000275942	0.000632331
2	chr18:44292803:T:C	44292803	NA,C	NA,T	NA,1	NA,-inf	NA,inf	NA,0.468324	0.000275911	0.000636689
2	chr18:44150646:A:G	44150646	NA,G	NA,A	NA,1	NA,-inf	NA,inf	NA,0.448763	0.000275895	0.00063437
2	chr18:44039470:C:T	44039470	NA,T	NA,C	NA,1	NA,inf	NA,inf	NA,0.535322	0.000275807	0.000629789
2	chr18:44855944:G:A	44855944	NA,A	NA,G	NA,1	NA,inf	NA,inf	NA,0.508071	0.000275655	0.000631969
2	chr18:44299911:A:G	44299911	G,G	A,A	1,1	-inf,inf	inf,inf	3.45772,0.202995	0.000275581	0.000528424
2	chr18:44305689:G:T	44305689	T,T	G,G	1,1	-inf,inf	inf,inf	3.52533,0.111775	0.000275508	0.000526641
2	chr18:44145459:C:A	44145459	NA,A	NA,C	NA,1	NA,-inf	NA,inf	NA,0.447678	0.000275498	0.000633452
2	chr18:44305654:A:G	44305654	NA,G	NA,A	NA,1	NA,-inf	NA,inf	NA,0.467158	0.000275481	0.00063569
2	chr18:44299803:C:T	44299803	NA,T	NA,C	NA,1	NA,-inf	NA,inf	NA,0.467079	0.000275459	0.000635639
2	chr18:44706324:G:C	44706324	NA,C	NA,G	NA,1	NA,-inf	NA,inf	NA,0.445862	0.000275305	0.000630645
2	chr18:44359871:C:T	44359871	NA,T	NA,C	NA,1	NA,inf	NA,inf	NA,0.516294	0.000275299	0.000629484
2	chr18:44596190:T:G	44596190	G,G	T,T	1,1	inf,inf	inf,inf	1.86599,0.228607	0.000275154	0.000651367
2	chr18:44440908:A:C	44440908	NA,C	NA,A	NA,1	NA,-inf	NA,inf	NA,0.442301	0.000275026	0.000631714
2	chr18:44024644:T:C	44024644	NA,C	NA,T	NA,1	NA,-inf	NA,inf	NA,0.473728	0.00027496	0.000630539
2	chr18:44024770:C:T	44024770	NA,T	NA,C	NA,1	NA,inf	NA,inf	NA,0.514546	0.000274647	0.000629462
2	chr18:44176457:C:A	44176457	NA,A	NA,C	NA,1	NA,inf	NA,inf	NA,0.52595	0.000274531	0.000626952
2	chr18:44171637:C:T	44171637	NA,T	NA,C	NA,1	NA,-inf	NA,inf	NA,0.449037	0.000274504	0.000632952
2	chr18:44596860:T:G	44596860	G,G	T,T	1,1	inf,inf	inf,inf	1.8671,0.224843	0.000274258	0.000649256
2	chr18:44298591:G:A	44298591	NA,A	NA,G	NA,1	NA,-inf	NA,inf	NA,0.459522	0.000273694	0.000631508
2	chr18:44135313:C:T	44135313	NA,T	NA,C	NA,1	NA,-inf	NA,inf	NA,0.445323	0.000273274	0.000630084
2	chr18:44287024:A:G	44287024	NA,G	NA,A	NA,1	NA,-inf	NA,inf	NA,0.458134	0.000273214	0.000630391
2	chr18:44102300:C:T	44102300	NA,T	NA,C	NA,1	NA,inf	NA,inf	NA,0.495943	0.000273044	0.000625943
2	chr18:44289431:T:TG	44289431	NA,TG	NA,T	NA,1	NA,-inf	NA,inf	NA,0.456729	0.000272701	0.000629197
2	chr18:44940745:T:A	44940745	NA,A	NA,T	NA,1	NA,-inf	NA,inf	NA,0.448909	0.000272506	0.000623589
2	chr18:44298122:G:T	44298122	NA,T	NA,G	NA,1	NA,-inf	NA,inf	NA,0.456283	0.000272505	0.000628741
2	chr18:44286223:CA:C	44286223	NA,C	NA,CA	NA,1	NA,-inf	NA,inf	NA,0.456072	0.000272475	0.000628671
2	chr18:44290393:C:T	44290393	NA,T	NA,C	NA,1	NA,-inf	NA,inf	NA,0.455948	0.000272426	0.000628555
2	chr18:44028013:C:T	44028013	T,T	C,C	1,1	-inf,-inf	inf,inf	1.72198,1.11528	0.000272343	0.000479107
2	chr18:44319703:C:G	44319703	NA,G	NA,C	NA,1	NA,-inf	NA,inf	NA,0.455649	0.000272316	0.000628299
2	chr18:44302521:C:T	44302521	NA,T	NA,C	NA,1	NA,-inf	NA,inf	NA,0.455649	0.000272316	0.000628299
2	chr18:44290128:T:C	44290128	NA,C	NA,T	NA,1	NA,-inf	NA,inf	NA,0.455649	0.000272316	0.000628299
2	chr18:44307773:C:G	44307773	NA,G	NA,C	NA,1	NA,-inf	NA,inf	NA,0.457997	0.00027228	0.000628239
2	chr18:44315347:T:C	44315347	NA,C	NA,T	NA,1	NA,-inf	NA,inf	NA,0.457338	0.00027204	0.000627682
2	chr18:44825145:G:A	44825145	NA,A	NA,G	NA,1	NA,inf	NA,inf	NA,0.508454	0.000271965	0.000623254
2	chr18:44286005:G:C	44286005	NA,C	NA,G	NA,1	NA,-inf	NA,inf	NA,0.454507	0.000271904	0.000627341
2	chr18:44025729:G:A	44025729	NA,A	NA,G	NA,1	NA,inf	NA,inf	NA,0.506557	0.000271817	0.000622956
2	chr18:44776023:T:C	44776023	NA,C	NA,T	NA,1	NA,inf	NA,inf	NA,0.474337	0.000271693	0.000623002
2	chr18:44299932:A:G	44299932	NA,G	NA,A	NA,1	NA,-inf	NA,inf	NA,0.453934	0.000271678	0.000626814
2	chr18:44304335:A:C	44304335	NA,C	NA,A	NA,1	NA,-inf	NA,inf	NA,0.453055	0.000271381	0.000626122
2	chr18:44946600:G:T	44946600	NA,T	NA,G	NA,1	NA,inf	NA,inf	NA,0.493197	0.000271337	0.000621885
2	chr18:44071208:A:T	44071208	NA,T	NA,A	NA,1	NA,inf	NA,inf	NA,0.493595	0.000271063	0.000621286
2	chr18:44030649:A:G	44030649	G,NA	A,NA	1,NA	inf,NA	inf,NA	1.06808,NA	0.000269359	0.000646176
2	chr18:44305371:G:C	44305371	NA,C	NA,G	NA,1	NA,-inf	NA,inf	NA,0.449476	0.000269098	0.000620829
2	chr18:44315380:A:C	44315380	NA,C	NA,A	NA,1	NA,-inf	NA,inf	NA,0.445692	0.000269066	0.000620766
2	chr18:44712465:C:T	44712465	NA,T	NA,C	NA,1	NA,inf	NA,inf	NA,0.516378	0.000268155	0.000613577
2	chr18:44308992:A:G	44308992	NA,G	NA,A	NA,1	NA,-inf	NA,inf	NA,0.441378	0.000267229	0.000616457
2	chr18:44668878:G:C	44668878	NA,C	NA,G	NA,1	NA,inf	NA,inf	NA,0.440996	0.000267193	0.000612009
2	chr18:44176910:C:T	44176910	NA,T	NA,C	NA,1	NA,-inf	NA,inf	NA,0.411973	0.00026657	0.000610274
2	chr18:44022237:G:C	44022237	NA,C	NA,G	NA,1	NA,-inf	NA,inf	NA,0.450244	0.000266494	0.000611117
2	chr18:44475367:T:C	44475367	NA,C	NA,T	NA,1	NA,-inf	NA,inf	NA,0.406361	0.000266468	0.000610476
2	chr18:44950831:G:A	44950831	NA,A	NA,G	NA,1	NA,inf	NA,inf	NA,0.454567	0.000266464	0.000610887
2	chr18:44142118:G:A	44142118	NA,A	NA,G	NA,1	NA,-inf	NA,inf	NA,0.424687	0.000266088	0.000613368
2	chr18:44305683:T:TC	44305683	TC,TC	T,T	1,1	-inf,inf	inf,inf	3.50342,0.0963906	0.000265478	0.000507843
2	chr18:44026316:T:C	44026316	NA,C	NA,T	NA,1	NA,inf	NA,inf	NA,0.492222	0.000264996	0.000609378
2	chr18:44560186:C:T	44560186	NA,T	NA,C	NA,1	NA,-inf	NA,inf	NA,0.432448	0.000264723	0.000605222
2	chr18:44419507:C:T	44419507	T,NA	C,NA	1,NA	inf,NA	inf,NA	1.53555,NA	0.000264653	0.00057884
2	chr18:44121309:G:A	44121309	NA,A	NA,G	NA,1	NA,-inf	NA,inf	NA,0.391698	0.000264348	0.000607407
2	chr18:44841909:G:A	44841909	NA,A	NA,G	NA,1	NA,-inf	NA,inf	NA,0.414016	0.000263654	0.000603102
2	chr18:44841503:G:A	44841503	NA,A	NA,G	NA,1	NA,-inf	NA,inf	NA,0.414016	0.000263654	0.000603102
2	chr18:44021396:G:A	44021396	NA,A	NA,G	NA,1	NA,-inf	NA,inf	NA,0.442034	0.000263614	0.000604506
2	chr18:44311518:A:G	44311518	G,G	A,A	1,1	-inf,inf	inf,inf	3.49753,0.108383	0.00026342	0.000503658
2	chr18:44693714:T:C	44693714	NA,C	NA,T	NA,1	NA,inf	NA,inf	NA,0.503278	0.000263346	0.000603395
2	chr18:44550986:T:A	44550986	A,A	T,T	1,1	inf,inf	inf,inf	1.0891,0.164534	0.000263224	0.000594668
2	chr18:44150110:T:A	44150110	NA,A	NA,T	NA,1	NA,inf	NA,inf	NA,0.512666	0.000263079	0.000606024
2	chr18:44021052:G:T	44021052	NA,T	NA,G	NA,1	NA,-inf	NA,inf	NA,0.439523	0.000262723	0.000602451
2	chr18:44698456:T:G	44698456	NA,G	NA,T	NA,1	NA,inf	NA,inf	NA,0.470806	0.000262101	0.000600805
2	chr18:44967769:A:G	44967769	NA,G	NA,A	NA,1	NA,-inf	NA,inf	NA,0.40932	0.000262052	0.000599999
2	chr18:44064095:T:G	44064095	G,G	T,T	1,1	inf,-inf	inf,inf	1.36642,0.551223	0.000261831	0.000419991
2	chr18:44018029:A:T	44018029	NA,T	NA,A	NA,1	NA,-inf	NA,inf	NA,0.436686	0.0002618	0.000600339
2	chr18:44284856:G:A	44284856	NA,A	NA,G	NA,1	NA,-inf	NA,inf	NA,0.424596	0.00026151	0.000603136
2	chr18:44070816:A:G	44070816	NA,G	NA,A	NA,1	NA,inf	NA,inf	NA,0.461935	0.000260983	0.000598282
2	chr18:44314381:A:C	44314381	NA,C	NA,A	NA,1	NA,-inf	NA,inf	NA,0.422687	0.000260891	0.000601691
2	chr18:44313423:G:A	44313423	NA,A	NA,G	NA,1	NA,-inf	NA,inf	NA,0.421845	0.000260608	0.000601033
2	chr18:44182541:A:G	44182541	NA,G	NA,A	NA,1	NA,-inf	NA,inf	NA,0.409366	0.000260198	0.000599693
2	chr18:44120053:G:A	44120053	NA,A	NA,G	NA,1	NA,-inf	NA,inf	NA,0.404751	0.000260149	0.00059798
2	chr18:44174742:C:A	44174742	NA,A	NA,C	NA,1	NA,inf	NA,inf	NA,0.45152	0.000260139	0.00059406
2	chr18:44529260:C:T	44529260	NA,T	NA,C	NA,1	NA,-inf	NA,inf	NA,0.395219	0.000259779	0.000596617
2	chr18:44415758:G:A	44415758	NA,A	NA,G	NA,1	NA,-inf	NA,inf	NA,0.384968	0.000259655	0.000595025
2	chr18:44207804:G:C	44207804	C,C	G,G	1,1	inf,inf	inf,inf	1.44728,0.36266	0.000259636	0.000379404
2	chr18:44709645:A:G	44709645	NA,G	NA,A	NA,1	NA,inf	NA,inf	NA,0.492977	0.000259599	0.000596913
2	chr18:44565319:TATGTGA:T	44565319	NA,T	NA,TATGTGA	NA,1	NA,-inf	NA,inf	NA,0.417198	0.000259568	0.000593356
2	chr18:44941588:C:T	44941588	NA,T	NA,C	NA,1	NA,inf	NA,inf	NA,0.444961	0.000258904	0.000593511
2	chr18:44220859:T:C	44220859	C,NA	T,NA	1,NA	inf,NA	inf,NA	1.11763,NA	0.000258771	0.000549375
2	chr18:44418530:C:T	44418530	NA,T	NA,C	NA,1	NA,-inf	NA,inf	NA,0.380568	0.000258449	0.000592216
2	chr18:44482066:A:T	44482066	NA,T	NA,A	NA,1	NA,inf	NA,inf	NA,0.480786	0.000258421	0.000591328
2	chr18:44251479:C:T	44251479	NA,T	NA,C	NA,1	NA,-inf	NA,inf	NA,0.331885	0.000258385	0.000591116
2	chr18:44051489:TTTAAC:T	44051489	NA,T	NA,TTTAAC	NA,1	NA,inf	NA,inf	NA,0.451827	0.000258373	0.000592283
2	chr18:44283689:T:C	44283689	NA,C	NA,T	NA,1	NA,-inf	NA,inf	NA,0.415473	0.000258332	0.00059579
2	chr18:44064569:T:C	44064569	NA,C	NA,T	NA,1	NA,inf	NA,inf	NA,0.451652	0.000258316	0.000592153
2	chr18:44040236:T:A	44040236	NA,A	NA,T	NA,1	NA,inf	NA,inf	NA,0.451287	0.0002582	0.000591886
2	chr18:44854520:TC:T	44854520	NA,T	NA,TC	NA,1	NA,-inf	NA,inf	NA,0.396577	0.000257995	0.000590177
2	chr18:44061923:T:C	44061923	NA,C	NA,T	NA,1	NA,inf	NA,inf	NA,0.449838	0.000257739	0.000590828
2	chr18:44770878:G:A	44770878	NA,A	NA,G	NA,1	NA,inf	NA,inf	NA,0.476837	0.000257662	0.000590784
2	chr18:44444465:T:C	44444465	NA,C	NA,T	NA,1	NA,-inf	NA,inf	NA,0.378908	0.000257615	0.000590296
2	chr18:44453268:A:G	44453268	NA,G	NA,A	NA,1	NA,-inf	NA,inf	NA,0.378274	0.000257403	0.000589808
2	chr18:44720130:C:T	44720130	NA,T	NA,C	NA,1	NA,-inf	NA,inf	NA,0.402229	0.000257363	0.000588793
2	chr18:44323642:T:G	44323642	NA,G	NA,T	NA,1	NA,-inf	NA,inf	NA,0.412975	0.000257106	0.000592854
2	chr18:44151595:T:G	44151595	NA,G	NA,T	NA,1	NA,inf	NA,inf	NA,0.479288	0.000256894	0.000591039
2	chr18:44863247:C:T	44863247	NA,T	NA,C	NA,1	NA,-inf	NA,inf	NA,0.391777	0.000256449	0.000586651
2	chr18:44398399:T:G	44398399	NA,G	NA,T	NA,1	NA,inf	NA,inf	NA,0.450115	0.000256409	0.000588005
2	chr18:44286595:G:A	44286595	NA,A	NA,G	NA,1	NA,-inf	NA,inf	NA,0.409729	0.000256261	0.000590916
2	chr18:44972880:A:C	44972880	NA,C	NA,A	NA,1	NA,inf	NA,inf	NA,0.448929	0.000256231	0.000586776
2	chr18:44096817:A:G	44096817	G,G	A,A	1,1	-inf,inf	inf,inf	1.83318,0.464292	0.000255714	0.000394624
2	chr18:44290927:G:A	44290927	NA,A	NA,G	NA,1	NA,inf	NA,inf	NA,0.501276	0.000255687	0.000583813
2	chr18:44009652:A:T	44009652	NA,T	NA,A	NA,1	NA,inf	NA,inf	NA,0.468922	0.000255547	0.000583955
2	chr18:44653590:G:A	44653590	NA,A	NA,G	NA,1	NA,-inf	NA,inf	NA,0.398069	0.000255228	0.000584455
2	chr18:44597509:G:A	44597509	NA,A	NA,G	NA,1	NA,inf	NA,inf	NA,0.448616	0.000254645	0.000582047
2	chr18:44288668:A:G	44288668	NA,G	NA,A	NA,1	NA,inf	NA,inf	NA,0.496786	0.00025449	0.00058517
2	chr18:44238531:T:G	44238531	NA,G	NA,T	NA,1	NA,-inf	NA,inf	NA,0.324783	0.000254418	0.000582109
2	chr18:44661410:C:T	44661410	NA,T	NA,C	NA,1	NA,-inf	NA,inf	NA,0.401093	0.000253948	0.000581313
2	chr18:44105030:A:G	44105030	G,G	A,A	1,1	inf,-inf	inf,inf	1.30497,0.666338	0.000253741	0.000411392
2	chr18:44128888:G:A	44128888	NA,A	NA,G	NA,1	NA,inf	NA,inf	NA,0.450855	0.000253625	0.000579347
2	chr18:44830517:G:A	44830517	NA,A	NA,G	NA,1	NA,-inf	NA,inf	NA,0.569123	0.000252926	0.000583129
2	chr18:44847136:G:A	44847136	NA,A	NA,G	NA,1	NA,inf	NA,inf	NA,0.416969	0.000252429	0.000578856
2	chr18:44299763:G:T	44299763	NA,T	NA,G	NA,1	NA,-inf	NA,inf	NA,0.370563	0.000252262	0.000579224
2	chr18:44006070:C:A	44006070	NA,A	NA,C	NA,1	NA,-inf	NA,inf	NA,0.406429	0.000252252	0.000578395
2	chr18:44694783:CT:C	44694783	NA,C	NA,CT	NA,1	NA,-inf	NA,inf	NA,0.368107	0.000251742	0.000576443
2	chr18:44304964:G:T	44304964	T,T	G,G	1,1	-inf,-inf	inf,inf	3.51495,0.0278357	0.000251677	0.000481367
2	chr18:44011266:A:G	44011266	NA,G	NA,A	NA,1	NA,inf	NA,inf	NA,0.447347	0.00025166	0.00057853
2	chr18:44995436:C:T	44995436	NA,T	NA,C	NA,1	NA,-inf	NA,inf	NA,0.385843	0.000251537	0.000578108
2	chr18:44022904:C:T	44022904	NA,T	NA,C	NA,1	NA,inf	NA,inf	NA,0.447696	0.000251402	0.000577945
2	chr18:44209358:A:G	44209358	G,G	A,A	1,1	inf,-inf	inf,inf	1.51809,0.153942	0.000251228	0.000402004
2	chr18:44345145:C:G	44345145	NA,G	NA,C	NA,1	NA,-inf	NA,inf	NA,0.384635	0.000250781	0.000574633
2	chr18:44814053:A:G	44814053	NA,G	NA,A	NA,1	NA,-inf	NA,inf	NA,0.355937	0.000250741	0.000574806
2	chr18:44694703:AG:A	44694703	NA,A	NA,AG	NA,1	NA,-inf	NA,inf	NA,0.364343	0.000250526	0.000573659
2	chr18:44523978:A:G	44523978	NA,G	NA,A	NA,1	NA,-inf	NA,inf	NA,0.368262	0.000250507	0.000575285
2	chr18:44187760:A:G	44187760	NA,G	NA,A	NA,1	NA,inf	NA,inf	NA,0.486587	0.000250377	0.000576656
2	chr18:44408091:G:A	44408091	NA,A	NA,G	NA,1	NA,-inf	NA,inf	NA,0.357006	0.000250289	0.000573542
2	chr18:44854562:C:T	44854562	NA,T	NA,C	NA,1	NA,-inf	NA,inf	NA,0.371926	0.000250046	0.000572025
2	chr18:44970401:A:G	44970401	NA,G	NA,A	NA,1	NA,inf	NA,inf	NA,0.430088	0.000249948	0.00057243
2	chr18:44080746:A:G	44080746	NA,G	NA,A	NA,1	NA,-inf	NA,inf	NA,0.37773	0.000249937	0.000571717
2	chr18:44738633:G:A	44738633	NA,A	NA,G	NA,1	NA,inf	NA,inf	NA,0.452134	0.000249761	0.000573754
2	chr18:44248435:C:T	44248435	NA,T	NA,C	NA,1	NA,inf	NA,inf	NA,0.453633	0.000249695	0.000574392
2	chr18:44524233:TG:T	44524233	NA,T	NA,TG	NA,1	NA,-inf	NA,inf	NA,0.378104	0.000249367	0.00057328
2	chr18:44820379:A:G	44820379	NA,G	NA,A	NA,1	NA,-inf	NA,inf	NA,0.345729	0.000249036	0.000570919
2	chr18:44793102:A:G	44793102	NA,G	NA,A	NA,1	NA,-inf	NA,inf	NA,0.373605	0.000248995	0.000569928
2	chr18:44876016:A:G	44876016	NA,G	NA,A	NA,1	NA,-inf	NA,inf	NA,0.366906	0.000248468	0.000568425
2	chr18:44763435:G:A	44763435	NA,A	NA,G	NA,1	NA,-inf	NA,inf	NA,0.396802	0.00024806	0.000568656
2	chr18:44963349:T:C	44963349	NA,C	NA,T	NA,1	NA,-inf	NA,inf	NA,0.364752	0.000247753	0.000567228
2	chr18:44605072:C:G	44605072	G,G	C,C	1,1	-inf,inf	inf,inf	0.206744,0.0758415	0.000247752	0.000556874
2	chr18:44358949:G:T	44358949	NA,T	NA,G	NA,1	NA,-inf	NA,inf	NA,0.372996	0.000247526	0.000567731
2	chr18:44348000:A:G	44348000	NA,G	NA,A	NA,1	NA,-inf	NA,inf	NA,0.37287	0.000247164	0.000566325
2	chr18:45000407:C:T	45000407	NA,T	NA,C	NA,1	NA,-inf	NA,inf	NA,0.352828	0.00024691	0.00056511
2	chr18:44150139:A:G	44150139	NA,G	NA,A	NA,1	NA,inf	NA,inf	NA,0.436845	0.000246697	0.00056347
2	chr18:44492800:G:A	44492800	NA,A	NA,G	NA,1	NA,-inf	NA,inf	NA,0.345362	0.000246169	0.000563936
2	chr18:44562655:T:C	44562655	C,C	T,T	1,1	-inf,inf	inf,inf	0.224161,0.854711	0.000246107	0.000602214
2	chr18:44786246:C:T	44786246	NA,T	NA,C	NA,1	NA,-inf	NA,inf	NA,0.370311	0.000245994	0.000563737
2	chr18:44872361:C:T	44872361	NA,T	NA,C	NA,1	NA,-inf	NA,inf	NA,0.358923	0.000245883	0.000562523
2	chr18:44866171:C:T	44866171	NA,T	NA,C	NA,1	NA,-inf	NA,inf	NA,0.358923	0.000245883	0.000562523
2	chr18:44865446:G:A	44865446	NA,A	NA,G	NA,1	NA,-inf	NA,inf	NA,0.35859	0.000245782	0.000562291
2	chr18:44022901:T:C	44022901	NA,C	NA,T	NA,1	NA,inf	NA,inf	NA,0.428313	0.000245677	0.00056471
2	chr18:44603067:T:G	44603067	NA,G	NA,T	NA,1	NA,inf	NA,inf	NA,0.442273	0.000245343	0.000562854
2	chr18:44169305:A:T	44169305	NA,T	NA,A	NA,1	NA,inf	NA,inf	NA,0.416786	0.000245251	0.000560335
2	chr18:44824073:A:G	44824073	NA,G	NA,A	NA,1	NA,-inf	NA,inf	NA,0.331403	0.000245193	0.000562083
2	chr18:44875695:G:A	44875695	NA,A	NA,G	NA,1	NA,-inf	NA,inf	NA,0.357111	0.000245152	0.000560849
2	chr18:44060952:T:A	44060952	NA,A	NA,T	NA,1	NA,inf	NA,inf	NA,0.407216	0.000244707	0.000560917
2	chr18:44190167:T:C	44190167	NA,C	NA,T	NA,1	NA,inf	NA,inf	NA,0.466991	0.000244647	0.000563337
2	chr18:44515243:C:G	44515243	NA,G	NA,C	NA,1	NA,-inf	NA,inf	NA,0.348404	0.000243868	0.000559986
2	chr18:44748771:G:A	44748771	NA,A	NA,G	NA,1	NA,inf	NA,inf	NA,0.428961	0.000243823	0.000558809
2	chr18:44935029:C:T	44935029	NA,T	NA,C	NA,1	NA,inf	NA,inf	NA,0.39537	0.000243297	0.000557672
2	chr18:44929898:T:G	44929898	NA,G	NA,T	NA,1	NA,-inf	NA,inf	NA,0.464546	0.000243238	0.000559773
2	chr18:44338416:A:G	44338416	NA,G	NA,A	NA,1	NA,-inf	NA,inf	NA,0.358062	0.0002431	0.000557545
2	chr18:44651231:A:G	44651231	G,G	A,A	1,1	inf,inf	inf,inf	1.21304,0.581674	0.000242883	0.000561256
2	chr18:44010570:A:G	44010570	NA,G	NA,A	NA,1	NA,-inf	NA,inf	NA,0.375373	0.000242759	0.000556587
2	chr18:44328687:C:T	44328687	NA,T	NA,C	NA,1	NA,inf	NA,inf	NA,0.458714	0.000242594	0.000558587
2	chr18:44937189:A:G	44937189	NA,G	NA,A	NA,1	NA,inf	NA,inf	NA,0.390021	0.000242213	0.000555197
2	chr18:44342604:A:C	44342604	NA,C	NA,A	NA,1	NA,-inf	NA,inf	NA,0.354067	0.000241906	0.0005548
2	chr18:44200557:G:C	44200557	C,C	G,G	1,1	inf,inf	inf,inf	1.46764,0.172867	0.000241901	0.000391034
2	chr18:44428296:T:C	44428296	NA,C	NA,T	NA,1	NA,-inf	NA,inf	NA,0.329149	0.000241348	0.000553027
2	chr18:44966015:TCAAA:T	44966015	NA,T	NA,TCAAA	NA,1	NA,-inf	NA,inf	NA,0.364189	0.000241026	0.000553355
2	chr18:44722636:G:C	44722636	NA,C	NA,G	NA,1	NA,inf	NA,inf	NA,0.421924	0.00024094	0.000553375
2	chr18:44039558:A:G	44039558	G,NA	A,NA	1,NA	inf,NA	inf,NA	1.10559,NA	0.00024068	0.000502948
2	chr18:44085460:A:G	44085460	NA,G	NA,A	NA,1	NA,inf	NA,inf	NA,0.42885	0.000240495	0.000552784
2	chr18:44826475:T:C	44826475	NA,C	NA,T	NA,1	NA,-inf	NA,inf	NA,0.329454	0.000240198	0.000551003
2	chr18:44542324:T:C	44542324	NA,C	NA,T	NA,1	NA,inf	NA,inf	NA,0.417533	0.000240146	0.000550042
2	chr18:44356192:G:A	44356192	NA,A	NA,G	NA,1	NA,-inf	NA,inf	NA,0.336684	0.00024012	0.000551319
2	chr18:44693690:T:C	44693690	NA,C	NA,T	NA,1	NA,inf	NA,inf	NA,0.424652	0.000239976	0.000549815
2	chr18:44556957:TAAAAC:T	44556957	NA,T	NA,TAAAAC	NA,1	NA,inf	NA,inf	NA,0.401934	0.000239948	0.000549168
2	chr18:44445958:C:G	44445958	G,NA	C,NA	1,NA	-inf,NA	inf,NA	0.605552,NA	0.000239405	0.000536817
2	chr18:44758390:T:TA	44758390	NA,TA	NA,T	NA,1	NA,inf	NA,inf	NA,0.388251	0.000239326	0.000548383
2	chr18:44970481:T:C	44970481	NA,C	NA,T	NA,1	NA,-inf	NA,inf	NA,0.37195	0.000239208	0.000547786
2	chr18:44440637:A:T	44440637	NA,T	NA,A	NA,1	NA,-inf	NA,inf	NA,0.334298	0.000238865	0.000548447
2	chr18:44460632:A:G	44460632	NA,G	NA,A	NA,1	NA,-inf	NA,inf	NA,0.327769	0.000238675	0.000549358
2	chr18:44209596:C:T	44209596	T,NA	C,NA	1,NA	inf,NA	inf,NA	1.06696,NA	0.000238449	0.000507546
2	chr18:44619978:A:G	44619978	G,G	A,A	1,1	inf,-inf	inf,inf	0.338261,0.0167681	0.000238274	0.000555115
2	chr18:44158170:C:T	44158170	NA,T	NA,C	NA,1	NA,-inf	NA,inf	NA,0.32894	0.000238267	0.000545603
2	chr18:44402145:A:C	44402145	NA,C	NA,A	NA,1	NA,inf	NA,inf	NA,0.413274	0.000238051	0.000544248
2	chr18:44169006:T:TACA	44169006	NA,TACA	NA,T	NA,1	NA,-inf	NA,inf	NA,0.350625	0.000237847	0.000544499
2	chr18:44765327:T:C	44765327	NA,C	NA,T	NA,1	NA,inf	NA,inf	NA,0.410044	0.000237741	0.000545137
2	chr18:44540492:C:A	44540492	A,A	C,C	1,1	inf,-inf	inf,inf	0.981187,0.116653	0.000237733	0.000535881
2	chr18:44730118:A:G	44730118	NA,G	NA,A	NA,1	NA,-inf	NA,inf	NA,0.362602	0.000237087	0.000542847
2	chr18:44410612:T:C	44410612	NA,C	NA,T	NA,1	NA,-inf	NA,inf	NA,0.313367	0.000236844	0.000542707
2	chr18:44046556:C:T	44046556	NA,T	NA,C	NA,1	NA,-inf	NA,inf	NA,0.341324	0.000236657	0.000542228
2	chr18:44382839:T:C	44382839	C,NA	T,NA	1,NA	inf,NA	inf,NA	1.03865,NA	0.000236625	0.000515865
2	chr18:44721862:A:G	44721862	NA,G	NA,A	NA,1	NA,inf	NA,inf	NA,0.405378	0.000236178	0.000541413
2	chr18:44696284:A:G	44696284	NA,G	NA,A	NA,1	NA,-inf	NA,inf	NA,0.317007	0.000236138	0.000540708
2	chr18:44694517:A:G	44694517	NA,G	NA,A	NA,1	NA,-inf	NA,inf	NA,0.314873	0.000235522	0.0005393
2	chr18:44471291:C:G	44471291	NA,G	NA,C	NA,1	NA,-inf	NA,inf	NA,0.304441	0.000235389	0.000539001
2	chr18:44919778:CACAT:C	44919778	NA,C	NA,CACAT	NA,1	NA,inf	NA,inf	NA,0.365642	0.00023536	0.000539458
2	chr18:44393725:T:C	44393725	NA,C	NA,T	NA,1	NA,inf	NA,inf	NA,0.422393	0.000235076	0.000540029
2	chr18:44459762:C:T	44459762	NA,T	NA,C	NA,1	NA,-inf	NA,inf	NA,0.318293	0.000235059	0.000539684
2	chr18:44452234:T:C	44452234	NA,C	NA,T	NA,1	NA,-inf	NA,inf	NA,0.316813	0.000234993	0.000539523
2	chr18:44877214:G:A	44877214	NA,A	NA,G	NA,1	NA,-inf	NA,inf	NA,0.321632	0.00023498	0.00053762
2	chr18:44030389:T:A	44030389	NA,A	NA,T	NA,1	NA,inf	NA,inf	NA,0.427291	0.000234712	0.00053749
2	chr18:44418903:C:A	44418903	NA,A	NA,C	NA,1	NA,-inf	NA,inf	NA,0.309402	0.000234688	0.000537996
2	chr18:44438070:C:T	44438070	NA,T	NA,C	NA,1	NA,-inf	NA,inf	NA,0.316357	0.000234487	0.000538361
2	chr18:44881909:T:C	44881909	NA,C	NA,T	NA,1	NA,-inf	NA,inf	NA,0.319514	0.000234317	0.000536087
2	chr18:44695880:A:G	44695880	NA,G	NA,A	NA,1	NA,-inf	NA,inf	NA,0.309401	0.000233974	0.000535754
2	chr18:44831914:G:T	44831914	NA,T	NA,G	NA,1	NA,-inf	NA,inf	NA,0.322397	0.000233868	0.000535119
2	chr18:44020138:T:C	44020138	C,C	T,T	1,1	-inf,inf	inf,inf	3.2001,0.333248	0.000233746	0.000630814
2	chr18:44604674:C:T	44604674	NA,T	NA,C	NA,1	NA,-inf	NA,inf	NA,0.331781	0.000233552	0.000534831
2	chr18:44669688:C:A	44669688	NA,A	NA,C	NA,1	NA,-inf	NA,inf	NA,0.328693	0.000233426	0.000534522
2	chr18:44118653:T:C	44118653	NA,C	NA,T	NA,1	NA,-inf	NA,inf	NA,0.334662	0.000233192	0.000533794
2	chr18:44194134:T:C	44194134	NA,C	NA,T	NA,1	NA,inf	NA,inf	NA,0.422249	0.000233049	0.000536452
2	chr18:44145581:G:A	44145581	A,NA	G,NA	1,NA	-inf,NA	inf,NA	1.30987,NA	0.000232963	0.000487855
2	chr18:44201128:C:T	44201128	T,T	C,C	1,1	inf,inf	inf,inf	1.45648,0.150909	0.000232577	0.000376477
2	chr18:44076528:T:C	44076528	C,C	T,T	1,1	-inf,inf	inf,inf	1.85515,0.413087	0.000231872	0.000357079
2	chr18:44944244:G:A	44944244	A,NA	G,NA	1,NA	inf,NA	inf,NA	0.679087,NA	0.000231544	0.000539771
2	chr18:44531005:T:C	44531005	NA,C	NA,T	NA,1	NA,inf	NA,inf	NA,0.37539	0.000231532	0.000529929
2	chr18:44845363:A:C	44845363	NA,C	NA,A	NA,1	NA,-inf	NA,inf	NA,0.334591	0.000230977	0.000529475
2	chr18:44155367:G:A	44155367	NA,A	NA,G	NA,1	NA,inf	NA,inf	NA,0.384641	0.000230895	0.000531884
2	chr18:44812923:T:G	44812923	NA,G	NA,T	NA,1	NA,-inf	NA,inf	NA,0.290999	0.000230882	0.000529234
2	chr18:44418449:T:C	44418449	NA,C	NA,T	NA,1	NA,-inf	NA,inf	NA,0.305575	0.000230831	0.000528161
2	chr18:44023758:G:A	44023758	NA,A	NA,G	NA,1	NA,inf	NA,inf	NA,0.410314	0.000230391	0.000527598
2	chr18:44225824:C:T	44225824	T,NA	C,NA	1,NA	inf,NA	inf,NA	1.04491,NA	0.00023034	0.000490998
2	chr18:44038669:T:C	44038669	NA,C	NA,T	NA,1	NA,inf	NA,inf	NA,0.355438	0.000230204	0.000526136
2	chr18:44254652:C:G	44254652	NA,G	NA,C	NA,1	NA,-inf	NA,inf	NA,0.295957	0.000230098	0.000528133
2	chr18:44860722:G:A	44860722	A,NA	G,NA	1,NA	inf,NA	inf,NA	0.935653,NA	0.000230007	0.000515043
2	chr18:44692958:T:A	44692958	NA,A	NA,T	NA,1	NA,-inf	NA,inf	NA,0.291099	0.00022988	0.000526382
2	chr18:44027332:C:T	44027332	NA,T	NA,C	NA,1	NA,inf	NA,inf	NA,0.407811	0.000229873	0.000526415
2	chr18:44366489:G:A	44366489	NA,A	NA,G	NA,1	NA,-inf	NA,inf	NA,0.310645	0.00022941	0.000526073
2	chr18:44007583:T:C	44007583	NA,C	NA,T	NA,1	NA,inf	NA,inf	NA,0.406115	0.000229185	0.000524836
2	chr18:44181609:A:G	44181609	NA,G	NA,A	NA,1	NA,-inf	NA,inf	NA,0.300079	0.00022839	0.000522507
2	chr18:44936155:T:C	44936155	C,NA	T,NA	1,NA	inf,NA	inf,NA	0.614918,NA	0.000228282	0.000519675
2	chr18:44659852:A:G	44659852	NA,G	NA,A	NA,1	NA,inf	NA,inf	NA,0.392555	0.000228155	0.00052285
2	chr18:44027982:T:C	44027982	NA,C	NA,T	NA,1	NA,inf	NA,inf	NA,0.400255	0.000228026	0.000522183
2	chr18:44301495:C:T	44301495	T,T	C,C	1,1	-inf,-inf	inf,inf	3.41356,0.179145	0.000228025	0.000438328
2	chr18:44396075:G:A	44396075	NA,A	NA,G	NA,1	NA,inf	NA,inf	NA,0.393859	0.000227917	0.000523462
2	chr18:44356106:G:T	44356106	T,NA	G,NA	1,NA	-inf,NA	inf,NA	0.688159,NA	0.000227805	0.000545759
2	chr18:44168477:G:C	44168477	C,C	G,G	1,1	inf,inf	inf,inf	2.35352,0.0412373	0.000227757	0.000400261
2	chr18:44725013:C:T	44725013	NA,T	NA,C	NA,1	NA,inf	NA,inf	NA,0.370761	0.000227697	0.0005228
2	chr18:44887758:G:A	44887758	NA,A	NA,G	NA,1	NA,-inf	NA,inf	NA,0.339197	0.000227433	0.000520698
2	chr18:44033856:A:G	44033856	NA,G	NA,A	NA,1	NA,inf	NA,inf	NA,0.39643	0.00022709	0.00052004
2	chr18:44624895:T:C	44624895	NA,C	NA,T	NA,1	NA,inf	NA,inf	NA,0.360713	0.000227044	0.000520127
2	chr18:44197205:G:T	44197205	T,T	G,G	1,1	-inf,-inf	inf,inf	2.63019,0.331301	0.000226768	0.000592939
2	chr18:44857554:C:CA	44857554	NA,CA	NA,C	NA,1	NA,-inf	NA,inf	NA,0.31757	0.000226735	0.00051973
2	chr18:44117765:A:G	44117765	NA,G	NA,A	NA,1	NA,-inf	NA,inf	NA,0.309046	0.000226619	0.000518755
2	chr18:44683625:A:G	44683625	NA,G	NA,A	NA,1	NA,-inf	NA,inf	NA,0.310318	0.000226382	0.000518372
2	chr18:44970712:C:T	44970712	NA,T	NA,C	NA,1	NA,inf	NA,inf	NA,0.30882	0.000226368	0.000518633
2	chr18:44385403:ATTCTTCATTTTC:A	44385403	NA,A	NA,ATTCTTCATTTTC	NA,1	NA,inf	NA,inf	NA,0.365832	0.000226245	0.000517752
2	chr18:44316602:C:T	44316602	NA,T	NA,C	NA,1	NA,inf	NA,inf	NA,0.348589	0.000226146	0.000518125
2	chr18:44779174:T:C	44779174	NA,C	NA,T	NA,1	NA,-inf	NA,inf	NA,0.294271	0.00022614	0.000517819
2	chr18:44057254:T:C	44057254	C,NA	T,NA	1,NA	inf,NA	inf,NA	1.0934,NA	0.000226112	0.000478106
2	chr18:44980156:T:G	44980156	NA,G	NA,T	NA,1	NA,inf	NA,inf	NA,0.339355	0.000226099	0.000518814
2	chr18:44068276:C:T	44068276	T,T	C,C	1,1	-inf,inf	inf,inf	1.96216,0.258931	0.000226095	0.000344657
2	chr18:44034122:T:A	44034122	NA,A	NA,T	NA,1	NA,inf	NA,inf	NA,0.388439	0.000225276	0.000515887
2	chr18:44820278:A:G	44820278	NA,G	NA,A	NA,1	NA,-inf	NA,inf	NA,0.265098	0.00022522	0.000516242
2	chr18:44785604:A:C	44785604	NA,C	NA,A	NA,1	NA,-inf	NA,inf	NA,0.292059	0.000225197	0.00051556
2	chr18:44694651:G:A	44694651	NA,A	NA,G	NA,1	NA,-inf	NA,inf	NA,0.276553	0.000225055	0.000515342
2	chr18:44969777:T:A	44969777	NA,A	NA,T	NA,1	NA,inf	NA,inf	NA,0.30302	0.000224926	0.000515329
2	chr18:44663320:C:T	44663320	NA,T	NA,C	NA,1	NA,inf	NA,inf	NA,0.327612	0.000224726	0.000515395
2	chr18:44098619:A:G	44098619	G,G	A,A	1,1	-inf,inf	inf,inf	1.86537,0.372902	0.000224529	0.000345207
2	chr18:44679688:G:A	44679688	NA,A	NA,G	NA,1	NA,-inf	NA,inf	NA,0.302477	0.000224377	0.000513777
2	chr18:44792181:A:G	44792181	NA,G	NA,A	NA,1	NA,-inf	NA,inf	NA,0.294581	0.000224361	0.00051418
2	chr18:44019469:T:C	44019469	NA,C	NA,T	NA,1	NA,inf	NA,inf	NA,0.3836	0.000224246	0.00051352
2	chr18:44034245:A:G	44034245	NA,G	NA,A	NA,1	NA,inf	NA,inf	NA,0.381966	0.000223751	0.000512397
2	chr18:44349098:T:A	44349098	A,NA	T,NA	1,NA	-inf,NA	inf,NA	1.38251,NA	0.000223734	0.000486548
2	chr18:44562405:T:C	44562405	NA,C	NA,T	NA,1	NA,inf	NA,inf	NA,0.341225	0.000223709	0.000512937
2	chr18:44057463:A:ATATAGAATTTTTAT	44057463	NA,ATATAGAATTTTTAT	NA,A	NA,1	NA,-inf	NA,inf	NA,0.320882	0.000223554	0.000512416
2	chr18:44117295:G:A	44117295	NA,A	NA,G	NA,1	NA,-inf	NA,inf	NA,0.297434	0.000223499	0.000511629
2	chr18:44204041:G:A	44204041	NA,A	NA,G	NA,1	NA,-inf	NA,inf	NA,0.305747	0.000223403	0.000511906
2	chr18:44922976:A:G	44922976	NA,G	NA,A	NA,1	NA,-inf	NA,inf	NA,0.259526	0.000223253	0.000510328
2	chr18:44220894:G:A	44220894	A,A	G,G	1,1	-inf,-inf	inf,inf	2.59402,0.378486	0.000223158	0.000577204
2	chr18:44112709:T:A	44112709	NA,A	NA,T	NA,1	NA,-inf	NA,inf	NA,0.27673	0.000223026	0.000509845
2	chr18:44021238:A:C	44021238	NA,C	NA,A	NA,1	NA,inf	NA,inf	NA,0.37752	0.000222819	0.000510254
2	chr18:44812045:C:T	44812045	NA,T	NA,C	NA,1	NA,inf	NA,inf	NA,0.319837	0.000222744	0.000511431
2	chr18:44209426:G:A	44209426	A,NA	G,NA	1,NA	inf,NA	inf,NA	1.02343,NA	0.000222683	0.000475156
2	chr18:44731035:T:C	44731035	C,NA	T,NA	1,NA	-inf,NA	inf,NA	0.689889,NA	0.000222594	0.000520525
2	chr18:44582323:T:C	44582323	NA,C	NA,T	NA,1	NA,inf	NA,inf	NA,0.353391	0.000222444	0.000509821
2	chr18:44665314:T:C	44665314	C,C	T,T	1,1	inf,inf	inf,inf	1.26138,0.605002	0.000222397	0.000515969
2	chr18:44070519:A:G	44070519	G,G	A,A	1,1	-inf,inf	inf,inf	1.78191,0.447053	0.000222325	0.000345544
2	chr18:44521039:T:C	44521039	NA,C	NA,T	NA,1	NA,inf	NA,inf	NA,0.24757	0.000222299	0.000508974
2	chr18:44498742:A:T	44498742	NA,T	NA,A	NA,1	NA,inf	NA,inf	NA,0.346773	0.000222177	0.000508506
2	chr18:44536968:T:C	44536968	NA,C	NA,T	NA,1	NA,-inf	NA,inf	NA,0.26121	0.000221707	0.000508847
2	chr18:44035341:A:G	44035341	NA,G	NA,A	NA,1	NA,inf	NA,inf	NA,0.372335	0.000221506	0.000507255
2	chr18:44474125:C:T	44474125	T,NA	C,NA	1,NA	inf,NA	inf,NA	1.06071,NA	0.000221494	0.000539893
2	chr18:44348995:G:C	44348995	NA,C	NA,G	NA,1	NA,inf	NA,inf	NA,0.3283	0.00022139	0.000506621
2	chr18:44816490:A:C	44816490	NA,C	NA,A	NA,1	NA,-inf	NA,inf	NA,0.429399	0.00022114	0.000508984
2	chr18:44811968:A:G	44811968	G,NA	A,NA	1,NA	inf,NA	inf,NA	0.592864,NA	0.000220926	0.000506129
2	chr18:44891045:G:A	44891045	NA,A	NA,G	NA,1	NA,-inf	NA,inf	NA,0.415602	0.000220637	0.000508632
2	chr18:44813077:A:G	44813077	NA,G	NA,A	NA,1	NA,-inf	NA,inf	NA,0.426833	0.000220627	0.00050779
2	chr18:44862324:G:T	44862324	T,NA	G,NA	1,NA	inf,NA	inf,NA	0.91077,NA	0.000220473	0.000493916
2	chr18:44835659:G:A	44835659	NA,A	NA,G	NA,1	NA,-inf	NA,inf	NA,0.270534	0.00022041	0.000504382
2	chr18:44787582:C:T	44787582	NA,T	NA,C	NA,1	NA,inf	NA,inf	NA,0.304858	0.000220367	0.000504966
2	chr18:44625005:C:T	44625005	NA,T	NA,C	NA,1	NA,-inf	NA,inf	NA,0.274339	0.000220061	0.00050368
2	chr18:44818431:G:A	44818431	NA,A	NA,G	NA,1	NA,-inf	NA,inf	NA,0.424501	0.000220004	0.000506343
2	chr18:44129140:T:G	44129140	G,NA	T,NA	1,NA	inf,NA	inf,NA	1.07881,NA	0.000220001	0.000464925
2	chr18:44625115:C:G	44625115	G,G	C,C	1,1	inf,-inf	inf,inf	0.31857,0.0330153	0.000219983	0.000512371
2	chr18:44568916:T:G	44568916	NA,G	NA,T	NA,1	NA,inf	NA,inf	NA,0.324522	0.000219914	0.000504212
2	chr18:44445256:C:A	44445256	NA,A	NA,C	NA,1	NA,inf	NA,inf	NA,0.340566	0.000219879	0.000503578
2	chr18:44022542:A:G	44022542	NA,G	NA,A	NA,1	NA,inf	NA,inf	NA,0.363267	0.00021971	0.000503175
2	chr18:44133482:ATAATG:A	44133482	NA,A	NA,ATAATG	NA,1	NA,inf	NA,inf	NA,0.320253	0.00021915	0.000502202
2	chr18:44722918:A:T	44722918	NA,T	NA,A	NA,1	NA,inf	NA,inf	NA,0.306219	0.000219064	0.000501245
2	chr18:44644557:A:G	44644557	NA,G	NA,A	NA,1	NA,-inf	NA,inf	NA,0.261756	0.000218493	0.000499858
2	chr18:44579283:C:T	44579283	NA,T	NA,C	NA,1	NA,inf	NA,inf	NA,0.328998	0.000218406	0.000500543
2	chr18:44359928:C:A	44359928	NA,A	NA,C	NA,1	NA,-inf	NA,inf	NA,0.252069	0.000218311	0.000500909
2	chr18:44657691:T:C	44657691	NA,C	NA,T	NA,1	NA,-inf	NA,inf	NA,0.237925	0.00021825	0.000500419
2	chr18:44808293:T:C	44808293	NA,C	NA,T	NA,1	NA,-inf	NA,inf	NA,0.278298	0.000218009	0.000499575
2	chr18:44797896:C:A	44797896	NA,A	NA,C	NA,1	NA,inf	NA,inf	NA,0.303492	0.000217858	0.000498549
2	chr18:44788604:C:T	44788604	NA,T	NA,C	NA,1	NA,-inf	NA,inf	NA,0.268163	0.000217827	0.000499141
2	chr18:44788154:C:T	44788154	NA,T	NA,C	NA,1	NA,-inf	NA,inf	NA,0.264697	0.00021774	0.000498912
2	chr18:44104890:T:C	44104890	C,NA	T,NA	1,NA	-inf,NA	inf,NA	0.69672,NA	0.000217249	0.000525366
2	chr18:44582324:A:G	44582324	NA,G	NA,A	NA,1	NA,-inf	NA,inf	NA,0.246961	0.000217246	0.000498186
2	chr18:44882604:G:A	44882604	NA,A	NA,G	NA,1	NA,-inf	NA,inf	NA,0.252498	0.000217132	0.000496873
2	chr18:44010934:C:T	44010934	NA,T	NA,C	NA,1	NA,inf	NA,inf	NA,0.325334	0.000217117	0.000496474
2	chr18:44419508:G:A	44419508	NA,A	NA,G	NA,1	NA,-inf	NA,inf	NA,0.254591	0.000216851	0.000496266
2	chr18:44209905:A:G	44209905	G,G	A,A	1,1	-inf,-inf	inf,inf	2.55353,0.402451	0.00021674	0.000559323
2	chr18:44526246:G:A	44526246	NA,A	NA,G	NA,1	NA,-inf	NA,inf	NA,0.352193	0.00021673	0.000495864
2	chr18:44811847:C:A	44811847	NA,A	NA,C	NA,1	NA,-inf	NA,inf	NA,0.413016	0.000216723	0.000498603
2	chr18:44607711:C:T	44607711	NA,T	NA,C	NA,1	NA,inf	NA,inf	NA,0.316966	0.00021671	0.000496196
2	chr18:44725871:A:G	44725871	NA,G	NA,A	NA,1	NA,inf	NA,inf	NA,0.322956	0.000216691	0.000497387
2	chr18:44540680:T:C	44540680	NA,C	NA,T	NA,1	NA,inf	NA,inf	NA,0.324274	0.000216681	0.000496754
2	chr18:44758326:T:G	44758326	NA,G	NA,T	NA,1	NA,inf	NA,inf	NA,0.297837	0.000216654	0.000496364
2	chr18:44740557:G:A	44740557	NA,A	NA,G	NA,1	NA,-inf	NA,inf	NA,0.244983	0.000216606	0.000496114
2	chr18:44686409:C:T	44686409	NA,T	NA,C	NA,1	NA,inf	NA,inf	NA,0.331134	0.000216477	0.000495566
2	chr18:44640046:T:TAA	44640046	NA,TAA	NA,T	NA,1	NA,inf	NA,inf	NA,0.274669	0.000216405	0.000496355
2	chr18:44758325:C:G	44758325	NA,G	NA,C	NA,1	NA,inf	NA,inf	NA,0.296467	0.000216354	0.000495675
2	chr18:44357675:C:T	44357675	NA,T	NA,C	NA,1	NA,-inf	NA,inf	NA,0.242783	0.000216347	0.000496383
2	chr18:44359028:AGGTATACATGTGCCATAGT:A	44359028	NA,A	NA,AGGTATACATGTGCCATAGT	NA,1	NA,-inf	NA,inf	NA,0.242495	0.000216271	0.00049621
2	chr18:44934366:G:C	44934366	C,C	G,G	1,1	-inf,-inf	inf,inf	0.966535,1.05998	0.000216269	0.000484454
2	chr18:44990563:G:A	44990563	NA,A	NA,G	NA,1	NA,-inf	NA,inf	NA,0.264739	0.000216242	0.000494926
2	chr18:44740313:G:A	44740313	NA,A	NA,G	NA,1	NA,inf	NA,inf	NA,0.316976	0.000215996	0.000494923
2	chr18:44391102:G:A	44391102	NA,A	NA,G	NA,1	NA,-inf	NA,inf	NA,0.244343	0.000215945	0.00049416
2	chr18:44665140:C:T	44665140	T,T	C,C	1,1	inf,-inf	inf,inf	0.151,1.49038	0.000215942	0.00050576
2	chr18:44302799:T:C	44302799	NA,C	NA,T	NA,1	NA,inf	NA,inf	NA,0.302793	0.000215831	0.000494468
2	chr18:44807432:A:G	44807432	NA,G	NA,A	NA,1	NA,-inf	NA,inf	NA,0.268495	0.000215749	0.000494388
2	chr18:44371097:A:G	44371097	NA,G	NA,A	NA,1	NA,-inf	NA,inf	NA,0.239754	0.000215699	0.000494885
2	chr18:44074505:T:C	44074505	NA,C	NA,T	NA,1	NA,inf	NA,inf	NA,0.321034	0.00021565	0.000494159
2	chr18:44543043:C:T	44543043	T,T	C,C	1,1	inf,-inf	inf,inf	0.938864,0.125599	0.000215645	0.000486437
2	chr18:44918520:C:G	44918520	NA,G	NA,C	NA,1	NA,inf	NA,inf	NA,0.296886	0.000215517	0.000493763
2	chr18:44879997:A:G	44879997	NA,G	NA,A	NA,1	NA,-inf	NA,inf	NA,0.259973	0.000215509	0.000493859
2	chr18:44831696:A:G	44831696	NA,G	NA,A	NA,1	NA,-inf	NA,inf	NA,0.230727	0.000214993	0.000492663
2	chr18:44274383:T:C	44274383	C,C	T,T	1,1	-inf,-inf	inf,inf	3.38983,0.0301288	0.000214918	0.000412668
2	chr18:44543212:G:A	44543212	NA,A	NA,G	NA,1	NA,inf	NA,inf	NA,0.305514	0.000214828	0.000492098
2	chr18:44551569:G:A	44551569	A,A	G,G	1,1	inf,-inf	inf,inf	0.965606,0.0593211	0.000214612	0.000485441
2	chr18:44496004:C:T	44496004	T,T	C,C	1,1	inf,inf	inf,inf	2.35346,0.513895	0.000214575	0.000527046
2	chr18:44462752:A:C	44462752	NA,C	NA,A	NA,1	NA,-inf	NA,inf	NA,0.227535	0.000214518	0.000491451
2	chr18:44462950:A:C	44462950	NA,C	NA,A	NA,1	NA,-inf	NA,inf	NA,0.227535	0.000214518	0.000491451
2	chr18:44470473:G:A	44470473	NA,A	NA,G	NA,1	NA,inf	NA,inf	NA,0.300986	0.000214194	0.000490044
2	chr18:44183772:T:G	44183772	G,NA	T,NA	1,NA	-inf,NA	inf,NA	0.606681,NA	0.000214122	0.000525413
2	chr18:44461315:T:C	44461315	NA,C	NA,T	NA,1	NA,inf	NA,inf	NA,0.328993	0.000213918	0.000490952
2	chr18:44419165:A:T	44419165	NA,T	NA,A	NA,1	NA,-inf	NA,inf	NA,0.240436	0.000213765	0.00048922
2	chr18:44316098:G:A	44316098	NA,A	NA,G	NA,1	NA,-inf	NA,inf	NA,0.230318	0.000213664	0.000489466
2	chr18:44846493:A:G	44846493	NA,G	NA,A	NA,1	NA,inf	NA,inf	NA,0.295561	0.000213578	0.000489114
2	chr18:44600670:T:C	44600670	NA,C	NA,T	NA,1	NA,inf	NA,inf	NA,0.299405	0.000213371	0.000488777
2	chr18:44758977:C:T	44758977	NA,T	NA,C	NA,1	NA,inf	NA,inf	NA,0.282481	0.000213222	0.000488488
2	chr18:44452447:A:G	44452447	NA,G	NA,A	NA,1	NA,-inf	NA,inf	NA,0.212501	0.000213108	0.000487942
2	chr18:44664659:T:C	44664659	NA,C	NA,T	NA,1	NA,-inf	NA,inf	NA,0.205432	0.000212973	0.000488022
2	chr18:44895009:G:A	44895009	NA,A	NA,G	NA,1	NA,inf	NA,inf	NA,0.291152	0.000212906	0.000487592
2	chr18:44357831:G:A	44357831	NA,A	NA,G	NA,1	NA,-inf	NA,inf	NA,0.227328	0.00021286	0.000488339
2	chr18:44735748:C:T	44735748	NA,T	NA,C	NA,1	NA,-inf	NA,inf	NA,0.236456	0.000212855	0.00048813
2	chr18:44844629:C:T	44844629	T,T	C,C	1,1	inf,inf	inf,inf	0.892861,0.0868338	0.000212662	0.000501932
2	chr18:44474313:A:G	44474313	NA,G	NA,A	NA,1	NA,-inf	NA,inf	NA,0.219408	0.000212597	0.000487033
2	chr18:44357430:C:G	44357430	NA,G	NA,C	NA,1	NA,-inf	NA,inf	NA,0.226056	0.000212575	0.000487681
2	chr18:44024789:T:C	44024789	NA,C	NA,T	NA,1	NA,inf	NA,inf	NA,0.32872	0.000212543	0.00048676
2	chr18:44742399:T:C	44742399	NA,C	NA,T	NA,1	NA,inf	NA,inf	NA,0.298937	0.000212542	0.000486839
2	chr18:44547025:G:T	44547025	T,T	G,G	1,1	inf,inf	inf,inf	1.74315,0.121594	0.000212507	0.000505931
2	chr18:44803641:G:A	44803641	NA,A	NA,G	NA,1	NA,inf	NA,inf	NA,0.278733	0.000212496	0.000486305
2	chr18:44371692:G:A	44371692	NA,A	NA,G	NA,1	NA,-inf	NA,inf	NA,0.225324	0.000212416	0.000487314
2	chr18:44879539:G:A	44879539	NA,A	NA,G	NA,1	NA,-inf	NA,inf	NA,0.230986	0.000212194	0.000485605
2	chr18:44994640:G:C	44994640	NA,C	NA,G	NA,1	NA,inf	NA,inf	NA,0.24623	0.000211717	0.000485043
2	chr18:44917387:C:T	44917387	NA,T	NA,C	NA,1	NA,inf	NA,inf	NA,0.294727	0.000211685	0.000486061
2	chr18:44757438:A:C	44757438	NA,C	NA,A	NA,1	NA,inf	NA,inf	NA,0.267403	0.000211629	0.000484803
2	chr18:44452025:C:A	44452025	NA,A	NA,C	NA,1	NA,-inf	NA,inf	NA,0.205892	0.000211623	0.000484542
2	chr18:44313049:C:T	44313049	NA,T	NA,C	NA,1	NA,inf	NA,inf	NA,0.282797	0.000211621	0.000484811
2	chr18:44088583:T:C	44088583	C,C	T,T	1,1	-inf,inf	inf,inf	1.82039,0.382792	0.000211501	0.000327516
2	chr18:44102690:C:A	44102690	A,A	C,C	1,1	-inf,inf	inf,inf	2.10491,0.097979	0.000211458	0.00034822
2	chr18:44444145:T:C	44444145	NA,C	NA,T	NA,1	NA,-inf	NA,inf	NA,0.203801	0.000211153	0.000483468
2	chr18:44480884:T:C	44480884	NA,C	NA,T	NA,1	NA,-inf	NA,inf	NA,0.28073	0.000210931	0.000483356
2	chr18:44274777:A:G	44274777	NA,G	NA,A	NA,1	NA,-inf	NA,inf	NA,0.174553	0.000210914	0.000482669
2	chr18:44133383:T:G	44133383	NA,G	NA,T	NA,1	NA,-inf	NA,inf	NA,0.230936	0.000210678	0.000482056
2	chr18:44934483:A:G	44934483	G,G	A,A	1,1	-inf,-inf	inf,inf	0.929425,1.07887	0.000210655	0.000472359
2	chr18:44987765:C:T	44987765	NA,T	NA,C	NA,1	NA,inf	NA,inf	NA,0.241045	0.000210642	0.000482583
2	chr18:44989325:C:G	44989325	NA,G	NA,C	NA,1	NA,inf	NA,inf	NA,0.241045	0.000210642	0.000482583
2	chr18:44756929:G:T	44756929	NA,T	NA,G	NA,1	NA,inf	NA,inf	NA,0.269386	0.000210608	0.000482477
2	chr18:44369933:G:A	44369933	NA,A	NA,G	NA,1	NA,-inf	NA,inf	NA,0.216626	0.000210504	0.000482903
2	chr18:44022786:T:C	44022786	NA,C	NA,T	NA,1	NA,inf	NA,inf	NA,0.318084	0.000210467	0.000482008
2	chr18:44501929:C:T	44501929	NA,T	NA,C	NA,1	NA,-inf	NA,inf	NA,0.199661	0.00021046	0.000482544
2	chr18:44296758:A:ACTT	44296758	NA,ACTT	NA,A	NA,1	NA,inf	NA,inf	NA,0.275982	0.000210437	0.000482101
2	chr18:44484098:A:T	44484098	NA,T	NA,A	NA,1	NA,-inf	NA,inf	NA,0.209242	0.000210435	0.000482082
2	chr18:44577370:T:G	44577370	NA,G	NA,T	NA,1	NA,-inf	NA,inf	NA,0.216083	0.000210427	0.000482498
2	chr18:44435028:T:G	44435028	NA,G	NA,T	NA,1	NA,-inf	NA,inf	NA,0.224051	0.000210344	0.000481463
2	chr18:44316222:G:A	44316222	NA,A	NA,G	NA,1	NA,inf	NA,inf	NA,0.194387	0.000210281	0.00048215
2	chr18:44617957:A:G	44617957	G,NA	A,NA	1,NA	inf,NA	inf,NA	0.557097,NA	0.000210252	0.000532486
2	chr18:44916954:G:A	44916954	NA,A	NA,G	NA,1	NA,inf	NA,inf	NA,0.284045	0.000210211	0.000482648
2	chr18:44484101:G:T	44484101	NA,T	NA,G	NA,1	NA,-inf	NA,inf	NA,0.2081	0.000210182	0.000481502
2	chr18:44452301:A:G	44452301	NA,G	NA,A	NA,1	NA,-inf	NA,inf	NA,0.199371	0.000210162	0.000481202
2	chr18:44319486:G:T	44319486	NA,T	NA,G	NA,1	NA,-inf	NA,inf	NA,0.226583	0.000210035	0.000481526
2	chr18:44445366:A:G	44445366	NA,G	NA,A	NA,1	NA,inf	NA,inf	NA,0.31088	0.00020997	0.000481815
2	chr18:44754098:A:G	44754098	G,NA	A,NA	1,NA	-inf,NA	inf,NA	0.612079,NA	0.000209883	0.000492566
2	chr18:44482911:C:G	44482911	NA,G	NA,C	NA,1	NA,-inf	NA,inf	NA,0.204731	0.000209473	0.000479876
2	chr18:44677335:T:G	44677335	G,G	T,T	1,1	inf,-inf	inf,inf	0.983192,0.127691	0.00020941	0.00044225
2	chr18:44257391:T:C	44257391	NA,C	NA,T	NA,1	NA,-inf	NA,inf	NA,0.167571	0.000209342	0.00047908
2	chr18:44372433:A:T	44372433	NA,T	NA,A	NA,1	NA,-inf	NA,inf	NA,0.211049	0.000209287	0.000480091
2	chr18:44481678:C:G	44481678	NA,G	NA,C	NA,1	NA,-inf	NA,inf	NA,0.203636	0.000209243	0.00047935
2	chr18:44488970:T:TG	44488970	NA,TG	NA,T	NA,1	NA,-inf	NA,inf	NA,0.203633	0.00020924	0.000479343
2	chr18:44343095:T:G	44343095	NA,G	NA,T	NA,1	NA,-inf	NA,inf	NA,0.109532	0.000209024	0.000477566
2	chr18:44607555:G:A	44607555	NA,A	NA,G	NA,1	NA,-inf	NA,inf	NA,0.22323	0.000209001	0.00047836
2	chr18:44756800:C:G	44756800	NA,G	NA,C	NA,1	NA,-inf	NA,inf	NA,0.21179	0.000208821	0.000478353
2	chr18:44474812:T:G	44474812	NA,G	NA,T	NA,1	NA,-inf	NA,inf	NA,1.1552	0.000208808	0.000479131
2	chr18:44324557:G:A	44324557	NA,A	NA,G	NA,1	NA,-inf	NA,inf	NA,0.197247	0.000208717	0.00047935
2	chr18:44645210:T:C	44645210	NA,C	NA,T	NA,1	NA,-inf	NA,inf	NA,0.221482	0.000208615	0.000477726
2	chr18:44254340:T:C	44254340	NA,C	NA,T	NA,1	NA,-inf	NA,inf	NA,0.172908	0.000208559	0.000476965
2	chr18:44202637:A:G	44202637	G,G	A,A	1,1	-inf,-inf	inf,inf	2.37997,0.574335	0.000208523	0.000533717
2	chr18:44100721:C:T	44100721	NA,T	NA,C	NA,1	NA,-inf	NA,inf	NA,0.217122	0.000208483	0.000477087
2	chr18:44193760:A:G	44193760	NA,G	NA,A	NA,1	NA,-inf	NA,inf	NA,0.214964	0.00020841	0.000476916
2	chr18:44093554:G:T	44093554	NA,T	NA,G	NA,1	NA,-inf	NA,inf	NA,0.202243	0.000208264	0.000477797
2	chr18:44314369:C:A	44314369	NA,A	NA,C	NA,1	NA,inf	NA,inf	NA,0.265014	0.00020822	0.000477015
2	chr18:44355203:T:C	44355203	NA,C	NA,T	NA,1	NA,-inf	NA,inf	NA,0.214208	0.000208155	0.00047636
2	chr18:44466668:A:G	44466668	NA,G	NA,A	NA,1	NA,inf	NA,inf	NA,0.28162	0.000208145	0.000476707
2	chr18:44345687:G:A	44345687	NA,A	NA,G	NA,1	NA,inf	NA,inf	NA,0.269401	0.000207965	0.000476412
2	chr18:44495751:A:C	44495751	NA,C	NA,A	NA,1	NA,-inf	NA,inf	NA,1.18	0.000207819	0.000476844
2	chr18:44846996:C:T	44846996	T,T	C,C	1,1	-inf,-inf	inf,inf	0.211246,1.63113	0.000207642	0.000485357
2	chr18:44371964:A:G	44371964	NA,G	NA,A	NA,1	NA,-inf	NA,inf	NA,0.202476	0.000207417	0.000475777
2	chr18:44832344:A:G	44832344	NA,G	NA,A	NA,1	NA,-inf	NA,inf	NA,0.19674	0.000207382	0.000475193
2	chr18:44531274:T:C	44531274	NA,C	NA,T	NA,1	NA,inf	NA,inf	NA,0.309576	0.000207375	0.0004742
2	chr18:44399225:A:C	44399225	NA,C	NA,A	NA,1	NA,-inf	NA,inf	NA,0.211172	0.00020733	0.000474623
2	chr18:44366598:A:G	44366598	NA,G	NA,A	NA,1	NA,-inf	NA,inf	NA,0.201196	0.000207152	0.000475167
2	chr18:44365847:T:C	44365847	NA,C	NA,T	NA,1	NA,-inf	NA,inf	NA,0.201196	0.000207152	0.000475167
2	chr18:44366811:C:T	44366811	NA,T	NA,C	NA,1	NA,-inf	NA,inf	NA,0.201196	0.000207152	0.000475167
2	chr18:44365884:C:T	44365884	NA,T	NA,C	NA,1	NA,-inf	NA,inf	NA,0.201196	0.000207152	0.000475167
2	chr18:44032311:A:T	44032311	NA,T	NA,A	NA,1	NA,inf	NA,inf	NA,0.276324	0.00020715	0.000473785
2	chr18:44644948:C:T	44644948	NA,T	NA,C	NA,1	NA,inf	NA,inf	NA,0.265474	0.000207094	0.000474235
2	chr18:44357776:T:C	44357776	NA,C	NA,T	NA,1	NA,-inf	NA,inf	NA,0.200878	0.000207089	0.00047502
2	chr18:44716405:C:A	44716405	NA,A	NA,C	NA,1	NA,-inf	NA,inf	NA,0.219628	0.000207083	0.000474127
2	chr18:44815703:G:A	44815703	NA,A	NA,G	NA,1	NA,inf	NA,inf	NA,0.271957	0.000207069	0.000474324
2	chr18:44370804:C:T	44370804	NA,T	NA,C	NA,1	NA,-inf	NA,inf	NA,0.200702	0.000207053	0.000474937
2	chr18:44874849:A:C	44874849	NA,C	NA,A	NA,1	NA,inf	NA,inf	NA,0.206059	0.000207041	0.000474564
2	chr18:44880456:A:G	44880456	NA,G	NA,A	NA,1	NA,inf	NA,inf	NA,0.237	0.000206952	0.00047417
2	chr18:44143893:C:T	44143893	T,T	C,C	1,1	inf,inf	inf,inf	2.28228,0.0154261	0.000206892	0.000365479
2	chr18:44116840:A:G	44116840	NA,G	NA,A	NA,1	NA,-inf	NA,inf	NA,0.198609	0.000206866	0.000474585
2	chr18:44453785:C:A	44453785	NA,A	NA,C	NA,1	NA,inf	NA,inf	NA,0.28953	0.000206656	0.000474167
2	chr18:44555864:C:A	44555864	NA,A	NA,C	NA,1	NA,inf	NA,inf	NA,0.271324	0.000206591	0.000473206
2	chr18:44249683:C:T	44249683	NA,T	NA,C	NA,1	NA,inf	NA,inf	NA,0.0358102	0.000206543	0.000471706
2	chr18:44233173:C:T	44233173	NA,T	NA,C	NA,1	NA,-inf	NA,inf	NA,0.213622	0.000206437	0.000473259
2	chr18:44505658:TCA:T	44505658	NA,T	NA,TCA	NA,1	NA,inf	NA,inf	NA,0.293289	0.000206436	0.00047362
2	chr18:44360145:G:C	44360145	NA,C	NA,G	NA,1	NA,-inf	NA,inf	NA,0.197623	0.000206432	0.000473505
2	chr18:44228575:TATTA:T	44228575	NA,T	NA,TATTA	NA,1	NA,-inf	NA,inf	NA,0.2037	0.000206424	0.000472789
2	chr18:44705522:T:C	44705522	NA,C	NA,T	NA,1	NA,inf	NA,inf	NA,0.250263	0.000206365	0.000472851
2	chr18:44074310:A:G	44074310	G,G	A,A	1,1	-inf,inf	inf,inf	1.7991,0.379474	0.000206149	0.000320193
2	chr18:44755362:G:A	44755362	NA,A	NA,G	NA,1	NA,inf	NA,inf	NA,0.272598	0.000206142	0.000473162
2	chr18:44734000:C:T	44734000	NA,T	NA,C	NA,1	NA,inf	NA,inf	NA,0.244642	0.000206123	0.000472113
2	chr18:44358932:T:C	44358932	NA,C	NA,T	NA,1	NA,-inf	NA,inf	NA,0.628576	0.000206061	0.000472888
2	chr18:44026703:A:T	44026703	NA,T	NA,A	NA,1	NA,inf	NA,inf	NA,0.293908	0.000206036	0.000471861
2	chr18:44228258:A:G	44228258	G,G	A,A	1,1	-inf,-inf	inf,inf	2.4735,0.459831	0.000205978	0.000529416
2	chr18:44185494:A:G	44185494	NA,G	NA,A	NA,1	NA,inf	NA,inf	NA,0.248076	0.000205964	0.000471809
2	chr18:44127269:G:T	44127269	NA,T	NA,G	NA,1	NA,-inf	NA,inf	NA,0.201348	0.00020589	0.000471186
2	chr18:44785666:C:T	44785666	NA,T	NA,C	NA,1	NA,inf	NA,inf	NA,0.25188	0.000205878	0.000471811
2	chr18:44035748:G:A	44035748	NA,A	NA,G	NA,1	NA,inf	NA,inf	NA,0.293491	0.000205878	0.0004715
2	chr18:44240467:T:C	44240467	NA,C	NA,T	NA,1	NA,inf	NA,inf	NA,0.262314	0.000205827	0.00047237
2	chr18:44629475:A:G	44629475	NA,G	NA,A	NA,1	NA,-inf	NA,inf	NA,0.188783	0.000205679	0.000470966
2	chr18:44244146:C:T	44244146	NA,T	NA,C	NA,1	NA,inf	NA,inf	NA,0.00933255	0.000205457	0.0004695
2	chr18:44074014:C:CA	44074014	CA,NA	C,NA	1,NA	inf,NA	inf,NA	1.02922,NA	0.000205445	0.000436064
2	chr18:44104259:T:C	44104259	NA,C	NA,T	NA,1	NA,-inf	NA,inf	NA,0.199405	0.000205385	0.000470017
2	chr18:44033680:T:G	44033680	NA,G	NA,T	NA,1	NA,-inf	NA,inf	NA,0.201054	0.000205322	0.000469882
2	chr18:44902264:A:G	44902264	NA,G	NA,A	NA,1	NA,inf	NA,inf	NA,0.109677	0.000205111	0.000468478
2	chr18:44489558:C:T	44489558	NA,T	NA,C	NA,1	NA,-inf	NA,inf	NA,0.178281	0.000204949	0.000469367
2	chr18:44125455:A:G	44125455	NA,G	NA,A	NA,1	NA,-inf	NA,inf	NA,0.198621	0.000204939	0.000469004
2	chr18:44792188:G:A	44792188	NA,A	NA,G	NA,1	NA,-inf	NA,inf	NA,0.209815	0.000204904	0.000469437
2	chr18:44567997:A:G	44567997	NA,G	NA,A	NA,1	NA,-inf	NA,inf	NA,0.206782	0.000204903	0.000470777
2	chr18:44034729:C:T	44034729	NA,T	NA,C	NA,1	NA,inf	NA,inf	NA,0.287039	0.000204792	0.000469011
2	chr18:44586064:G:T	44586064	T,T	G,G	1,1	-inf,inf	inf,inf	0.543524,0.0755678	0.000204666	0.000507466
2	chr18:44503120:T:C	44503120	NA,C	NA,T	NA,1	NA,inf	NA,inf	NA,0.286493	0.000204621	0.00046945
2	chr18:44024150:G:A	44024150	NA,A	NA,G	NA,1	NA,-inf	NA,inf	NA,0.197276	0.000204588	0.000468208
2	chr18:44629949:C:T	44629949	NA,T	NA,C	NA,1	NA,inf	NA,inf	NA,0.255471	0.000204571	0.000468637
2	chr18:44842949:G:A	44842949	NA,A	NA,G	NA,1	NA,-inf	NA,inf	NA,0.184076	0.000204379	0.000467744
2	chr18:44503182:G:A	44503182	NA,A	NA,G	NA,1	NA,inf	NA,inf	NA,0.28506	0.000204371	0.000468872
2	chr18:44026351:C:T	44026351	NA,T	NA,C	NA,1	NA,inf	NA,inf	NA,0.283537	0.000204214	0.000467691
2	chr18:44461011:A:C	44461011	NA,C	NA,A	NA,1	NA,inf	NA,inf	NA,0.170267	0.000203948	0.000466708
2	chr18:44932985:G:A	44932985	NA,A	NA,G	NA,1	NA,-inf	NA,inf	NA,0.193709	0.000203904	0.000466857
2	chr18:44421262:C:T	44421262	T,T	C,C	1,1	inf,-inf	inf,inf	2.17025,0.138055	0.000203834	0.000450197
2	chr18:44183278:G:A	44183278	NA,A	NA,G	NA,1	NA,-inf	NA,inf	NA,0.193962	0.000203788	0.000467095
2	chr18:44370326:A:C	44370326	NA,C	NA,A	NA,1	NA,-inf	NA,inf	NA,0.184674	0.000203751	0.000467321
2	chr18:44260831:C:G	44260831	NA,G	NA,C	NA,1	NA,inf	NA,inf	NA,0.0250483	0.000203706	0.000465299
2	chr18:44883171:A:G	44883171	NA,G	NA,A	NA,1	NA,-inf	NA,inf	NA,0.187735	0.000203554	0.000465951
2	chr18:44402444:G:A	44402444	NA,A	NA,G	NA,1	NA,-inf	NA,inf	NA,0.189646	0.000203552	0.000465916
2	chr18:44930316:T:A	44930316	NA,A	NA,T	NA,1	NA,-inf	NA,inf	NA,0.191778	0.000203493	0.00046592
2	chr18:44475371:C:T	44475371	NA,T	NA,C	NA,1	NA,inf	NA,inf	NA,0.296325	0.00020346	0.000465663
2	chr18:44101558:TA:T	44101558	NA,T	NA,TA	NA,1	NA,-inf	NA,inf	NA,0.189503	0.000203449	0.000465602
2	chr18:44121132:A:T	44121132	NA,T	NA,A	NA,1	NA,-inf	NA,inf	NA,0.190163	0.000203297	0.000465259
2	chr18:44106615:C:T	44106615	NA,T	NA,C	NA,1	NA,-inf	NA,inf	NA,0.188609	0.000203293	0.000465248
2	chr18:44508274:C:T	44508274	NA,T	NA,C	NA,1	NA,inf	NA,inf	NA,0.278673	0.000203259	0.000466301
2	chr18:44034858:T:C	44034858	NA,C	NA,T	NA,1	NA,inf	NA,inf	NA,0.277852	0.000203211	0.00046539
2	chr18:44148058:G:GT	44148058	NA,GT	NA,G	NA,1	NA,inf	NA,inf	NA,0.232901	0.000203195	0.000465461
2	chr18:44404075:A:C	44404075	C,NA	A,NA	1,NA	inf,NA	inf,NA	1.00692,NA	0.000203188	0.00049403
2	chr18:44108931:A:G	44108931	NA,G	NA,A	NA,1	NA,-inf	NA,inf	NA,0.188042	0.000203175	0.000464979
2	chr18:44948031:G:A	44948031	NA,A	NA,G	NA,1	NA,-inf	NA,inf	NA,0.196346	0.000203125	0.00046557
2	chr18:44641770:A:T	44641770	NA,T	NA,A	NA,1	NA,-inf	NA,inf	NA,0.193152	0.000203072	0.000464819
2	chr18:44622465:A:G	44622465	NA,G	NA,A	NA,1	NA,inf	NA,inf	NA,0.240915	0.000203003	0.000464972
2	chr18:44046806:C:T	44046806	NA,T	NA,C	NA,1	NA,-inf	NA,inf	NA,0.189083	0.000202982	0.000464527
2	chr18:44651993:A:G	44651993	G,G	A,A	1,1	inf,-inf	inf,inf	3.58701,0.247614	0.000202817	0.000436625
2	chr18:44869633:C:T	44869633	T,T	C,C	1,1	inf,-inf	inf,inf	0.351004,1.32912	0.000202799	0.000462606
2	chr18:44215550:A:AAAT	44215550	AAAT,AAAT	A,A	1,1	-inf,-inf	inf,inf	2.53335,0.372478	0.000202793	0.000523002
2	chr18:44874794:G:A	44874794	NA,A	NA,G	NA,1	NA,-inf	NA,inf	NA,0.186788	0.000202667	0.000463863
2	chr18:44153289:T:C	44153289	NA,C	NA,T	NA,1	NA,-inf	NA,inf	NA,0.186234	0.00020266	0.000463796
2	chr18:44916224:T:C	44916224	NA,C	NA,T	NA,1	NA,inf	NA,inf	NA,0.244431	0.000202526	0.000464857
2	chr18:44551251:C:T	44551251	NA,T	NA,C	NA,1	NA,-inf	NA,inf	NA,0.180053	0.000202505	0.000463703
2	chr18:44870551:C:T	44870551	NA,T	NA,C	NA,1	NA,-inf	NA,inf	NA,0.204439	0.000202298	0.000463586
2	chr18:44089395:A:G	44089395	NA,G	NA,A	NA,1	NA,-inf	NA,inf	NA,0.209133	0.00020227	0.000464874
2	chr18:44101059:G:A	44101059	NA,A	NA,G	NA,1	NA,-inf	NA,inf	NA,0.182821	0.000202209	0.000462774
2	chr18:44276460:A:G	44276460	NA,G	NA,A	NA,1	NA,-inf	NA,inf	NA,0.144293	0.000202163	0.000462419
2	chr18:44214082:G:GCT	44214082	GCT,GCT	G,G	1,1	inf,inf	inf,inf	2.21155,0.403983	0.00020215	0.000357458
2	chr18:44466919:A:G	44466919	NA,G	NA,A	NA,1	NA,-inf	NA,inf	NA,0.162419	0.000201997	0.000462606
2	chr18:44736332:T:C	44736332	NA,C	NA,T	NA,1	NA,inf	NA,inf	NA,0.242432	0.00020196	0.000462588
2	chr18:44561483:A:G	44561483	NA,G	NA,A	NA,1	NA,inf	NA,inf	NA,0.247412	0.000201928	0.000462529
2	chr18:44483657:A:T	44483657	NA,T	NA,A	NA,1	NA,inf	NA,inf	NA,0.266363	0.000201912	0.000463177
2	chr18:44107221:G:A	44107221	NA,A	NA,G	NA,1	NA,-inf	NA,inf	NA,0.180784	0.000201818	0.000461883
2	chr18:44097044:G:T	44097044	T,NA	G,NA	1,NA	-inf,NA	inf,NA	1.24323,NA	0.00020175	0.000521856
2	chr18:44468200:G:C	44468200	NA,C	NA,G	NA,1	NA,-inf	NA,inf	NA,0.160944	0.000201724	0.00046198
2	chr18:44315146:G:C	44315146	NA,C	NA,G	NA,1	NA,inf	NA,inf	NA,0.229969	0.000201674	0.000462002
2	chr18:44839245:G:T	44839245	NA,T	NA,G	NA,1	NA,-inf	NA,inf	NA,0.180861	0.000201594	0.000461297
2	chr18:44522075:A:G	44522075	NA,G	NA,A	NA,1	NA,-inf	NA,inf	NA,0.178054	0.000201404	0.000461707
2	chr18:44130787:T:G	44130787	NA,G	NA,T	NA,1	NA,-inf	NA,inf	NA,0.170031	0.000201358	0.000461868
2	chr18:44497397:T:G	44497397	NA,G	NA,T	NA,1	NA,inf	NA,inf	NA,0.262642	0.000201296	0.000461754
2	chr18:44778832:A:C	44778832	C,C	A,A	1,1	inf,-inf	inf,inf	0.314727,1.24397	0.00020122	0.000468528
2	chr18:44461261:C:T	44461261	NA,T	NA,C	NA,1	NA,-inf	NA,inf	NA,0.161901	0.000201139	0.000460766
2	chr18:44444491:C:T	44444491	NA,T	NA,C	NA,1	NA,-inf	NA,inf	NA,1.09643	0.000200975	0.000461049
2	chr18:44872859:C:T	44872859	NA,T	NA,C	NA,1	NA,inf	NA,inf	NA,0.174151	0.000200919	0.000460486
2	chr18:44963850:A:C	44963850	NA,C	NA,A	NA,1	NA,inf	NA,inf	NA,0.194264	0.000200799	0.000458854
2	chr18:44209370:T:A	44209370	NA,A	NA,T	NA,1	NA,-inf	NA,inf	NA,0.183004	0.000200721	0.000460144
2	chr18:44217781:T:C	44217781	C,C	T,T	1,1	-inf,-inf	inf,inf	2.41504,0.507562	0.000200489	0.00051407
2	chr18:44512532:C:T	44512532	NA,T	NA,C	NA,1	NA,inf	NA,inf	NA,0.254173	0.000200436	0.000459766
2	chr18:44832215:A:G	44832215	NA,G	NA,A	NA,1	NA,-inf	NA,inf	NA,0.159521	0.000200238	0.000458787
2	chr18:44421281:C:T	44421281	NA,T	NA,C	NA,1	NA,-inf	NA,inf	NA,0.173558	0.00020013	0.000458088
2	chr18:44619933:G:A	44619933	NA,A	NA,G	NA,1	NA,inf	NA,inf	NA,0.224211	0.000200101	0.000458336
2	chr18:44873805:G:A	44873805	NA,A	NA,G	NA,1	NA,-inf	NA,inf	NA,0.190726	0.000199882	0.000458032
2	chr18:44194483:T:C	44194483	NA,C	NA,T	NA,1	NA,-inf	NA,inf	NA,0.170312	0.00019987	0.000457435
2	chr18:44390867:T:G	44390867	NA,G	NA,T	NA,1	NA,-inf	NA,inf	NA,0.165046	0.000199835	0.000457389
2	chr18:44559017:A:G	44559017	G,NA	A,NA	1,NA	inf,NA	inf,NA	1.29136,NA	0.000199822	0.000437782
2	chr18:44947713:T:C	44947713	NA,C	NA,T	NA,1	NA,-inf	NA,inf	NA,0.177247	0.000199682	0.000457649
2	chr18:44996403:G:A	44996403	NA,A	NA,G	NA,1	NA,-inf	NA,inf	NA,0.158823	0.000199547	0.00045662
2	chr18:44586692:C:T	44586692	NA,T	NA,C	NA,1	NA,inf	NA,inf	NA,0.214133	0.000199481	0.000456373
2	chr18:44107520:C:G	44107520	NA,G	NA,C	NA,1	NA,-inf	NA,inf	NA,0.176627	0.000199359	0.000456575
2	chr18:44930240:A:C	44930240	NA,C	NA,A	NA,1	NA,inf	NA,inf	NA,0.197712	0.000199315	0.00045669
2	chr18:44051274:C:T	44051274	NA,T	NA,C	NA,1	NA,inf	NA,inf	NA,0.207599	0.00019918	0.000455666
2	chr18:44632446:A:G	44632446	NA,G	NA,A	NA,1	NA,-inf	NA,inf	NA,0.158793	0.000199108	0.000455697
2	chr18:44746122:A:C	44746122	NA,C	NA,A	NA,1	NA,-inf	NA,inf	NA,0.20081	0.000199022	0.00045708
2	chr18:44359749:T:A	44359749	NA,A	NA,T	NA,1	NA,-inf	NA,inf	NA,0.149159	0.000198946	0.000456085
2	chr18:44022028:C:T	44022028	T,T	C,C	1,1	-inf,-inf	inf,inf	1.91135,0.705293	0.000198935	0.000339189
2	chr18:44909047:T:G	44909047	NA,G	NA,T	NA,1	NA,inf	NA,inf	NA,0.22331	0.000198874	0.000456381
2	chr18:44909716:C:T	44909716	NA,T	NA,C	NA,1	NA,inf	NA,inf	NA,0.22331	0.000198874	0.000456381
2	chr18:44359887:T:C	44359887	NA,C	NA,T	NA,1	NA,-inf	NA,inf	NA,0.167455	0.000198859	0.000455677
2	chr18:44808752:G:A	44808752	NA,A	NA,G	NA,1	NA,-inf	NA,inf	NA,0.162829	0.000198858	0.00045513
2	chr18:44489356:A:G	44489356	NA,G	NA,A	NA,1	NA,-inf	NA,inf	NA,0.150155	0.000198787	0.000455369
3	chr18:44592078:AT:A	44592078	A,NA	AT,NA	1,NA	-inf,NA	inf,NA	8.40615,NA	0.0132071	0.02014
3	chr18:44611824:T:C	44611824	C,NA	T,NA	1,NA	-inf,NA	inf,NA	7.68849,NA	0.00957058	0.0148927
3	chr18:44928684:T:C	44928684	C,NA	T,NA	1,NA	-inf,NA	inf,NA	2.3785,NA	0.00810304	0.0150694
3	chr18:44706930:A:C	44706930	NA,C	NA,A	NA,1	NA,-inf	NA,inf	NA,2.34934	0.00792078	0.0137518
3	chr18:44541810:A:G	44541810	G,NA	A,NA	1,NA	-inf,NA	inf,NA	7.90691,NA	0.00653795	0.0100723
3	chr18:44317544:G:A	44317544	A,NA	G,NA	1,NA	-inf,NA	inf,NA	1.87782,NA	0.00596607	0.00932725
3	chr18:44866653:G:T	44866653	NA,T	NA,G	NA,1	NA,-inf	NA,inf	NA,2.30544	0.00574512	0.00992036
3	chr18:44268659:G:A	44268659	A,NA	G,NA	1,NA	-inf,NA	inf,NA	1.86191,NA	0.00569259	0.00889092
3	chr18:44595592:G:A	44595592	A,NA	G,NA	1,NA	-inf,NA	inf,NA	6.24021,NA	0.005078	0.00798645
3	chr18:44033318:C:A	44033318	A,NA	C,NA	1,NA	inf,NA	inf,NA	2.64211,NA	0.00415726	0.00797952
3	chr18:44910944:G:C	44910944	NA,C	NA,G	NA,1	NA,-inf	NA,inf	NA,1.97088	0.00335223	0.00580266
3	chr18:44578654:G:T	44578654	T,NA	G,NA	1,NA	inf,NA	inf,NA	2.80521,NA	0.00332963	0.00580714
3	chr18:44839610:A:T	44839610	NA,T	NA,A	NA,1	NA,-inf	NA,inf	NA,2.02111	0.00326607	0.00565376
3	chr18:44029727:C:T	44029727	NA,T	NA,C	NA,1	NA,-inf	NA,inf	NA,1.93084	0.00326156	0.00576049
3	chr18:44079198:T:C	44079198	C,NA	T,NA	1,NA	-inf,NA	inf,NA	2.74656,NA	0.00317788	0.00678923
3	chr18:44954887:G:C	44954887	NA,C	NA,G	NA,1	NA,inf	NA,inf	NA,1.84348	0.00295601	0.00522336
3	chr18:44461166:T:G	44461166	G,NA	T,NA	1,NA	-inf,NA	inf,NA	1.7671,NA	0.00292696	0.00523625
3	chr18:44145752:A:C	44145752	C,C	A,A	1,1	inf,-inf	inf,inf	3.95869,0.23053	0.00287136	0.0259263
3	chr18:44846259:G:T	44846259	NA,T	NA,G	NA,1	NA,-inf	NA,inf	NA,1.93527	0.00284101	0.00492212
3	chr18:44867387:T:C	44867387	NA,C	NA,T	NA,1	NA,-inf	NA,inf	NA,1.72572	0.00280061	0.00487658
3	chr18:44304870:T:C	44304870	C,NA	T,NA	1,NA	inf,NA	inf,NA	2.18091,NA	0.00274662	0.00528062
3	chr18:44039119:C:G	44039119	NA,G	NA,C	NA,1	NA,inf	NA,inf	NA,1.83383	0.00267751	0.00469052
3	chr18:44626206:C:T	44626206	T,NA	C,NA	1,NA	-inf,NA	inf,NA	5.22383,NA	0.00264568	0.00428005
3	chr18:44337122:A:T	44337122	T,NA	A,NA	1,NA	-inf,NA	inf,NA	6.30763,NA	0.00250746	0.00389886
3	chr18:44339847:G:T	44339847	NA,T	NA,G	NA,1	NA,-inf	NA,inf	NA,1.65495	0.00247367	0.00434
3	chr18:44909808:C:T	44909808	NA,T	NA,C	NA,1	NA,-inf	NA,inf	NA,1.7952	0.00246438	0.00427344
3	chr18:44883019:G:A	44883019	NA,A	NA,G	NA,1	NA,-inf	NA,inf	NA,1.79096	0.0024639	0.00427197
3	chr18:44657309:C:T	44657309	NA,T	NA,C	NA,1	NA,-inf	NA,inf	NA,1.62722	0.00238508	0.0041876
3	chr18:44208806:A:T	44208806	T,NA	A,NA	1,NA	-inf,NA	inf,NA	1.50549,NA	0.00237269	0.00373235
3	chr18:44250246:G:C	44250246	C,NA	G,NA	1,NA	inf,NA	inf,NA	2.09909,NA	0.00233633	0.00448549
3	chr18:44935061:A:G	44935061	NA,G	NA,A	NA,1	NA,-inf	NA,inf	NA,1.63661	0.00230321	0.00401516
3	chr18:44929342:G:A	44929342	NA,A	NA,G	NA,1	NA,-inf	NA,inf	NA,1.60699	0.00219937	0.00383566
3	chr18:44863783:C:T	44863783	NA,T	NA,C	NA,1	NA,inf	NA,inf	NA,1.70004	0.00218827	0.0038487
3	chr18:44358343:C:A	44358343	A,NA	C,NA	1,NA	-inf,NA	inf,NA	6.18128,NA	0.00217061	0.00338503
3	chr18:44374577:A:T	44374577	NA,T	NA,A	NA,1	NA,inf	NA,inf	NA,1.82491	0.00216252	0.00380969
3	chr18:44377403:T:G	44377403	NA,G	NA,T	NA,1	NA,inf	NA,inf	NA,1.82489	0.00215321	0.00379388
3	chr18:44579492:A:C	44579492	C,NA	A,NA	1,NA	-inf,NA	inf,NA	5.57058,NA	0.00214642	0.0034195
3	chr18:44482838:G:A	44482838	NA,A	NA,G	NA,1	NA,-inf	NA,inf	NA,1.56989	0.00211137	0.00370027
3	chr18:44855198:C:T	44855198	NA,T	NA,C	NA,1	NA,inf	NA,inf	NA,1.66679	0.00207687	0.00365351
3	chr18:44963180:A:G	44963180	NA,G	NA,A	NA,1	NA,inf	NA,inf	NA,1.63599	0.00207042	0.00366119
3	chr18:44906570:C:G	44906570	NA,G	NA,C	NA,1	NA,-inf	NA,inf	NA,1.67917	0.00202508	0.00351564
3	chr18:44165715:G:T	44165715	T,T	G,G	1,1	-inf,inf	inf,inf	3.91664,0.318887	0.00202476	0.00714791
3	chr18:44843038:C:T	44843038	NA,T	NA,C	NA,1	NA,-inf	NA,inf	NA,1.70989	0.00195111	0.00338795
3	chr18:44380412:T:G	44380412	NA,G	NA,T	NA,1	NA,inf	NA,inf	NA,1.72377	0.00183615	0.0032363
3	chr18:44378368:A:G	44378368	NA,G	NA,A	NA,1	NA,inf	NA,inf	NA,1.69747	0.00176149	0.00310503
3	chr18:44160113:C:A	44160113	A,A	C,C	1,1	inf,inf	inf,inf	3.76535,0.137618	0.00174249	0.0144138
3	chr18:44028616:C:T	44028616	NA,T	NA,C	NA,1	NA,inf	NA,inf	NA,1.57449	0.00173695	0.00304895
3	chr18:44540560:T:C	44540560	NA,C	NA,T	NA,1	NA,inf	NA,inf	NA,1.56073	0.00173193	0.0030523
3	chr18:44902027:A:G	44902027	NA,G	NA,A	NA,1	NA,-inf	NA,inf	NA,1.58228	0.00172111	0.00299071
3	chr18:44146226:T:G	44146226	G,G	T,T	1,1	inf,-inf	inf,inf	3.70486,0.103876	0.0016654	0.0137572
3	chr18:44859769:T:G	44859769	NA,G	NA,T	NA,1	NA,inf	NA,inf	NA,1.5386	0.00166325	0.00292761
3	chr18:44374655:T:C	44374655	NA,C	NA,T	NA,1	NA,inf	NA,inf	NA,1.65705	0.00164553	0.00290105
3	chr18:44005755:A:G	44005755	NA,G	NA,A	NA,1	NA,inf	NA,inf	NA,1.54034	0.00163915	0.00287791
3	chr18:44157254:G:A	44157254	A,A	G,G	1,1	inf,inf	inf,inf	3.7302,0.111374	0.00163183	0.0133597
3	chr18:44231424:G:A	44231424	NA,A	NA,G	NA,1	NA,inf	NA,inf	NA,1.52755	0.00160539	0.00281044
3	chr18:44819154:CTT:C	44819154	C,C	CTT,CTT	1,1	inf,inf	inf,inf	1.59,0.260472	0.0015955	0.00271534
3	chr18:44865511:T:C	44865511	NA,C	NA,T	NA,1	NA,-inf	NA,inf	NA,1.54922	0.0015273	0.00265958
3	chr18:44249861:G:A	44249861	A,NA	G,NA	1,NA	inf,NA	inf,NA	2.16434,NA	0.001524	0.00288705
3	chr18:44455094:A:G	44455094	NA,G	NA,A	NA,1	NA,-inf	NA,inf	NA,1.36197	0.00150274	0.00264007
3	chr18:44046926:C:T	44046926	T,T	C,C	1,1	-inf,inf	inf,inf	3.99352,0.701265	0.00149494	0.0050101
3	chr18:44139828:T:C	44139828	C,C	T,T	1,1	inf,inf	inf,inf	3.66448,0.112886	0.00149109	0.011715
3	chr18:44542508:A:C	44542508	C,C	A,A	1,1	-inf,inf	inf,inf	2.1311,0.0686924	0.00148983	0.00264737
3	chr18:44876939:G:A	44876939	NA,A	NA,G	NA,1	NA,inf	NA,inf	NA,1.4349	0.00146008	0.00257999
3	chr18:44196615:A:T	44196615	T,T	A,A	1,1	inf,-inf	inf,inf	2.55227,0.95444	0.00145423	0.0075045
3	chr18:44148768:T:C	44148768	C,C	T,T	1,1	inf,-inf	inf,inf	3.65538,0.072295	0.00144009	0.0114908
3	chr18:44185185:T:A	44185185	NA,A	NA,T	NA,1	NA,inf	NA,inf	NA,1.44856	0.00142306	0.00253708
3	chr18:44163703:C:T	44163703	T,T	C,C	1,1	inf,inf	inf,inf	3.66661,0.0408043	0.00141194	0.0112417
3	chr18:44921607:T:C	44921607	NA,C	NA,T	NA,1	NA,-inf	NA,inf	NA,1.36758	0.00139705	0.00244396
3	chr18:44153072:A:G	44153072	G,G	A,A	1,1	inf,-inf	inf,inf	3.60976,0.067092	0.00138451	0.0110022
3	chr18:44144241:A:G	44144241	G,G	A,A	1,1	inf,-inf	inf,inf	3.66172,0.0198853	0.00138067	0.0108818
3	chr18:44885992:A:C	44885992	C,C	A,A	1,1	inf,-inf	inf,inf	0.734212,1.46005	0.00136294	0.00236061
3	chr18:44276600:A:G	44276600	NA,G	NA,A	NA,1	NA,inf	NA,inf	NA,1.3719	0.00133505	0.00236483
3	chr18:44013175:C:CT	44013175	CT,NA	C,NA	1,NA	inf,NA	inf,NA	1.97367,NA	0.00130559	0.00253096
3	chr18:44153906:C:T	44153906	T,T	C,C	1,1	inf,inf	inf,inf	3.59606,0.0955591	0.0012981	0.01012
3	chr18:44571163:A:G	44571163	NA,G	NA,A	NA,1	NA,-inf	NA,inf	NA,1.24785	0.00127578	0.00225994
3	chr18:44153197:A:G	44153197	G,G	A,A	1,1	inf,inf	inf,inf	3.5951,0.0615736	0.00127459	0.00992788
3	chr18:44321934:G:C	44321934	NA,C	NA,G	NA,1	NA,inf	NA,inf	NA,1.40576	0.00125739	0.00220326
3	chr18:44152000:A:G	44152000	G,G	A,A	1,1	inf,inf	inf,inf	3.58768,0.0595994	0.00125456	0.00973705
3	chr18:44173063:C:T	44173063	T,T	C,C	1,1	inf,inf	inf,inf	3.59112,0.0613207	0.00124844	0.00964856
3	chr18:44328717:A:C	44328717	NA,C	NA,A	NA,1	NA,inf	NA,inf	NA,1.31185	0.00122223	0.00216249
3	chr18:44173177:T:G	44173177	G,G	T,T	1,1	inf,inf	inf,inf	3.56876,0.0915505	0.00121198	0.00927117
3	chr18:44643805:A:C	44643805	C,C	A,A	1,1	inf,-inf	inf,inf	3.23273,0.204748	0.00120926	0.00216294
3	chr18:44422263:C:T	44422263	T,NA	C,NA	1,NA	-inf,NA	inf,NA	7.31329,NA	0.00120754	0.00190658
3	chr18:44183051:A:G	44183051	G,G	A,A	1,1	inf,inf	inf,inf	3.56377,0.0644295	0.00119775	0.00914648
3	chr18:44176838:C:T	44176838	T,T	C,C	1,1	inf,-inf	inf,inf	3.52051,0.0596999	0.0011969	0.00915091
3	chr18:44009128:CA:C	44009128	NA,C	NA,CA	NA,1	NA,-inf	NA,inf	NA,1.16486	0.00119424	0.0021075
3	chr18:44915468:A:C	44915468	NA,C	NA,A	NA,1	NA,-inf	NA,inf	NA,1.33466	0.00116457	0.00203
3	chr18:44576878:C:G	44576878	NA,G	NA,C	NA,1	NA,-inf	NA,inf	NA,1.23639	0.00116428	0.00206263
3	chr18:44154234:C:T	44154234	T,T	C,C	1,1	inf,inf	inf,inf	3.53885,0.0578605	0.00116101	0.0088536
3	chr18:44509580:G:A	44509580	A,NA	G,NA	1,NA	-inf,NA	inf,NA	7.61684,NA	0.00115973	0.00185553
3	chr18:44254255:C:T	44254255	NA,T	NA,C	NA,1	NA,inf	NA,inf	NA,1.35335	0.00115178	0.00204969
3	chr18:44621213:G:C	44621213	NA,C	NA,G	NA,1	NA,inf	NA,inf	NA,1.30458	0.00114394	0.00201644
3	chr18:44181873:T:C	44181873	C,C	T,T	1,1	inf,inf	inf,inf	3.52916,0.0676383	0.00113495	0.00855742
3	chr18:44183900:G:T	44183900	T,T	G,G	1,1	inf,-inf	inf,inf	3.45976,0.128746	0.00113182	0.00849241
3	chr18:44180078:A:T	44180078	T,T	A,A	1,1	inf,inf	inf,inf	3.50757,0.0739549	0.00110681	0.00828353
3	chr18:44297881:A:T	44297881	NA,T	NA,A	NA,1	NA,inf	NA,inf	NA,1.30497	0.00106614	0.00186935
3	chr18:44869917:A:G	44869917	NA,G	NA,A	NA,1	NA,-inf	NA,inf	NA,1.1583	0.00104382	0.00184066
3	chr18:44712154:T:C	44712154	NA,C	NA,T	NA,1	NA,-inf	NA,inf	NA,1.25278	0.00104357	0.00183031
3	chr18:44435630:G:A	44435630	NA,A	NA,G	NA,1	NA,inf	NA,inf	NA,1.26147	0.00104255	0.00183997
3	chr18:44312134:T:C	44312134	NA,C	NA,T	NA,1	NA,inf	NA,inf	NA,1.29062	0.00104138	0.00182616
3	chr18:44033725:C:A	44033725	NA,A	NA,C	NA,1	NA,inf	NA,inf	NA,1.27489	0.00103916	0.00182844
3	chr18:44276742:T:G	44276742	NA,G	NA,T	NA,1	NA,inf	NA,inf	NA,1.20718	0.0010298	0.00182271
3	chr18:44317678:G:A	44317678	NA,A	NA,G	NA,1	NA,inf	NA,inf	NA,1.28311	0.00102871	0.00180401
3	chr18:44505157:T:G	44505157	G,NA	T,NA	1,NA	-inf,NA	inf,NA	7.19927,NA	0.00102748	0.00162958
3	chr18:44310842:C:A	44310842	NA,A	NA,C	NA,1	NA,inf	NA,inf	NA,1.27492	0.00101563	0.00178119
3	chr18:44586165:A:G	44586165	G,G	A,A	1,1	-inf,inf	inf,inf	0.403835,0.723423	0.00101275	0.0018369
3	chr18:44741257:C:T	44741257	NA,T	NA,C	NA,1	NA,inf	NA,inf	NA,1.11903	0.00100815	0.00179161
3	chr18:44035774:A:C	44035774	C,NA	A,NA	1,NA	-inf,NA	inf,NA	1.41572,NA	0.000999676	0.0019015
3	chr18:44459495:G:A	44459495	NA,A	NA,G	NA,1	NA,inf	NA,inf	NA,1.23557	0.000999355	0.0017639
3	chr18:44557152:C:T	44557152	NA,T	NA,C	NA,1	NA,-inf	NA,inf	NA,1.16388	0.000998836	0.00175319
3	chr18:44302657:C:T	44302657	NA,T	NA,C	NA,1	NA,inf	NA,inf	NA,1.26275	0.000995844	0.00174664
3	chr18:44026458:A:G	44026458	NA,G	NA,A	NA,1	NA,inf	NA,inf	NA,1.24733	0.000995704	0.00175236
3	chr18:44455423:G:A	44455423	NA,A	NA,G	NA,1	NA,inf	NA,inf	NA,1.23327	0.000995624	0.00175733
3	chr18:44300105:C:T	44300105	NA,T	NA,C	NA,1	NA,inf	NA,inf	NA,1.26245	0.000995361	0.0017458
3	chr18:44588818:A:C	44588818	NA,C	NA,A	NA,1	NA,-inf	NA,inf	NA,1.14615	0.000992198	0.00174308
3	chr18:44320090:T:C	44320090	NA,C	NA,T	NA,1	NA,inf	NA,inf	NA,1.26023	0.000991776	0.00173954
3	chr18:44844663:C:A	44844663	NA,A	NA,C	NA,1	NA,inf	NA,inf	NA,1.22212	0.000986657	0.00173895
3	chr18:44388470:C:A	44388470	NA,A	NA,C	NA,1	NA,-inf	NA,inf	NA,1.11206	0.000984566	0.00172954
3	chr18:44460831:C:T	44460831	NA,T	NA,C	NA,1	NA,inf	NA,inf	NA,1.22528	0.000982754	0.00173468
3	chr18:44128283:C:A	44128283	A,A	C,C	1,1	inf,-inf	inf,inf	3.31969,0.232827	0.000977922	0.00679302
3	chr18:44907308:A:G	44907308	NA,G	NA,A	NA,1	NA,-inf	NA,inf	NA,1.21949	0.000969896	0.00169296
3	chr18:44989685:C:T	44989685	NA,T	NA,C	NA,1	NA,-inf	NA,inf	NA,1.18003	0.000967861	0.001697
3	chr18:44997061:A:C	44997061	NA,C	NA,A	NA,1	NA,inf	NA,inf	NA,1.19898	0.000954246	0.00168463
3	chr18:44755938:G:A	44755938	NA,A	NA,G	NA,1	NA,-inf	NA,inf	NA,1.09163	0.000952312	0.0016749
3	chr18:45003870:G:A	45003870	NA,A	NA,G	NA,1	NA,-inf	NA,inf	NA,1.15911	0.000935108	0.0016399
3	chr18:44430102:T:C	44430102	NA,C	NA,T	NA,1	NA,-inf	NA,inf	NA,1.08276	0.000933011	0.00163941
3	chr18:44311548:T:A	44311548	NA,A	NA,T	NA,1	NA,-inf	NA,inf	NA,1.01302	0.000925081	0.00163746
3	chr18:44173849:T:C	44173849	C,NA	T,NA	1,NA	inf,NA	inf,NA	1.97256,NA	0.000918676	0.00182078
3	chr18:44794469:A:G	44794469	NA,G	NA,A	NA,1	NA,-inf	NA,inf	NA,1.1007	0.000911493	0.00160005
3	chr18:44778745:G:T	44778745	NA,T	NA,G	NA,1	NA,-inf	NA,inf	NA,1.04021	0.000907264	0.00160128
3	chr18:44242175:A:G	44242175	NA,G	NA,A	NA,1	NA,inf	NA,inf	NA,1.17887	0.00089639	0.00157262
3	chr18:44996756:A:G	44996756	NA,G	NA,A	NA,1	NA,inf	NA,inf	NA,1.14147	0.000869061	0.00153464
3	chr18:44288960:A:G	44288960	NA,G	NA,A	NA,1	NA,inf	NA,inf	NA,1.16736	0.00086233	0.00151353
3	chr18:44335870:T:C	44335870	NA,C	NA,T	NA,1	NA,-inf	NA,inf	NA,0.988989	0.000861239	0.00152363
3	chr18:44309196:GT:G	44309196	NA,G	NA,GT	NA,1	NA,inf	NA,inf	NA,1.16074	0.000846762	0.00148624
3	chr18:44262466:A:G	44262466	G,NA	A,NA	1,NA	inf,NA	inf,NA	1.73714,NA	0.000846271	0.00159692
3	chr18:44993412:T:C	44993412	NA,C	NA,T	NA,1	NA,-inf	NA,inf	NA,1.09828	0.000846229	0.00148462
3	chr18:44159547:T:C	44159547	NA,C	NA,T	NA,1	NA,-inf	NA,inf	NA,1.01109	0.00084418	0.00150039
3	chr18:44279481:A:G	44279481	NA,G	NA,A	NA,1	NA,inf	NA,inf	NA,1.15049	0.000843896	0.00148103
3	chr18:44678492:C:T	44678492	NA,T	NA,C	NA,1	NA,-inf	NA,inf	NA,1.05681	0.000842434	0.00148453
3	chr18:44995112:T:C	44995112	NA,C	NA,T	NA,1	NA,-inf	NA,inf	NA,1.09479	0.000842094	0.00147737
3	chr18:44124879:T:C	44124879	C,C	T,T	1,1	-inf,inf	inf,inf	3.53862,0.278976	0.000836331	0.0037475
3	chr18:44270367:A:G	44270367	NA,G	NA,A	NA,1	NA,inf	NA,inf	NA,1.14549	0.000834665	0.0014649
3	chr18:44905332:A:C	44905332	NA,C	NA,A	NA,1	NA,-inf	NA,inf	NA,0.990963	0.000815796	0.00144629
3	chr18:44960612:G:A	44960612	A,NA	G,NA	1,NA	inf,NA	inf,NA	1.23581,NA	0.00081528	0.00147409
3	chr18:44904028:T:C	44904028	NA,C	NA,T	NA,1	NA,-inf	NA,inf	NA,0.988977	0.000813098	0.00144151
3	chr18:44061126:G:A	44061126	NA,A	NA,G	NA,1	NA,-inf	NA,inf	NA,0.990315	0.000811052	0.00144159
3	chr18:44873309:A:G	44873309	NA,G	NA,A	NA,1	NA,inf	NA,inf	NA,1.08641	0.000800939	0.00141238
3	chr18:44637325:G:A	44637325	A,A	G,G	1,1	inf,inf	inf,inf	2.23458,0.295871	0.000799134	0.00137812
3	chr18:44974617:G:A	44974617	A,NA	G,NA	1,NA	inf,NA	inf,NA	1.22564,NA	0.000797647	0.00144105
3	chr18:44246518:G:T	44246518	NA,T	NA,G	NA,1	NA,-inf	NA,inf	NA,0.926535	0.000794208	0.00140749
3	chr18:44543586:A:G	44543586	G,G	A,A	1,1	inf,-inf	inf,inf	0.347568,0.0499635	0.000793945	0.00144305
3	chr18:44914107:G:A	44914107	NA,A	NA,G	NA,1	NA,-inf	NA,inf	NA,0.967701	0.00078426	0.00139043
3	chr18:44315412:T:C	44315412	NA,C	NA,T	NA,1	NA,-inf	NA,inf	NA,0.980247	0.000783189	0.0013815
3	chr18:44264022:A:C	44264022	NA,C	NA,A	NA,1	NA,-inf	NA,inf	NA,0.893101	0.000783156	0.00138608
3	chr18:44989708:A:C	44989708	NA,C	NA,A	NA,1	NA,-inf	NA,inf	NA,1.04984	0.000781174	0.00137106
3	chr18:44579937:G:A	44579937	A,A	G,G	1,1	inf,inf	inf,inf	2.24793,0.264477	0.000770203	0.0013244
3	chr18:44274227:T:C	44274227	NA,C	NA,T	NA,1	NA,inf	NA,inf	NA,1.09065	0.00076846	0.00134921
3	chr18:44635663:C:T	44635663	T,T	C,C	1,1	inf,inf	inf,inf	2.31822,0.0877015	0.000767205	0.0013226
3	chr18:44258920:C:T	44258920	NA,T	NA,C	NA,1	NA,-inf	NA,inf	NA,0.90007	0.000765626	0.00135707
3	chr18:44242448:G:A	44242448	NA,A	NA,G	NA,1	NA,-inf	NA,inf	NA,0.962407	0.000759661	0.00133518
3	chr18:44071053:G:A	44071053	A,A	G,G	1,1	-inf,inf	inf,inf	3.5107,0.65723	0.000759152	0.00242448
3	chr18:44197045:A:G	44197045	NA,G	NA,A	NA,1	NA,inf	NA,inf	NA,1.06639	0.000758497	0.00133158
3	chr18:44649502:T:G	44649502	NA,G	NA,T	NA,1	NA,inf	NA,inf	NA,1.06068	0.000754573	0.00133135
3	chr18:44635103:C:T	44635103	T,T	C,C	1,1	inf,inf	inf,inf	2.27011,0.163819	0.000754014	0.0013
3	chr18:44229081:A:G	44229081	NA,G	NA,A	NA,1	NA,inf	NA,inf	NA,1.06445	0.000753922	0.00132345
3	chr18:44948312:C:T	44948312	NA,T	NA,C	NA,1	NA,-inf	NA,inf	NA,0.931086	0.000744676	0.00131488
3	chr18:44600815:G:A	44600815	NA,A	NA,G	NA,1	NA,-inf	NA,inf	NA,0.964143	0.000740518	0.00131274
3	chr18:44081375:C:T	44081375	NA,T	NA,C	NA,1	NA,-inf	NA,inf	NA,0.954336	0.000738264	0.00131492
3	chr18:44081364:C:T	44081364	NA,T	NA,C	NA,1	NA,-inf	NA,inf	NA,0.952497	0.000736043	0.00131096
3	chr18:44276172:C:T	44276172	NA,T	NA,C	NA,1	NA,-inf	NA,inf	NA,0.883093	0.000730055	0.00129375
3	chr18:45002960:A:G	45002960	NA,G	NA,A	NA,1	NA,inf	NA,inf	NA,1.02415	0.000724233	0.00127857
3	chr18:44380783:G:A	44380783	NA,A	NA,G	NA,1	NA,inf	NA,inf	NA,1.15406	0.000723048	0.00127896
3	chr18:44187261:T:A	44187261	A,A	T,T	1,1	inf,inf	inf,inf	3.18868,0.0168402	0.000719087	0.00473193
3	chr18:44934550:G:A	44934550	A,NA	G,NA	1,NA	inf,NA	inf,NA	1.52252,NA	0.000718902	0.00122281
3	chr18:44059974:A:C	44059974	NA,C	NA,A	NA,1	NA,inf	NA,inf	NA,0.966295	0.000712883	0.0012683
3	chr18:45002319:C:T	45002319	NA,T	NA,C	NA,1	NA,inf	NA,inf	NA,1.01322	0.000710705	0.00125466
3	chr18:44633285:T:C	44633285	C,C	T,T	1,1	inf,inf	inf,inf	2.21259,0.236643	0.000706866	0.0012189
3	chr18:44236369:T:C	44236369	NA,C	NA,T	NA,1	NA,inf	NA,inf	NA,0.985674	0.000706208	0.00125178
3	chr18:44907905:G:A	44907905	A,NA	G,NA	1,NA	inf,NA	inf,NA	1.57734,NA	0.000704533	0.00127505
3	chr18:44971483:C:G	44971483	NA,G	NA,C	NA,1	NA,-inf	NA,inf	NA,0.981809	0.000704391	0.00123695
3	chr18:44265742:A:T	44265742	T,NA	A,NA	1,NA	-inf,NA	inf,NA	1.04774,NA	0.000703444	0.001165
3	chr18:44173963:A:C	44173963	C,C	A,A	1,1	inf,-inf	inf,inf	2.84975,0.0250098	0.000701674	0.00308693
3	chr18:44157167:G:A	44157167	NA,A	NA,G	NA,1	NA,-inf	NA,inf	NA,0.903937	0.000700497	0.00124458
3	chr18:44067496:C:T	44067496	NA,T	NA,C	NA,1	NA,inf	NA,inf	NA,1.01977	0.000699882	0.0012292
3	chr18:44553281:C:T	44553281	NA,T	NA,C	NA,1	NA,-inf	NA,inf	NA,0.913922	0.000699874	0.0012334
3	chr18:44937017:T:C	44937017	NA,C	NA,T	NA,1	NA,-inf	NA,inf	NA,0.88655	0.000697477	0.00123017
3	chr18:44898793:C:T	44898793	NA,T	NA,C	NA,1	NA,-inf	NA,inf	NA,0.912667	0.000697441	0.0012325
3	chr18:44080576:C:T	44080576	NA,T	NA,C	NA,1	NA,-inf	NA,inf	NA,0.925315	0.000691894	0.00122784
3	chr18:44188312:T:C	44188312	C,C	T,T	1,1	inf,inf	inf,inf	3.13914,0.104133	0.000691142	0.00446029
3	chr18:44579878:A:T	44579878	T,T	A,A	1,1	inf,inf	inf,inf	2.18722,0.263919	0.000689985	0.00118712
3	chr18:44555289:C:T	44555289	T,T	C,C	1,1	inf,inf	inf,inf	2.1643,0.233913	0.000688639	0.00118519
3	chr18:44972255:C:A	44972255	NA,A	NA,C	NA,1	NA,inf	NA,inf	NA,0.993608	0.00068601	0.00121133
3	chr18:44462349:G:A	44462349	NA,A	NA,G	NA,1	NA,inf	NA,inf	NA,0.995226	0.000683395	0.00120724
3	chr18:44122133:C:G	44122133	G,G	C,C	1,1	-inf,inf	inf,inf	3.43133,0.236334	0.00068326	0.00297204
3	chr18:44889529:A:G	44889529	NA,G	NA,A	NA,1	NA,inf	NA,inf	NA,0.954476	0.000683191	0.00120992
3	chr18:44126202:C:T	44126202	NA,T	NA,C	NA,1	NA,inf	NA,inf	NA,0.974826	0.00068176	0.00121293
3	chr18:44671961:GC:G	44671961	NA,G	NA,GC	NA,1	NA,inf	NA,inf	NA,0.976591	0.000681344	0.00120791
3	chr18:44141879:T:C	44141879	NA,C	NA,T	NA,1	NA,-inf	NA,inf	NA,0.887005	0.000680528	0.00120909
3	chr18:44883022:T:C	44883022	NA,C	NA,T	NA,1	NA,inf	NA,inf	NA,0.979561	0.000679771	0.00119924
3	chr18:44258323:T:C	44258323	NA,C	NA,T	NA,1	NA,-inf	NA,inf	NA,0.839939	0.000679451	0.00120405
3	chr18:44052541:A:T	44052541	NA,T	NA,A	NA,1	NA,inf	NA,inf	NA,0.999603	0.00067874	0.00119221
3	chr18:44154941:T:C	44154941	NA,C	NA,T	NA,1	NA,inf	NA,inf	NA,0.940173	0.000677185	0.00120658
3	chr18:44084896:T:C	44084896	NA,C	NA,T	NA,1	NA,inf	NA,inf	NA,0.997788	0.000676855	0.00118891
3	chr18:44716295:A:C	44716295	C,C	A,A	1,1	inf,inf	inf,inf	4.47697,0.0228838	0.000674635	0.00127912
3	chr18:44385052:T:C	44385052	NA,C	NA,T	NA,1	NA,inf	NA,inf	NA,1.01998	0.000673175	0.00119365
3	chr18:44245791:A:G	44245791	NA,G	NA,A	NA,1	NA,inf	NA,inf	NA,0.969729	0.000668845	0.00117597
3	chr18:44027995:G:A	44027995	A,A	G,G	1,1	-inf,inf	inf,inf	2.01943,1.18194	0.00066746	0.00106177
3	chr18:44553357:C:T	44553357	NA,T	NA,C	NA,1	NA,-inf	NA,inf	NA,0.878928	0.00066131	0.00116566
3	chr18:44025090:C:A	44025090	NA,A	NA,C	NA,1	NA,inf	NA,inf	NA,0.959837	0.000660516	0.00116586
3	chr18:44580102:T:C	44580102	C,C	T,T	1,1	inf,inf	inf,inf	2.16332,0.26322	0.000660147	0.00113601
3	chr18:44844672:A:G	44844672	NA,G	NA,A	NA,1	NA,inf	NA,inf	NA,0.956926	0.0006601	0.00117015
3	chr18:44582573:G:A	44582573	A,A	G,G	1,1	inf,inf	inf,inf	2.16088,0.269486	0.000659601	0.00113474
3	chr18:44256057:A:G	44256057	NA,G	NA,A	NA,1	NA,inf	NA,inf	NA,0.960594	0.000659265	0.00115921
3	chr18:44336078:A:C	44336078	NA,C	NA,A	NA,1	NA,inf	NA,inf	NA,1.00098	0.000657863	0.00115768
3	chr18:44261935:C:CT	44261935	NA,CT	NA,C	NA,1	NA,inf	NA,inf	NA,0.809208	0.000655842	0.00116298
3	chr18:44043718:A:T	44043718	NA,T	NA,A	NA,1	NA,inf	NA,inf	NA,0.976054	0.000655224	0.00115112
3	chr18:44292380:G:A	44292380	NA,A	NA,G	NA,1	NA,-inf	NA,inf	NA,0.829515	0.000653628	0.00115691
3	chr18:44097511:G:A	44097511	NA,A	NA,G	NA,1	NA,inf	NA,inf	NA,0.96658	0.000650659	0.00114313
3	chr18:44863218:C:T	44863218	NA,T	NA,C	NA,1	NA,-inf	NA,inf	NA,0.867713	0.000649094	0.00114718
3	chr18:44511794:A:G	44511794	NA,G	NA,A	NA,1	NA,-inf	NA,inf	NA,0.855385	0.000646271	0.001146
3	chr18:44018662:C:T	44018662	NA,T	NA,C	NA,1	NA,inf	NA,inf	NA,0.942883	0.000645592	0.00113959
3	chr18:44365764:C:T	44365764	T,NA	C,NA	1,NA	inf,NA	inf,NA	1.05349,NA	0.000640251	0.00115421
3	chr18:44105343:A:C	44105343	NA,C	NA,A	NA,1	NA,inf	NA,inf	NA,0.949366	0.00063699	0.00113442
3	chr18:44936293:C:T	44936293	T,T	C,C	1,1	-inf,-inf	inf,inf	1.47443,0.832939	0.000636368	0.00115146
3	chr18:44228663:T:C	44228663	C,C	T,T	1,1	-inf,-inf	inf,inf	2.97716,0.0861181	0.000636197	0.00101782
3	chr18:44462989:A:C	44462989	C,NA	A,NA	1,NA	-inf,NA	inf,NA	0.968954,NA	0.000634215	0.00110091
3	chr18:44466769:A:G	44466769	NA,G	NA,A	NA,1	NA,inf	NA,inf	NA,0.945739	0.000633321	0.00111899
3	chr18:44238477:A:C	44238477	NA,C	NA,A	NA,1	NA,inf	NA,inf	NA,0.911001	0.000631823	0.00112003
3	chr18:44475112:A:G	44475112	NA,G	NA,A	NA,1	NA,-inf	NA,inf	NA,0.830031	0.000630354	0.00111257
3	chr18:44703061:C:T	44703061	NA,T	NA,C	NA,1	NA,-inf	NA,inf	NA,0.834498	0.000629085	0.00111121
3	chr18:44583616:C:A	44583616	A,A	C,C	1,1	inf,inf	inf,inf	2.13934,0.25907	0.000628534	0.00108161
3	chr18:44208358:T:G	44208358	NA,G	NA,T	NA,1	NA,inf	NA,inf	NA,0.936997	0.000628062	0.00111819
3	chr18:44514692:T:C	44514692	NA,C	NA,T	NA,1	NA,-inf	NA,inf	NA,0.827758	0.000627824	0.00110809
3	chr18:44083457:T:A	44083457	NA,A	NA,T	NA,1	NA,inf	NA,inf	NA,0.941503	0.000627197	0.00110212
3	chr18:44092176:T:C	44092176	C,C	T,T	1,1	inf,inf	inf,inf	1.48077,1.46005	0.000624534	0.00126599
3	chr18:44802565:G:C	44802565	NA,C	NA,G	NA,1	NA,inf	NA,inf	NA,0.835368	0.000624007	0.00110857
3	chr18:44084287:A:G	44084287	NA,G	NA,A	NA,1	NA,inf	NA,inf	NA,0.938046	0.000623118	0.00109489
3	chr18:44675044:G:A	44675044	NA,A	NA,G	NA,1	NA,-inf	NA,inf	NA,0.889974	0.00062227	0.00110473
3	chr18:44024670:C:T	44024670	NA,T	NA,C	NA,1	NA,inf	NA,inf	NA,0.894316	0.000620749	0.00110041
3	chr18:44575797:T:G	44575797	G,G	T,T	1,1	inf,inf	inf,inf	2.09291,0.321184	0.000620076	0.00106767
3	chr18:44017915:A:C	44017915	NA,C	NA,A	NA,1	NA,inf	NA,inf	NA,0.915096	0.000618404	0.00109173
3	chr18:44180856:G:A	44180856	NA,A	NA,G	NA,1	NA,-inf	NA,inf	NA,0.816614	0.000614398	0.00109225
3	chr18:44972250:C:G	44972250	NA,G	NA,C	NA,1	NA,inf	NA,inf	NA,0.920598	0.00061369	0.00108392
3	chr18:44412662:C:T	44412662	NA,T	NA,C	NA,1	NA,inf	NA,inf	NA,0.922363	0.000613635	0.00108451
3	chr18:44380636:G:A	44380636	NA,A	NA,G	NA,1	NA,-inf	NA,inf	NA,0.769556	0.000609605	0.00107866
3	chr18:44298426:TAAC:T	44298426	NA,T	NA,TAAC	NA,1	NA,-inf	NA,inf	NA,0.785344	0.000608605	0.00107732
3	chr18:44566494:C:T	44566494	T,T	C,C	1,1	inf,inf	inf,inf	2.08451,0.278703	0.000608132	0.00104731
3	chr18:44380654:A:G	44380654	NA,G	NA,A	NA,1	NA,-inf	NA,inf	NA,0.767893	0.000607938	0.00107571
3	chr18:44561990:T:C	44561990	C,C	T,T	1,1	-inf,inf	inf,inf	0.277681,0.338267	0.000606844	0.00110479
3	chr18:44628425:C:G	44628425	G,G	C,C	1,1	inf,inf	inf,inf	2.13728,0.216131	0.000604704	0.0010437
3	chr18:44898014:T:C	44898014	NA,C	NA,T	NA,1	NA,-inf	NA,inf	NA,0.936755	0.000604538	0.00105963
3	chr18:44929594:A:G	44929594	NA,G	NA,A	NA,1	NA,-inf	NA,inf	NA,0.921509	0.000603321	0.00106258
3	chr18:44300581:C:T	44300581	NA,T	NA,C	NA,1	NA,-inf	NA,inf	NA,0.77926	0.000602997	0.00106739
3	chr18:44232964:A:G	44232964	NA,G	NA,A	NA,1	NA,-inf	NA,inf	NA,0.797992	0.000601619	0.001069
3	chr18:44854061:G:A	44854061	NA,A	NA,G	NA,1	NA,inf	NA,inf	NA,0.872066	0.000597715	0.00105848
3	chr18:44038541:AAGCTGAGCTGATGGGAACAAG:A	44038541	NA,A	NA,AAGCTGAGCTGATGGGAACAAG	NA,1	NA,-inf	NA,inf	NA,0.830586	0.000597107	0.00105969
3	chr18:44887844:T:G	44887844	NA,G	NA,T	NA,1	NA,inf	NA,inf	NA,0.866429	0.000596069	0.00105636
3	chr18:44352739:A:G	44352739	G,NA	A,NA	1,NA	-inf,NA	inf,NA	1.02044,NA	0.000590879	0.00104805
3	chr18:44170597:G:A	44170597	NA,A	NA,G	NA,1	NA,inf	NA,inf	NA,0.923248	0.000590347	0.00103993
3	chr18:44875950:A:G	44875950	NA,G	NA,A	NA,1	NA,inf	NA,inf	NA,0.737484	0.000589037	0.00104407
3	chr18:44006992:G:T	44006992	T,NA	G,NA	1,NA	inf,NA	inf,NA	1.57343,NA	0.000588339	0.00116116
3	chr18:44827840:T:C	44827840	NA,C	NA,T	NA,1	NA,inf	NA,inf	NA,0.794183	0.000587576	0.00104386
3	chr18:44158588:A:G	44158588	NA,G	NA,A	NA,1	NA,inf	NA,inf	NA,0.922465	0.000587521	0.00103492
3	chr18:44499412:C:A	44499412	NA,A	NA,C	NA,1	NA,-inf	NA,inf	NA,0.785279	0.000587275	0.00103674
3	chr18:44041549:G:A	44041549	NA,A	NA,G	NA,1	NA,inf	NA,inf	NA,0.909588	0.000587253	0.00104661
3	chr18:44115130:A:T	44115130	NA,T	NA,A	NA,1	NA,inf	NA,inf	NA,0.901626	0.000587078	0.00103183
3	chr18:44493119:T:G	44493119	NA,G	NA,T	NA,1	NA,-inf	NA,inf	NA,0.782604	0.000585389	0.00103345
3	chr18:44130871:G:T	44130871	NA,T	NA,G	NA,1	NA,inf	NA,inf	NA,0.899296	0.000584635	0.00102757
3	chr18:44076358:C:T	44076358	NA,T	NA,C	NA,1	NA,inf	NA,inf	NA,0.897185	0.000583679	0.00102596
3	chr18:44024177:C:T	44024177	NA,T	NA,C	NA,1	NA,inf	NA,inf	NA,0.850494	0.000582752	0.0010326
3	chr18:44932856:T:C	44932856	NA,C	NA,T	NA,1	NA,inf	NA,inf	NA,0.723114	0.000581444	0.00103102
3	chr18:44496306:G:A	44496306	NA,A	NA,G	NA,1	NA,-inf	NA,inf	NA,0.775829	0.000579002	0.00102219
3	chr18:44548753:A:G	44548753	NA,G	NA,A	NA,1	NA,-inf	NA,inf	NA,0.792298	0.00057848	0.00101891
3	chr18:44987744:A:C	44987744	NA,C	NA,A	NA,1	NA,inf	NA,inf	NA,0.806945	0.000575854	0.00102051
3	chr18:44670454:C:T	44670454	NA,T	NA,C	NA,1	NA,-inf	NA,inf	NA,0.839323	0.000575204	0.00102117
3	chr18:44144425:A:G	44144425	NA,G	NA,A	NA,1	NA,inf	NA,inf	NA,0.848999	0.00057513	0.0010228
3	chr18:44825030:T:G	44825030	NA,G	NA,T	NA,1	NA,inf	NA,inf	NA,0.779458	0.000574742	0.00102105
3	chr18:44275943:AC:A	44275943	NA,A	NA,AC	NA,1	NA,inf	NA,inf	NA,0.903442	0.000573732	0.00102046
3	chr18:44281207:C:G	44281207	NA,G	NA,C	NA,1	NA,inf	NA,inf	NA,0.737784	0.000573565	0.00101722
3	chr18:44851279:G:A	44851279	A,A	G,G	1,1	inf,inf	inf,inf	1.17055,0.0998179	0.000573119	0.000991869
3	chr18:44043905:C:T	44043905	NA,T	NA,C	NA,1	NA,inf	NA,inf	NA,0.837958	0.000571567	0.00101292
3	chr18:44337707:A:T	44337707	NA,T	NA,A	NA,1	NA,inf	NA,inf	NA,0.910889	0.000571465	0.00101312
3	chr18:44808030:A:G	44808030	NA,G	NA,A	NA,1	NA,-inf	NA,inf	NA,0.784781	0.000569591	0.00100695
3	chr18:44954178:A:G	44954178	NA,G	NA,A	NA,1	NA,-inf	NA,inf	NA,0.846198	0.000568173	0.000998731
3	chr18:44191166:C:T	44191166	NA,T	NA,C	NA,1	NA,inf	NA,inf	NA,0.880786	0.000567379	0.000997336
3	chr18:44804632:T:G	44804632	NA,G	NA,T	NA,1	NA,-inf	NA,inf	NA,0.78129	0.000566277	0.00100108
3	chr18:44102821:G:A	44102821	NA,A	NA,G	NA,1	NA,inf	NA,inf	NA,0.882395	0.000565732	0.00100818
3	chr18:44753443:G:A	44753443	NA,A	NA,G	NA,1	NA,inf	NA,inf	NA,0.766288	0.000564407	0.00100282
3	chr18:44617568:AAAC:A	44617568	A,A	AAAC,AAAC	1,1	inf,inf	inf,inf	2.00028,0.347523	0.000564389	0.000974362
3	chr18:45002086:GA:G	45002086	NA,G	NA,GA	NA,1	NA,inf	NA,inf	NA,0.784819	0.000564213	0.00099975
3	chr18:44893072:T:C	44893072	NA,C	NA,T	NA,1	NA,inf	NA,inf	NA,0.860346	0.000564207	0.000995947
3	chr18:44575002:G:A	44575002	A,A	G,G	1,1	inf,inf	inf,inf	2.03531,0.323691	0.000561654	0.000967693
3	chr18:44330924:T:C	44330924	NA,C	NA,T	NA,1	NA,inf	NA,inf	NA,0.892136	0.000561254	0.000987866
3	chr18:44333609:A:C	44333609	NA,C	NA,A	NA,1	NA,inf	NA,inf	NA,0.890999	0.000560328	0.000986244
3	chr18:44301466:C:G	44301466	NA,G	NA,C	NA,1	NA,-inf	NA,inf	NA,0.734598	0.000560257	0.00099187
3	chr18:44021096:A:T	44021096	NA,T	NA,A	NA,1	NA,inf	NA,inf	NA,0.848689	0.000560233	0.000989323
3	chr18:44990679:TG:T	44990679	NA,T	NA,TG	NA,1	NA,inf	NA,inf	NA,0.788734	0.000559915	0.000992284
3	chr18:44928700:A:G	44928700	G,NA	A,NA	1,NA	inf,NA	inf,NA	1.50243,NA	0.000559693	0.0010282
3	chr18:44031495:A:C	44031495	NA,C	NA,A	NA,1	NA,inf	NA,inf	NA,0.847784	0.000559548	0.000988111
3	chr18:44791105:A:G	44791105	G,G	A,A	1,1	-inf,inf	inf,inf	1.21403,0.0573993	0.000558893	0.000958593
3	chr18:44541818:G:C	44541818	NA,C	NA,G	NA,1	NA,-inf	NA,inf	NA,0.772061	0.000557446	0.00098322
3	chr18:44808322:C:T	44808322	NA,T	NA,C	NA,1	NA,inf	NA,inf	NA,0.818947	0.000557265	0.00098433
3	chr18:44133103:T:C	44133103	NA,C	NA,T	NA,1	NA,inf	NA,inf	NA,0.866743	0.000556962	0.000979193
3	chr18:44285429:A:G	44285429	NA,G	NA,A	NA,1	NA,-inf	NA,inf	NA,0.730588	0.000556917	0.00098597
3	chr18:44029612:T:C	44029612	NA,C	NA,T	NA,1	NA,-inf	NA,inf	NA,0.756007	0.000555348	0.000986677
3	chr18:44827501:A:G	44827501	G,NA	A,NA	1,NA	inf,NA	inf,NA	1.50119,NA	0.000553963	0.00101783
3	chr18:44970900:G:A	44970900	NA,A	NA,G	NA,1	NA,inf	NA,inf	NA,0.852013	0.000553562	0.000977992
3	chr18:44894616:T:C	44894616	NA,C	NA,T	NA,1	NA,inf	NA,inf	NA,0.844294	0.000551106	0.000972899
3	chr18:44900352:T:A	44900352	NA,A	NA,T	NA,1	NA,inf	NA,inf	NA,0.813005	0.000550865	0.000976326
3	chr18:44548394:T:C	44548394	NA,C	NA,T	NA,1	NA,-inf	NA,inf	NA,0.763769	0.000549613	0.000969604
3	chr18:44377102:G:A	44377102	NA,A	NA,G	NA,1	NA,-inf	NA,inf	NA,0.704862	0.00054844	0.000970678
3	chr18:44134494:G:T	44134494	NA,T	NA,G	NA,1	NA,inf	NA,inf	NA,0.853963	0.000548349	0.00096422
3	chr18:44736170:A:C	44736170	NA,C	NA,A	NA,1	NA,-inf	NA,inf	NA,0.731544	0.000547865	0.000972615
3	chr18:44171827:G:T	44171827	NA,T	NA,G	NA,1	NA,inf	NA,inf	NA,0.817727	0.00054778	0.000974085
3	chr18:44818787:CCAT:C	44818787	NA,C	NA,CCAT	NA,1	NA,inf	NA,inf	NA,0.808052	0.000546699	0.00096889
3	chr18:44955129:G:A	44955129	NA,A	NA,G	NA,1	NA,-inf	NA,inf	NA,0.817783	0.000543894	0.000956293
3	chr18:44028539:C:G	44028539	NA,G	NA,C	NA,1	NA,-inf	NA,inf	NA,0.769392	0.00054359	0.00096473
3	chr18:44928044:TACATTAGGTATATCTC:T	44928044	NA,T	NA,TACATTAGGTATATCTC	NA,1	NA,-inf	NA,inf	NA,0.85109	0.000543177	0.000957107
3	chr18:44581678:G:T	44581678	T,T	G,G	1,1	-inf,-inf	inf,inf	2.52674,0.283497	0.000542392	0.000962634
3	chr18:44145126:G:A	44145126	NA,A	NA,G	NA,1	NA,inf	NA,inf	NA,0.848763	0.000540869	0.000951631
3	chr18:44986578:A:G	44986578	NA,G	NA,A	NA,1	NA,inf	NA,inf	NA,0.832188	0.000538223	0.000950962
3	chr18:44339518:C:T	44339518	NA,T	NA,C	NA,1	NA,-inf	NA,inf	NA,0.741122	0.000537398	0.000946005
3	chr18:44991167:C:G	44991167	NA,G	NA,C	NA,1	NA,inf	NA,inf	NA,0.752757	0.000537044	0.000951693
3	chr18:44247926:G:A	44247926	NA,A	NA,G	NA,1	NA,-inf	NA,inf	NA,0.709094	0.000535395	0.000948081
3	chr18:44868067:A:T	44868067	NA,T	NA,A	NA,1	NA,inf	NA,inf	NA,0.822696	0.000534509	0.000943678
3	chr18:44115257:G:C	44115257	NA,C	NA,G	NA,1	NA,-inf	NA,inf	NA,0.760455	0.000533222	0.000946336
3	chr18:44527268:C:T	44527268	NA,T	NA,C	NA,1	NA,-inf	NA,inf	NA,0.722624	0.00053237	0.000940117
3	chr18:44824587:A:G	44824587	NA,G	NA,A	NA,1	NA,-inf	NA,inf	NA,0.721841	0.000532277	0.000940839
3	chr18:44098989:G:A	44098989	NA,A	NA,G	NA,1	NA,inf	NA,inf	NA,0.824318	0.000531833	0.000935598
3	chr18:44977487:A:G	44977487	NA,G	NA,A	NA,1	NA,inf	NA,inf	NA,0.753209	0.00053094	0.000940969
3	chr18:44154366:C:T	44154366	T,NA	C,NA	1,NA	inf,NA	inf,NA	1.73773,NA	0.000530707	0.00166322
3	chr18:44335027:T:C	44335027	NA,C	NA,T	NA,1	NA,inf	NA,inf	NA,0.860333	0.000530622	0.000940743
3	chr18:44127690:C:T	44127690	NA,T	NA,C	NA,1	NA,inf	NA,inf	NA,0.843674	0.000530606	0.000944762
3	chr18:44808457:G:A	44808457	NA,A	NA,G	NA,1	NA,inf	NA,inf	NA,0.786802	0.000530476	0.000937109
3	chr18:44043696:CA:C	44043696	NA,C	NA,CA	NA,1	NA,inf	NA,inf	NA,0.796216	0.000529946	0.000942356
3	chr18:44818633:G:T	44818633	NA,T	NA,G	NA,1	NA,-inf	NA,inf	NA,0.713187	0.000527966	0.000933043
3	chr18:44932984:C:T	44932984	NA,T	NA,C	NA,1	NA,-inf	NA,inf	NA,0.831725	0.000527648	0.000929848
3	chr18:44884893:A:G	44884893	NA,G	NA,A	NA,1	NA,inf	NA,inf	NA,0.677298	0.000526698	0.000933646
3	chr18:44861478:C:T	44861478	T,T	C,C	1,1	inf,inf	inf,inf	1.14721,0.0279127	0.000526533	0.000911721
3	chr18:44869018:A:AAG	44869018	NA,AAG	NA,A	NA,1	NA,inf	NA,inf	NA,0.785145	0.000526342	0.000932907
3	chr18:44232924:A:G	44232924	NA,G	NA,A	NA,1	NA,-inf	NA,inf	NA,0.683659	0.000525767	0.000932007
3	chr18:44098595:C:T	44098595	NA,T	NA,C	NA,1	NA,inf	NA,inf	NA,0.781363	0.000524878	0.000930246
3	chr18:44815668:G:A	44815668	NA,A	NA,G	NA,1	NA,-inf	NA,inf	NA,0.727818	0.000524734	0.000928025
3	chr18:44650207:C:A	44650207	A,A	C,C	1,1	inf,inf	inf,inf	2.02758,0.482668	0.000524723	0.000956281
3	chr18:44949630:T:G	44949630	NA,G	NA,T	NA,1	NA,-inf	NA,inf	NA,0.794119	0.000524427	0.000922299
3	chr18:44066124:C:A	44066124	NA,A	NA,C	NA,1	NA,inf	NA,inf	NA,0.77999	0.000523791	0.000928321
3	chr18:44598249:T:C	44598249	NA,C	NA,T	NA,1	NA,-inf	NA,inf	NA,0.750503	0.000523038	0.000927288
3	chr18:44491872:C:T	44491872	NA,T	NA,C	NA,1	NA,-inf	NA,inf	NA,0.683363	0.000522972	0.000927455
3	chr18:44970245:A:G	44970245	NA,G	NA,A	NA,1	NA,inf	NA,inf	NA,0.810037	0.000522055	0.000922512
3	chr18:44236511:CA:C	44236511	NA,C	NA,CA	NA,1	NA,-inf	NA,inf	NA,0.723846	0.000521668	0.000918316
3	chr18:44235816:T:C	44235816	NA,C	NA,T	NA,1	NA,-inf	NA,inf	NA,0.723599	0.000521425	0.000917891
3	chr18:44764620:C:T	44764620	T,NA	C,NA	1,NA	inf,NA	inf,NA	1.39168,NA	0.00052096	0.000947304
3	chr18:44587771:G:A	44587771	A,A	G,G	1,1	inf,-inf	inf,inf	2.12609,0.00466978	0.000520805	0.000897459
3	chr18:44588235:G:A	44588235	A,A	G,G	1,1	inf,-inf	inf,inf	2.12581,0.010067	0.000520784	0.000897443
3	chr18:44999294:C:T	44999294	NA,T	NA,C	NA,1	NA,inf	NA,inf	NA,0.73417	0.000520477	0.000922362
3	chr18:45000240:A:AG	45000240	NA,AG	NA,A	NA,1	NA,inf	NA,inf	NA,0.733975	0.00052028	0.000922014
3	chr18:44929481:G:C	44929481	NA,C	NA,G	NA,1	NA,inf	NA,inf	NA,0.666715	0.000519707	0.000921636
3	chr18:44942356:C:T	44942356	NA,T	NA,C	NA,1	NA,inf	NA,inf	NA,0.669879	0.00051941	0.000921032
3	chr18:44331467:G:A	44331467	NA,A	NA,G	NA,1	NA,inf	NA,inf	NA,0.799694	0.000519248	0.000922563
3	chr18:44586099:T:C	44586099	C,C	T,T	1,1	inf,inf	inf,inf	2.12305,0.00708001	0.000518695	0.000893871
3	chr18:44733087:T:C	44733087	NA,C	NA,T	NA,1	NA,inf	NA,inf	NA,0.804939	0.000517032	0.000916068
3	chr18:44244257:C:A	44244257	NA,A	NA,C	NA,1	NA,inf	NA,inf	NA,0.826904	0.000516721	0.000919245
3	chr18:44829365:C:T	44829365	NA,T	NA,C	NA,1	NA,inf	NA,inf	NA,0.757885	0.000515265	0.000912774
3	chr18:44020337:AG:A	44020337	NA,A	NA,AG	NA,1	NA,inf	NA,inf	NA,0.769129	0.000515183	0.000913029
3	chr18:44034846:T:C	44034846	NA,C	NA,T	NA,1	NA,inf	NA,inf	NA,0.768787	0.000514916	0.000912558
3	chr18:44064941:C:T	44064941	NA,T	NA,C	NA,1	NA,inf	NA,inf	NA,0.76726	0.00051394	0.000910879
3	chr18:44017423:T:C	44017423	NA,C	NA,T	NA,1	NA,inf	NA,inf	NA,0.76718	0.000513683	0.000910375
3	chr18:44464422:G:A	44464422	A,NA	G,NA	1,NA	-inf,NA	inf,NA	0.866898,NA	0.000513627	0.000889443
3	chr18:44247175:T:C	44247175	NA,C	NA,T	NA,1	NA,-inf	NA,inf	NA,0.697659	0.00051297	0.000903884
3	chr18:44122977:T:A	44122977	NA,A	NA,T	NA,1	NA,inf	NA,inf	NA,0.810425	0.000512968	0.000902267
3	chr18:44123710:G:A	44123710	NA,A	NA,G	NA,1	NA,inf	NA,inf	NA,0.810013	0.000512667	0.000901742
3	chr18:44123652:C:T	44123652	NA,T	NA,C	NA,1	NA,inf	NA,inf	NA,0.809978	0.000512638	0.000901689
3	chr18:44128861:T:C	44128861	NA,C	NA,T	NA,1	NA,inf	NA,inf	NA,0.808395	0.000511368	0.000899455
3	chr18:44004918:G:C	44004918	NA,C	NA,G	NA,1	NA,inf	NA,inf	NA,0.792621	0.000510764	0.000902345
3	chr18:44027132:C:T	44027132	NA,T	NA,C	NA,1	NA,-inf	NA,inf	NA,0.727855	0.000510497	0.000906008
3	chr18:44903922:A:G	44903922	NA,G	NA,A	NA,1	NA,inf	NA,inf	NA,0.763582	0.000509791	0.000903079
3	chr18:44004939:T:C	44004939	NA,C	NA,T	NA,1	NA,inf	NA,inf	NA,0.790933	0.000509512	0.000900141
3	chr18:44130643:A:G	44130643	NA,G	NA,A	NA,1	NA,inf	NA,inf	NA,0.805881	0.000509502	0.000896192
3	chr18:44226933:C:T	44226933	T,T	C,C	1,1	-inf,-inf	inf,inf	2.48895,0.815774	0.000508675	0.000832692
3	chr18:44986965:A:G	44986965	NA,G	NA,A	NA,1	NA,-inf	NA,inf	NA,0.704902	0.000508371	0.000898784
3	chr18:44898205:A:G	44898205	NA,G	NA,A	NA,1	NA,-inf	NA,inf	NA,0.677492	0.000508334	0.000902466
3	chr18:44917968:G:A	44917968	NA,A	NA,G	NA,1	NA,-inf	NA,inf	NA,0.695855	0.000508118	0.000901191
3	chr18:44590262:G:A	44590262	A,A	G,G	1,1	inf,inf	inf,inf	2.03388,0.23422	0.000507967	0.000875182
3	chr18:44393091:T:C	44393091	NA,C	NA,T	NA,1	NA,inf	NA,inf	NA,0.797491	0.000507782	0.000901997
3	chr18:44971345:T:C	44971345	NA,C	NA,T	NA,1	NA,inf	NA,inf	NA,0.789958	0.000506944	0.000895886
3	chr18:44587930:T:TTA	44587930	TTA,TTA	T,T	1,1	inf,inf	inf,inf	2.10759,0.0160579	0.000505164	0.000870644
3	chr18:44087050:A:G	44087050	NA,G	NA,A	NA,1	NA,-inf	NA,inf	NA,0.710091	0.000502988	0.000886815
3	chr18:44115896:G:A	44115896	A,A	G,G	1,1	-inf,inf	inf,inf	3.2211,0.241648	0.00050229	0.00207951
3	chr18:44238684:T:C	44238684	NA,C	NA,T	NA,1	NA,-inf	NA,inf	NA,0.695975	0.000501373	0.0008828
3	chr18:44869308:A:C	44869308	NA,C	NA,A	NA,1	NA,inf	NA,inf	NA,0.751878	0.000500547	0.000886749
3	chr18:44598417:T:C	44598417	NA,C	NA,T	NA,1	NA,-inf	NA,inf	NA,0.721189	0.000500353	0.000887101
3	chr18:44764721:C:T	44764721	T,NA	C,NA	1,NA	inf,NA	inf,NA	1.36584,NA	0.000499146	0.000907446
3	chr18:44828446:T:C	44828446	NA,C	NA,T	NA,1	NA,inf	NA,inf	NA,0.735962	0.000498001	0.00088212
3	chr18:44830273:G:A	44830273	NA,A	NA,G	NA,1	NA,inf	NA,inf	NA,0.738743	0.000497886	0.000881999
3	chr18:44847847:C:T	44847847	NA,T	NA,C	NA,1	NA,inf	NA,inf	NA,0.748651	0.000497726	0.000882241
3	chr18:44007701:C:T	44007701	NA,T	NA,C	NA,1	NA,inf	NA,inf	NA,0.748602	0.000497371	0.000881467
3	chr18:44578475:G:A	44578475	NA,A	NA,G	NA,1	NA,-inf	NA,inf	NA,0.703795	0.000497209	0.000876917
3	chr18:44243174:T:C	44243174	C,C	T,T	1,1	inf,inf	inf,inf	1.39547,1.39573	0.00049703	0.000972392
3	chr18:44936830:C:T	44936830	NA,T	NA,C	NA,1	NA,-inf	NA,inf	NA,0.7797	0.000496651	0.000875805
3	chr18:44583730:G:A	44583730	NA,A	NA,G	NA,1	NA,-inf	NA,inf	NA,0.697927	0.000495343	0.000873739
3	chr18:44334054:T:C	44334054	C,NA	T,NA	1,NA	-inf,NA	inf,NA	3.88687,NA	0.00049471	0.00081154
3	chr18:44231139:CTG:C	44231139	NA,C	NA,CTG	NA,1	NA,-inf	NA,inf	NA,0.645283	0.000494649	0.000876906
3	chr18:44039125:G:A	44039125	NA,A	NA,G	NA,1	NA,inf	NA,inf	NA,0.819057	0.000494092	0.000874953
3	chr18:44950510:C:T	44950510	NA,T	NA,C	NA,1	NA,inf	NA,inf	NA,0.772673	0.00049388	0.000872817
3	chr18:44134609:C:T	44134609	NA,T	NA,C	NA,1	NA,inf	NA,inf	NA,0.74	0.000493705	0.000875048
3	chr18:44251464:T:G	44251464	NA,G	NA,T	NA,1	NA,-inf	NA,inf	NA,0.677696	0.000490579	0.000863883
3	chr18:44841004:C:G	44841004	NA,G	NA,C	NA,1	NA,inf	NA,inf	NA,0.737721	0.000490527	0.000869485
3	chr18:44232469:G:A	44232469	NA,A	NA,G	NA,1	NA,-inf	NA,inf	NA,0.681407	0.000490262	0.000863332
3	chr18:44920674:T:A	44920674	NA,A	NA,T	NA,1	NA,-inf	NA,inf	NA,0.783994	0.000490065	0.000863854
3	chr18:44914946:A:G	44914946	NA,G	NA,A	NA,1	NA,-inf	NA,inf	NA,0.659697	0.000488835	0.000867131
3	chr18:44235886:G:A	44235886	NA,A	NA,G	NA,1	NA,-inf	NA,inf	NA,0.678629	0.000488127	0.000859595
3	chr18:44237182:T:A	44237182	NA,A	NA,T	NA,1	NA,-inf	NA,inf	NA,0.678629	0.000488127	0.000859595
3	chr18:44206605:C:T	44206605	T,T	C,C	1,1	-inf,-inf	inf,inf	2.51131,0.767639	0.000487732	0.000797697
3	chr18:44240150:C:A	44240150	NA,A	NA,C	NA,1	NA,-inf	NA,inf	NA,0.678028	0.000487681	0.000858815
3	chr18:44135909:C:A	44135909	NA,A	NA,C	NA,1	NA,inf	NA,inf	NA,0.765066	0.000487391	0.000867873
3	chr18:44899517:A:G	44899517	NA,G	NA,A	NA,1	NA,inf	NA,inf	NA,0.729913	0.000486947	0.000863114
3	chr18:44012534:T:C	44012534	NA,C	NA,T	NA,1	NA,inf	NA,inf	NA,0.731611	0.000485855	0.00086106
3	chr18:44176869:G:T	44176869	NA,T	NA,G	NA,1	NA,inf	NA,inf	NA,0.772569	0.000484842	0.000853044
3	chr18:44162991:G:A	44162991	NA,A	NA,G	NA,1	NA,inf	NA,inf	NA,0.769459	0.000482583	0.000849168
3	chr18:44751732:T:C	44751732	NA,C	NA,T	NA,1	NA,inf	NA,inf	NA,0.749973	0.000482068	0.000854282
3	chr18:44751680:A:G	44751680	NA,G	NA,A	NA,1	NA,inf	NA,inf	NA,0.749415	0.000481772	0.000853758
3	chr18:44157838:T:C	44157838	NA,C	NA,T	NA,1	NA,inf	NA,inf	NA,0.76639	0.000480588	0.000845626
3	chr18:44150220:A:C	44150220	NA,C	NA,A	NA,1	NA,inf	NA,inf	NA,0.764208	0.000478229	0.000841498
3	chr18:44261453:G:A	44261453	NA,A	NA,G	NA,1	NA,-inf	NA,inf	NA,0.662508	0.000477591	0.000841064
3	chr18:44790848:G:A	44790848	NA,A	NA,G	NA,1	NA,inf	NA,inf	NA,0.686303	0.000477301	0.000845899
3	chr18:44909611:C:A	44909611	NA,A	NA,C	NA,1	NA,-inf	NA,inf	NA,0.651668	0.000476879	0.000845789
3	chr18:44854650:G:A	44854650	A,A	G,G	1,1	inf,inf	inf,inf	1.10021,0.0705147	0.000476456	0.000825129
3	chr18:44913313:A:G	44913313	NA,G	NA,A	NA,1	NA,-inf	NA,inf	NA,0.639632	0.000475101	0.000842818
3	chr18:44253241:C:A	44253241	NA,A	NA,C	NA,1	NA,-inf	NA,inf	NA,0.658218	0.000474444	0.000835557
3	chr18:44254908:G:A	44254908	NA,A	NA,G	NA,1	NA,-inf	NA,inf	NA,0.65555	0.00047391	0.000834699
3	chr18:44636741:C:G	44636741	G,G	C,C	1,1	inf,inf	inf,inf	1.95919,0.19334	0.000472935	0.000813732
3	chr18:44104894:T:A	44104894	NA,A	NA,T	NA,1	NA,inf	NA,inf	NA,0.707905	0.00047154	0.000835816
3	chr18:44887793:G:A	44887793	NA,A	NA,G	NA,1	NA,inf	NA,inf	NA,0.610294	0.000471169	0.000835254
3	chr18:45003900:C:T	45003900	NA,T	NA,C	NA,1	NA,inf	NA,inf	NA,0.711806	0.000470529	0.00083546
3	chr18:44552417:T:C	44552417	NA,C	NA,T	NA,1	NA,-inf	NA,inf	NA,0.640387	0.000470207	0.000831986
3	chr18:44233822:G:A	44233822	NA,A	NA,G	NA,1	NA,inf	NA,inf	NA,0.727851	0.000469605	0.00083465
3	chr18:44174170:G:A	44174170	NA,A	NA,G	NA,1	NA,inf	NA,inf	NA,0.747948	0.000468073	0.000823728
3	chr18:44541195:T:C	44541195	NA,C	NA,T	NA,1	NA,-inf	NA,inf	NA,0.636191	0.00046716	0.000826605
3	chr18:44814760:C:T	44814760	NA,T	NA,C	NA,1	NA,inf	NA,inf	NA,0.701828	0.000467021	0.000827811
3	chr18:44608975:T:A	44608975	A,A	T,T	1,1	inf,inf	inf,inf	1.98979,0.218572	0.000464502	0.000802677
3	chr18:44779345:A:T	44779345	T,T	A,A	1,1	inf,-inf	inf,inf	0.752006,1.07749	0.000464089	0.000814289
3	chr18:44818569:A:G	44818569	NA,G	NA,A	NA,1	NA,inf	NA,inf	NA,0.691437	0.000463324	0.000818804
3	chr18:44135084:C:T	44135084	NA,T	NA,C	NA,1	NA,inf	NA,inf	NA,0.739631	0.000462674	0.000814285
3	chr18:44176160:C:T	44176160	NA,T	NA,C	NA,1	NA,inf	NA,inf	NA,0.739631	0.000462674	0.000814285
3	chr18:44154626:T:C	44154626	NA,C	NA,T	NA,1	NA,inf	NA,inf	NA,0.739631	0.000462674	0.000814285
3	chr18:44153558:A:T	44153558	NA,T	NA,A	NA,1	NA,inf	NA,inf	NA,0.739559	0.000462624	0.000814197
3	chr18:44155843:C:T	44155843	T,T	C,C	1,1	inf,-inf	inf,inf	2.4962,0.172504	0.000462479	0.00164038
3	chr18:44147614:C:T	44147614	NA,T	NA,C	NA,1	NA,inf	NA,inf	NA,0.738782	0.000462118	0.000813313
3	chr18:44209129:G:A	44209129	NA,A	NA,G	NA,1	NA,-inf	NA,inf	NA,0.64134	0.000461033	0.000817602
3	chr18:44422724:C:T	44422724	NA,T	NA,C	NA,1	NA,-inf	NA,inf	NA,0.607902	0.00046067	0.000817103
3	chr18:44139523:G:T	44139523	NA,T	NA,G	NA,1	NA,inf	NA,inf	NA,0.736101	0.000460371	0.000810256
3	chr18:44247315:A:G	44247315	NA,G	NA,A	NA,1	NA,-inf	NA,inf	NA,0.635536	0.000460135	0.000810556
3	chr18:44319280:G:T	44319280	T,T	G,G	1,1	-inf,inf	inf,inf	3.80975,0.316848	0.000459477	0.000978965
3	chr18:44753961:C:G	44753961	NA,G	NA,C	NA,1	NA,inf	NA,inf	NA,0.716423	0.000459351	0.000814069
3	chr18:44828577:C:T	44828577	T,T	C,C	1,1	inf,inf	inf,inf	1.0507,0.12349	0.000459265	0.000769286
3	chr18:44504040:A:C	44504040	NA,C	NA,A	NA,1	NA,-inf	NA,inf	NA,0.635507	0.000458538	0.000808318
3	chr18:44637663:A:G	44637663	NA,G	NA,A	NA,1	NA,inf	NA,inf	NA,0.6681	0.000458471	0.000812374
3	chr18:44067729:T:C	44067729	C,NA	T,NA	1,NA	-inf,NA	inf,NA	0.894874,NA	0.000457836	0.000775271
3	chr18:44271620:G:A	44271620	NA,A	NA,G	NA,1	NA,-inf	NA,inf	NA,0.631314	0.000457317	0.000805628
3	chr18:44139356:T:C	44139356	NA,C	NA,T	NA,1	NA,inf	NA,inf	NA,0.72988	0.000456427	0.000803359
3	chr18:44248447:G:C	44248447	NA,C	NA,G	NA,1	NA,-inf	NA,inf	NA,0.629074	0.000455756	0.000802883
3	chr18:44320960:G:A	44320960	A,A	G,G	1,1	-inf,inf	inf,inf	4.17636,0.372295	0.000455673	0.000941319
3	chr18:44806347:C:T	44806347	NA,T	NA,C	NA,1	NA,inf	NA,inf	NA,0.691393	0.000454978	0.000805529
3	chr18:44008191:G:A	44008191	NA,A	NA,G	NA,1	NA,inf	NA,inf	NA,0.684506	0.000454921	0.000806337
3	chr18:44109584:A:G	44109584	NA,G	NA,A	NA,1	NA,inf	NA,inf	NA,0.699853	0.00045436	0.000802983
3	chr18:44028069:C:T	44028069	NA,T	NA,C	NA,1	NA,-inf	NA,inf	NA,0.66744	0.00045361	0.000804446
3	chr18:44012270:G:A	44012270	NA,A	NA,G	NA,1	NA,-inf	NA,inf	NA,0.666184	0.000453599	0.000804452
3	chr18:44908294:C:T	44908294	NA,T	NA,C	NA,1	NA,inf	NA,inf	NA,0.580347	0.000453465	0.000804007
3	chr18:44938726:G:A	44938726	NA,A	NA,G	NA,1	NA,-inf	NA,inf	NA,0.72578	0.000453431	0.000799664
3	chr18:44268698:A:G	44268698	NA,G	NA,A	NA,1	NA,-inf	NA,inf	NA,0.625339	0.000453336	0.000798648
3	chr18:44023385:A:G	44023385	G,G	A,A	1,1	-inf,-inf	inf,inf	2.01098,0.0252498	0.000452905	0.000880465
3	chr18:44509777:T:TG	44509777	TG,NA	T,NA	1,NA	-inf,NA	inf,NA	7.55241,NA	0.000452654	0.000753399
3	chr18:44268332:G:A	44268332	NA,A	NA,G	NA,1	NA,-inf	NA,inf	NA,0.623998	0.000452454	0.000797103
3	chr18:44267032:G:A	44267032	NA,A	NA,G	NA,1	NA,-inf	NA,inf	NA,0.623645	0.000452219	0.000796692
3	chr18:44834649:C:G	44834649	NA,G	NA,C	NA,1	NA,-inf	NA,inf	NA,0.607545	0.000452151	0.000800545
3	chr18:44120730:G:A	44120730	A,NA	G,NA	1,NA	inf,NA	inf,NA	1.4553,NA	0.000451635	0.000874101
3	chr18:44269541:A:C	44269541	NA,C	NA,A	NA,1	NA,-inf	NA,inf	NA,0.621484	0.00045075	0.000794117
3	chr18:44564070:C:T	44564070	NA,T	NA,C	NA,1	NA,inf	NA,inf	NA,0.711591	0.000450071	0.000798701
3	chr18:44593031:A:G	44593031	NA,G	NA,A	NA,1	NA,-inf	NA,inf	NA,0.644135	0.000448972	0.00079195
3	chr18:44697243:C:T	44697243	NA,T	NA,C	NA,1	NA,-inf	NA,inf	NA,0.674027	0.000448376	0.000796052
3	chr18:44251881:T:C	44251881	NA,C	NA,T	NA,1	NA,-inf	NA,inf	NA,0.617883	0.000448216	0.000789677
3	chr18:44263155:A:G	44263155	NA,G	NA,A	NA,1	NA,-inf	NA,inf	NA,0.617883	0.000448216	0.000789677
3	chr18:44279174:G:C	44279174	NA,C	NA,G	NA,1	NA,-inf	NA,inf	NA,0.617448	0.000448187	0.0007896
3	chr18:44263483:T:C	44263483	NA,C	NA,T	NA,1	NA,-inf	NA,inf	NA,0.617824	0.00044818	0.000789614
3	chr18:44263622:G:A	44263622	NA,A	NA,G	NA,1	NA,-inf	NA,inf	NA,0.61678	0.000447463	0.000788357
3	chr18:44187298:G:T	44187298	NA,T	NA,G	NA,1	NA,inf	NA,inf	NA,0.734346	0.00044732	0.000788727
3	chr18:44264134:A:G	44264134	NA,G	NA,A	NA,1	NA,-inf	NA,inf	NA,0.616108	0.000447042	0.00078762
3	chr18:44245601:A:G	44245601	NA,G	NA,A	NA,1	NA,-inf	NA,inf	NA,0.616101	0.000446983	0.000787517
3	chr18:44245825:C:T	44245825	NA,T	NA,C	NA,1	NA,-inf	NA,inf	NA,0.615272	0.000446425	0.000786542
3	chr18:44249717:C:T	44249717	NA,T	NA,C	NA,1	NA,-inf	NA,inf	NA,0.615272	0.000446425	0.000786542
3	chr18:44249754:C:T	44249754	NA,T	NA,C	NA,1	NA,-inf	NA,inf	NA,0.615272	0.000446425	0.000786542
3	chr18:44187287:A:G	44187287	NA,G	NA,A	NA,1	NA,inf	NA,inf	NA,0.732647	0.000446262	0.000786871
3	chr18:44188036:T:A	44188036	NA,A	NA,T	NA,1	NA,inf	NA,inf	NA,0.732647	0.000446262	0.000786871
3	chr18:44739152:C:G	44739152	NA,G	NA,C	NA,1	NA,inf	NA,inf	NA,0.696457	0.000444905	0.000788425
3	chr18:44035731:G:A	44035731	NA,A	NA,G	NA,1	NA,inf	NA,inf	NA,0.684578	0.000444676	0.000790572
3	chr18:44259232:C:T	44259232	NA,T	NA,C	NA,1	NA,-inf	NA,inf	NA,0.611728	0.00044406	0.00078239
3	chr18:44312933:G:A	44312933	NA,A	NA,G	NA,1	NA,inf	NA,inf	NA,0.697468	0.000443798	0.000783791
3	chr18:44245665:G:A	44245665	NA,A	NA,G	NA,1	NA,-inf	NA,inf	NA,0.610598	0.000442328	0.000779323
3	chr18:44417741:G:A	44417741	NA,A	NA,G	NA,1	NA,-inf	NA,inf	NA,0.579943	0.000442192	0.000784393
3	chr18:44274833:A:G	44274833	NA,G	NA,A	NA,1	NA,-inf	NA,inf	NA,0.608044	0.000441674	0.000778211
3	chr18:44601421:A:G	44601421	NA,G	NA,A	NA,1	NA,-inf	NA,inf	NA,0.611725	0.000441432	0.000778798
3	chr18:44767620:G:A	44767620	NA,A	NA,G	NA,1	NA,-inf	NA,inf	NA,0.613307	0.00044044	0.000777615
3	chr18:44275700:G:A	44275700	NA,A	NA,G	NA,1	NA,-inf	NA,inf	NA,0.605738	0.000440161	0.00077556
3	chr18:44118039:G:A	44118039	A,A	G,G	1,1	-inf,inf	inf,inf	3.17581,0.183007	0.000440022	0.00179082
3	chr18:44381446:T:G	44381446	NA,G	NA,T	NA,1	NA,-inf	NA,inf	NA,0.588592	0.000439992	0.000780442
3	chr18:44257047:T:C	44257047	NA,C	NA,T	NA,1	NA,-inf	NA,inf	NA,0.605376	0.000439913	0.000775126
3	chr18:44278453:G:T	44278453	NA,T	NA,G	NA,1	NA,-inf	NA,inf	NA,0.60488	0.000439578	0.000774539
3	chr18:44257018:G:A	44257018	NA,A	NA,G	NA,1	NA,-inf	NA,inf	NA,0.604452	0.000439318	0.000774084
3	chr18:44249291:C:T	44249291	NA,T	NA,C	NA,1	NA,-inf	NA,inf	NA,0.6043	0.00043924	0.000773955
3	chr18:44866222:C:T	44866222	NA,T	NA,C	NA,1	NA,inf	NA,inf	NA,0.662423	0.000439222	0.000778602
3	chr18:44260232:A:C	44260232	NA,C	NA,A	NA,1	NA,-inf	NA,inf	NA,0.604186	0.000439149	0.000773787
3	chr18:44735227:T:C	44735227	NA,C	NA,T	NA,1	NA,inf	NA,inf	NA,0.688624	0.000439123	0.000778205
3	chr18:44262277:C:T	44262277	NA,T	NA,C	NA,1	NA,-inf	NA,inf	NA,0.603868	0.000438943	0.000773426
3	chr18:44259831:G:A	44259831	NA,A	NA,G	NA,1	NA,-inf	NA,inf	NA,0.60372	0.000438847	0.000773258
3	chr18:44271055:G:T	44271055	NA,T	NA,G	NA,1	NA,-inf	NA,inf	NA,0.603634	0.000438788	0.000773154
3	chr18:44279498:G:A	44279498	NA,A	NA,G	NA,1	NA,-inf	NA,inf	NA,0.603634	0.000438788	0.000773154
3	chr18:44278756:GC:G	44278756	NA,G	NA,GC	NA,1	NA,-inf	NA,inf	NA,0.603634	0.000438788	0.000773154
3	chr18:44273823:G:A	44273823	NA,A	NA,G	NA,1	NA,-inf	NA,inf	NA,0.603634	0.000438788	0.000773154
3	chr18:44272725:AG:A	44272725	NA,A	NA,AG	NA,1	NA,-inf	NA,inf	NA,0.603634	0.000438788	0.000773154
3	chr18:44579214:C:T	44579214	NA,T	NA,C	NA,1	NA,-inf	NA,inf	NA,0.606538	0.000438634	0.000773797
3	chr18:44272326:T:C	44272326	NA,C	NA,T	NA,1	NA,-inf	NA,inf	NA,0.603017	0.000438394	0.000772466
3	chr18:44302541:A:G	44302541	G,G	A,A	1,1	-inf,inf	inf,inf	3.67074,0.431329	0.00043802	0.000921934
3	chr18:44383634:G:T	44383634	NA,T	NA,G	NA,1	NA,-inf	NA,inf	NA,0.583466	0.000437924	0.000776782
3	chr18:44745762:T:C	44745762	NA,C	NA,T	NA,1	NA,-inf	NA,inf	NA,0.584816	0.000437879	0.000777349
3	chr18:44858098:T:C	44858098	NA,C	NA,T	NA,1	NA,-inf	NA,inf	NA,0.602648	0.000437798	0.00077755
3	chr18:44189694:G:A	44189694	NA,A	NA,G	NA,1	NA,inf	NA,inf	NA,0.719326	0.000437661	0.000771801
3	chr18:44807103:T:C	44807103	C,C	T,T	1,1	inf,-inf	inf,inf	1.08393,0.269784	0.000437593	0.00075196
3	chr18:44185337:A:G	44185337	NA,G	NA,A	NA,1	NA,inf	NA,inf	NA,0.697998	0.000436541	0.00076858
3	chr18:44713011:G:T	44713011	T,T	G,G	1,1	inf,inf	inf,inf	1.5337,0.123367	0.000435784	0.000830437
3	chr18:44613628:T:C	44613628	C,C	T,T	1,1	inf,inf	inf,inf	1.75994,0.419827	0.000435414	0.000749886
3	chr18:44314069:A:G	44314069	G,G	A,A	1,1	-inf,inf	inf,inf	3.80771,0.304798	0.000435375	0.000921771
3	chr18:44246668:A:G	44246668	NA,G	NA,A	NA,1	NA,-inf	NA,inf	NA,0.599737	0.000435297	0.000767007
3	chr18:44253658:A:T	44253658	NA,T	NA,A	NA,1	NA,-inf	NA,inf	NA,0.59483	0.000433161	0.000763298
3	chr18:44189407:A:G	44189407	NA,G	NA,A	NA,1	NA,inf	NA,inf	NA,0.70943	0.000431794	0.000761508
3	chr18:44807005:C:T	44807005	NA,T	NA,C	NA,1	NA,inf	NA,inf	NA,0.658939	0.00043049	0.000761564
3	chr18:44082658:T:G	44082658	G,NA	T,NA	1,NA	inf,NA	inf,NA	1.37718,NA	0.000430065	0.000807853
3	chr18:44821832:G:C	44821832	NA,C	NA,G	NA,1	NA,inf	NA,inf	NA,0.641678	0.000429882	0.000759992
3	chr18:44762439:T:C	44762439	NA,C	NA,T	NA,1	NA,-inf	NA,inf	NA,0.581498	0.000428659	0.000760868
3	chr18:44849457:A:C	44849457	C,C	A,A	1,1	-inf,inf	inf,inf	1.0343,0.943099	0.000426234	0.000755045
3	chr18:44787273:A:T	44787273	NA,T	NA,A	NA,1	NA,-inf	NA,inf	NA,0.607107	0.000425727	0.000754451
3	chr18:44318636:G:T	44318636	T,T	G,G	1,1	-inf,inf	inf,inf	3.76498,0.321214	0.000425619	0.000899242
3	chr18:44542568:AAATAT:A	44542568	NA,A	NA,AAATAT	NA,1	NA,-inf	NA,inf	NA,0.587243	0.000425472	0.000750603
3	chr18:44872374:A:G	44872374	G,NA	A,NA	1,NA	inf,NA	inf,NA	1.34823,NA	0.000425082	0.000777773
3	chr18:44278597:A:G	44278597	NA,G	NA,A	NA,1	NA,-inf	NA,inf	NA,0.582534	0.000424454	0.000748006
3	chr18:44246538:C:T	44246538	NA,T	NA,C	NA,1	NA,-inf	NA,inf	NA,0.582453	0.00042442	0.000747954
3	chr18:44619407:C:T	44619407	NA,T	NA,C	NA,1	NA,-inf	NA,inf	NA,0.586715	0.000424379	0.000748887
3	chr18:44152505:T:A	44152505	NA,A	NA,T	NA,1	NA,inf	NA,inf	NA,0.639998	0.000423805	0.000754411
3	chr18:44852867:T:G	44852867	NA,G	NA,T	NA,1	NA,inf	NA,inf	NA,0.636565	0.000423604	0.000750962
3	chr18:44807017:A:G	44807017	NA,G	NA,A	NA,1	NA,inf	NA,inf	NA,0.647404	0.000423578	0.000749371
3	chr18:44005845:A:G	44005845	NA,G	NA,A	NA,1	NA,inf	NA,inf	NA,0.666059	0.000422948	0.000752265
3	chr18:44176795:G:A	44176795	A,A	G,G	1,1	inf,-inf	inf,inf	2.46377,0.101001	0.000422831	0.00147705
3	chr18:44388879:C:A	44388879	A,A	C,C	1,1	inf,-inf	inf,inf	2.34592,0.623861	0.000420852	0.000714807
3	chr18:44088189:C:A	44088189	NA,A	NA,C	NA,1	NA,inf	NA,inf	NA,0.648911	0.000420399	0.000743561
3	chr18:44377313:A:G	44377313	NA,G	NA,A	NA,1	NA,inf	NA,inf	NA,0.67623	0.000420299	0.000745534
3	chr18:44558619:A:G	44558619	G,G	A,A	1,1	inf,inf	inf,inf	1.68478,0.483814	0.000420224	0.000724516
3	chr18:44580891:A:C	44580891	NA,C	NA,A	NA,1	NA,-inf	NA,inf	NA,0.583247	0.000420156	0.000746873
3	chr18:44255018:T:C	44255018	NA,C	NA,T	NA,1	NA,-inf	NA,inf	NA,0.575137	0.000419953	0.000740123
3	chr18:44187170:A:G	44187170	NA,G	NA,A	NA,1	NA,inf	NA,inf	NA,0.620878	0.000419569	0.000743377
3	chr18:44598781:G:A	44598781	A,A	G,G	1,1	inf,inf	inf,inf	1.91828,0.246595	0.000419118	0.000725056
3	chr18:44855544:C:A	44855544	NA,A	NA,C	NA,1	NA,inf	NA,inf	NA,0.627965	0.000418917	0.000742677
3	chr18:44542079:C:T	44542079	T,T	C,C	1,1	inf,inf	inf,inf	1.20541,0.176007	0.000418906	0.000754749
3	chr18:44107566:G:A	44107566	A,A	G,G	1,1	inf,inf	inf,inf	2.19714,0.0714617	0.000418792	0.00125087
3	chr18:44367127:G:A	44367127	NA,A	NA,G	NA,1	NA,inf	NA,inf	NA,0.749466	0.000418124	0.000741916
3	chr18:44194726:A:G	44194726	NA,G	NA,A	NA,1	NA,inf	NA,inf	NA,0.684764	0.000417687	0.000736757
3	chr18:44275001:G:A	44275001	NA,A	NA,G	NA,1	NA,-inf	NA,inf	NA,0.570545	0.000417119	0.000735159
3	chr18:44260529:T:C	44260529	NA,C	NA,T	NA,1	NA,-inf	NA,inf	NA,0.570545	0.000417119	0.000735159
3	chr18:44257838:A:G	44257838	NA,G	NA,A	NA,1	NA,-inf	NA,inf	NA,0.57035	0.000417007	0.000734963
3	chr18:44280307:T:C	44280307	NA,C	NA,T	NA,1	NA,-inf	NA,inf	NA,0.568091	0.000416492	0.000734095
3	chr18:44322532:C:T	44322532	T,T	C,C	1,1	-inf,inf	inf,inf	4.24258,0.205982	0.000416362	0.000866031
3	chr18:44186201:A:G	44186201	NA,G	NA,A	NA,1	NA,inf	NA,inf	NA,0.676924	0.000416319	0.000734699
3	chr18:44117747:T:C	44117747	NA,C	NA,T	NA,1	NA,-inf	NA,inf	NA,0.52546	0.000415904	0.000735717
3	chr18:44828951:A:G	44828951	NA,G	NA,A	NA,1	NA,-inf	NA,inf	NA,0.759352	0.000415037	0.000731569
3	chr18:44747055:C:T	44747055	NA,T	NA,C	NA,1	NA,inf	NA,inf	NA,0.628269	0.000414201	0.000734686
3	chr18:44563321:T:C	44563321	NA,C	NA,T	NA,1	NA,-inf	NA,inf	NA,0.573563	0.000414131	0.000736154
3	chr18:44830163:A:C	44830163	NA,C	NA,A	NA,1	NA,-inf	NA,inf	NA,0.758087	0.000413705	0.000729229
3	chr18:44158210:T:C	44158210	NA,C	NA,T	NA,1	NA,inf	NA,inf	NA,0.646824	0.000413407	0.000735654
3	chr18:44345186:TAA:T	44345186	NA,T	NA,TAA	NA,1	NA,inf	NA,inf	NA,0.738467	0.000412204	0.000731409
3	chr18:44411022:G:C	44411022	NA,C	NA,G	NA,1	NA,inf	NA,inf	NA,0.384207	0.00041216	0.00073104
3	chr18:44363575:C:A	44363575	NA,A	NA,C	NA,1	NA,inf	NA,inf	NA,0.738044	0.00041206	0.000731169
3	chr18:44857303:G:A	44857303	A,A	G,G	1,1	inf,inf	inf,inf	1.03866,0.0785287	0.000411904	0.000713939
3	chr18:44071710:C:A	44071710	NA,A	NA,C	NA,1	NA,inf	NA,inf	NA,0.61404	0.000411418	0.000729341
3	chr18:44933656:G:A	44933656	NA,A	NA,G	NA,1	NA,inf	NA,inf	NA,0.601905	0.000410323	0.000727419
3	chr18:44553261:G:A	44553261	NA,A	NA,G	NA,1	NA,-inf	NA,inf	NA,0.561437	0.000409049	0.000721771
3	chr18:44559250:A:G	44559250	NA,G	NA,A	NA,1	NA,-inf	NA,inf	NA,0.563776	0.000408516	0.000726179
3	chr18:44313850:T:C	44313850	C,C	T,T	1,1	-inf,inf	inf,inf	3.76334,0.293195	0.000408274	0.000863182
3	chr18:44312704:A:G	44312704	G,G	A,A	1,1	-inf,inf	inf,inf	3.71278,0.335119	0.000407685	0.000859529
3	chr18:44567467:T:A	44567467	NA,A	NA,T	NA,1	NA,inf	NA,inf	NA,0.655384	0.000407154	0.000720982
3	chr18:44115125:G:A	44115125	A,A	G,G	1,1	-inf,inf	inf,inf	3.1566,0.13986	0.00040706	0.00164558
3	chr18:44227884:C:T	44227884	NA,T	NA,C	NA,1	NA,-inf	NA,inf	NA,0.539486	0.000406613	0.000723042
3	chr18:44293879:A:G	44293879	G,G	A,A	1,1	-inf,inf	inf,inf	3.66385,0.367973	0.00040539	0.000852995
3	chr18:44056269:C:G	44056269	NA,G	NA,C	NA,1	NA,inf	NA,inf	NA,0.635142	0.000405299	0.000720925
3	chr18:44933887:C:T	44933887	NA,T	NA,C	NA,1	NA,inf	NA,inf	NA,0.508308	0.000404983	0.00071827
3	chr18:44948834:A:C	44948834	NA,C	NA,A	NA,1	NA,-inf	NA,inf	NA,0.564797	0.000404634	0.00071559
3	chr18:44934693:T:G	44934693	NA,G	NA,T	NA,1	NA,inf	NA,inf	NA,0.507621	0.000404574	0.000717545
3	chr18:44042778:T:C	44042778	NA,C	NA,T	NA,1	NA,inf	NA,inf	NA,0.600461	0.000404463	0.00071722
3	chr18:44303580:G:A	44303580	A,A	G,G	1,1	-inf,inf	inf,inf	3.63536,0.405858	0.000404448	0.000849413
3	chr18:44832273:A:G	44832273	NA,G	NA,A	NA,1	NA,-inf	NA,inf	NA,0.737374	0.000404223	0.000712607
3	chr18:44604185:T:C	44604185	C,C	T,T	1,1	inf,inf	inf,inf	1.88736,0.261157	0.000403993	0.000698996
3	chr18:44608246:G:C	44608246	C,C	G,G	1,1	inf,inf	inf,inf	1.87277,0.284119	0.000403847	0.00069881
3	chr18:44598861:T:TTAA	44598861	TTAA,TTAA	T,T	1,1	inf,inf	inf,inf	1.88666,0.262381	0.0004032	0.000697673
3	chr18:44571296:C:T	44571296	T,T	C,C	1,1	-inf,-inf	inf,inf	2.29839,0.294355	0.000403002	0.000715395
3	chr18:44036416:T:C	44036416	NA,C	NA,T	NA,1	NA,inf	NA,inf	NA,0.59513	0.00040277	0.000714387
3	chr18:44561079:T:C	44561079	NA,C	NA,T	NA,1	NA,inf	NA,inf	NA,0.617634	0.000402598	0.000714389
3	chr18:44420402:T:C	44420402	NA,C	NA,T	NA,1	NA,-inf	NA,inf	NA,0.516655	0.000402319	0.000713705
3	chr18:44988675:T:C	44988675	NA,C	NA,T	NA,1	NA,inf	NA,inf	NA,0.586207	0.000401514	0.00071213
3	chr18:44359993:T:C	44359993	NA,C	NA,T	NA,1	NA,inf	NA,inf	NA,0.718632	0.000401514	0.000712429
3	chr18:44605484:T:C	44605484	C,C	T,T	1,1	inf,inf	inf,inf	1.88185,0.263877	0.000400835	0.000693604
3	chr18:44005821:G:A	44005821	NA,A	NA,G	NA,1	NA,inf	NA,inf	NA,0.586998	0.00040032	0.000710017
3	chr18:44599876:T:C	44599876	C,C	T,T	1,1	inf,inf	inf,inf	1.88141,0.264021	0.000400275	0.000692658
3	chr18:44722185:G:A	44722185	NA,A	NA,G	NA,1	NA,inf	NA,inf	NA,0.320104	0.000400074	0.00071222
3	chr18:44061545:G:A	44061545	NA,A	NA,G	NA,1	NA,-inf	NA,inf	NA,0.526132	0.000399962	0.000705786
3	chr18:44786514:A:G	44786514	NA,G	NA,A	NA,1	NA,inf	NA,inf	NA,0.592815	0.000399213	0.000708915
3	chr18:44362797:G:T	44362797	NA,T	NA,G	NA,1	NA,inf	NA,inf	NA,0.720865	0.000399182	0.000708133
3	chr18:44902061:T:C	44902061	NA,C	NA,T	NA,1	NA,inf	NA,inf	NA,0.604655	0.000398089	0.000703648
3	chr18:44184075:T:C	44184075	C,C	T,T	1,1	inf,-inf	inf,inf	2.37792,0.18523	0.000397883	0.00136509
3	chr18:44693029:T:A	44693029	NA,A	NA,T	NA,1	NA,-inf	NA,inf	NA,0.583848	0.000397495	0.000705712
3	chr18:44020138:T:C	44020138	C,C	T,T	1,1	-inf,inf	inf,inf	3.2001,0.333248	0.00039716	0.000630814
3	chr18:44834295:T:C	44834295	NA,C	NA,T	NA,1	NA,-inf	NA,inf	NA,0.519407	0.000397146	0.000703387
3	chr18:44524812:C:T	44524812	T,NA	C,NA	1,NA	-inf,NA	inf,NA	0.750823,NA	0.000396751	0.000713959
3	chr18:44782351:G:A	44782351	NA,A	NA,G	NA,1	NA,-inf	NA,inf	NA,0.557801	0.00039618	0.000702125
3	chr18:44421720:C:T	44421720	NA,T	NA,C	NA,1	NA,-inf	NA,inf	NA,0.514921	0.000396119	0.000701094
3	chr18:44366544:C:T	44366544	NA,T	NA,C	NA,1	NA,-inf	NA,inf	NA,0.512477	0.000396029	0.000702605
3	chr18:44172619:C:G	44172619	G,G	C,C	1,1	inf,-inf	inf,inf	2.4229,0.0983762	0.000396005	0.00136969
3	chr18:44311840:C:T	44311840	NA,T	NA,C	NA,1	NA,-inf	NA,inf	NA,0.535952	0.000395985	0.000702366
3	chr18:44280147:G:A	44280147	A,A	G,G	1,1	-inf,-inf	inf,inf	3.67774,0.0297687	0.00039448	0.000834391
3	chr18:44154875:C:T	44154875	NA,T	NA,C	NA,1	NA,inf	NA,inf	NA,0.612622	0.000394475	0.000701877
3	chr18:44256812:A:G	44256812	NA,G	NA,A	NA,1	NA,-inf	NA,inf	NA,0.528013	0.000393279	0.000693432
3	chr18:44768197:A:G	44768197	NA,G	NA,A	NA,1	NA,inf	NA,inf	NA,0.615207	0.000392545	0.000695807
3	chr18:44595369:G:T	44595369	T,T	G,G	1,1	inf,inf	inf,inf	1.86541,0.269782	0.000391773	0.000678013
3	chr18:44606857:C:G	44606857	G,G	C,C	1,1	inf,inf	inf,inf	1.85718,0.281284	0.000391345	0.000677272
3	chr18:44313643:G:A	44313643	A,A	G,G	1,1	-inf,inf	inf,inf	3.69827,0.31622	0.000390129	0.000821977
3	chr18:44534631:T:C	44534631	NA,C	NA,T	NA,1	NA,-inf	NA,inf	NA,0.494413	0.000389701	0.000688122
3	chr18:44309248:G:A	44309248	A,A	G,G	1,1	-inf,inf	inf,inf	3.69594,0.313159	0.000389017	0.000819737
3	chr18:44605232:G:A	44605232	A,A	G,G	1,1	inf,inf	inf,inf	1.8664,0.262383	0.000389005	0.000673201
3	chr18:44039849:G:A	44039849	NA,A	NA,G	NA,1	NA,inf	NA,inf	NA,0.382025	0.000387798	0.000690768
3	chr18:44385611:C:T	44385611	NA,T	NA,C	NA,1	NA,-inf	NA,inf	NA,0.499161	0.000387197	0.000686946
3	chr18:44308913:T:C	44308913	C,C	T,T	1,1	-inf,inf	inf,inf	3.66296,0.335729	0.000387169	0.000814666
3	chr18:44906322:T:C	44906322	NA,C	NA,T	NA,1	NA,inf	NA,inf	NA,0.56778	0.000386962	0.000686096
3	chr18:44382610:A:C	44382610	NA,C	NA,A	NA,1	NA,-inf	NA,inf	NA,0.497736	0.000386354	0.000685451
3	chr18:44381420:A:G	44381420	NA,G	NA,A	NA,1	NA,-inf	NA,inf	NA,0.496122	0.000385448	0.000683849
3	chr18:44598240:C:T	44598240	T,T	C,C	1,1	inf,inf	inf,inf	1.85658,0.264021	0.000383417	0.000663605
3	chr18:44077565:AC:A	44077565	NA,A	NA,AC	NA,1	NA,inf	NA,inf	NA,0.559236	0.000383402	0.000679792
3	chr18:44306857:G:A	44306857	A,A	G,G	1,1	-inf,inf	inf,inf	3.68409,0.310969	0.000382526	0.000806739
3	chr18:44615647:C:T	44615647	T,T	C,C	1,1	inf,inf	inf,inf	1.71747,0.373744	0.000382428	0.000659108
3	chr18:44940410:T:C	44940410	NA,C	NA,T	NA,1	NA,-inf	NA,inf	NA,0.51076	0.000382246	0.000678783
3	chr18:44873104:CAT:C	44873104	C,C	CAT,CAT	1,1	inf,-inf	inf,inf	0.928377,0.0563529	0.000381873	0.000669671
3	chr18:44277782:T:C	44277782	NA,C	NA,T	NA,1	NA,-inf	NA,inf	NA,0.505587	0.000381061	0.000672027
3	chr18:44881602:G:A	44881602	NA,A	NA,G	NA,1	NA,-inf	NA,inf	NA,0.520286	0.000380741	0.000674704
3	chr18:44070196:T:G	44070196	G,G	T,T	1,1	-inf,inf	inf,inf	2.51917,0.597037	0.000380719	0.00127704
3	chr18:44236260:T:TATATGTGTATGTGTGC	44236260	NA,TATATGTGTATGTGTGC	NA,T	NA,1	NA,inf	NA,inf	NA,0.408246	0.000380631	0.000674425
3	chr18:44182571:G:A	44182571	NA,A	NA,G	NA,1	NA,inf	NA,inf	NA,0.56461	0.000380458	0.000677317
3	chr18:44788258:A:G	44788258	NA,G	NA,A	NA,1	NA,inf	NA,inf	NA,0.563939	0.000379976	0.000673087
3	chr18:44125506:C:T	44125506	NA,T	NA,C	NA,1	NA,inf	NA,inf	NA,0.571718	0.000379839	0.000675676
3	chr18:44565603:T:C	44565603	NA,C	NA,T	NA,1	NA,inf	NA,inf	NA,0.551438	0.000378988	0.000673001
3	chr18:44386529:T:A	44386529	NA,A	NA,T	NA,1	NA,-inf	NA,inf	NA,0.483333	0.000378531	0.000671578
3	chr18:44898476:A:T	44898476	NA,T	NA,A	NA,1	NA,inf	NA,inf	NA,0.539788	0.000378412	0.000670875
3	chr18:44060126:A:G	44060126	NA,G	NA,A	NA,1	NA,inf	NA,inf	NA,0.546962	0.000378243	0.000670662
3	chr18:44061310:G:T	44061310	NA,T	NA,G	NA,1	NA,inf	NA,inf	NA,0.546962	0.000378243	0.000670662
3	chr18:44992828:T:C	44992828	C,NA	T,NA	1,NA	inf,NA	inf,NA	1.05987,NA	0.000377741	0.000672545
3	chr18:44055200:G:A	44055200	NA,A	NA,G	NA,1	NA,inf	NA,inf	NA,0.545682	0.000377586	0.000669498
3	chr18:44820780:A:G	44820780	NA,G	NA,A	NA,1	NA,inf	NA,inf	NA,0.546671	0.000377013	0.000666835
3	chr18:44030649:A:G	44030649	G,NA	A,NA	1,NA	inf,NA	inf,NA	1.06808,NA	0.000376918	0.000646176
3	chr18:44834485:C:T	44834485	NA,T	NA,C	NA,1	NA,-inf	NA,inf	NA,0.680377	0.000376571	0.000664176
3	chr18:44596190:T:G	44596190	G,G	T,T	1,1	inf,inf	inf,inf	1.86599,0.228607	0.000376317	0.000651367
3	chr18:44789277:C:T	44789277	NA,T	NA,C	NA,1	NA,inf	NA,inf	NA,0.545538	0.000376194	0.000668297
3	chr18:44837890:A:G	44837890	NA,G	NA,A	NA,1	NA,-inf	NA,inf	NA,0.509112	0.000376022	0.00066643
3	chr18:44869650:A:G	44869650	G,G	A,A	1,1	inf,-inf	inf,inf	0.921996,0.0503819	0.000376019	0.000659416
3	chr18:44045717:T:G	44045717	NA,G	NA,T	NA,1	NA,inf	NA,inf	NA,0.54641	0.000375326	0.000665593
3	chr18:44596860:T:G	44596860	G,G	T,T	1,1	inf,inf	inf,inf	1.8671,0.224843	0.000375101	0.000649256
3	chr18:44962939:A:C	44962939	NA,C	NA,A	NA,1	NA,inf	NA,inf	NA,0.521756	0.000374833	0.000664651
3	chr18:44301198:G:C	44301198	C,C	G,G	1,1	-inf,inf	inf,inf	3.50691,0.454281	0.000374749	0.000782065
3	chr18:44165337:G:A	44165337	NA,A	NA,G	NA,1	NA,inf	NA,inf	NA,0.566827	0.000373377	0.000659917
3	chr18:44776779:CAT:C	44776779	NA,C	NA,CAT	NA,1	NA,inf	NA,inf	NA,0.560862	0.000372401	0.000660126
3	chr18:44324621:G:A	44324621	A,NA	G,NA	1,NA	inf,NA	inf,NA	1.21435,NA	0.000371867	0.000689911
3	chr18:44565479:C:T	44565479	NA,T	NA,C	NA,1	NA,-inf	NA,inf	NA,0.490422	0.000371677	0.000656236
3	chr18:44913839:A:G	44913839	NA,G	NA,A	NA,1	NA,inf	NA,inf	NA,0.550564	0.000370819	0.000655672
3	chr18:44323468:C:T	44323468	T,T	C,C	1,1	-inf,inf	inf,inf	3.85081,0.582843	0.000370622	0.000753274
3	chr18:44902784:T:C	44902784	NA,C	NA,T	NA,1	NA,inf	NA,inf	NA,0.534466	0.000370198	0.000656391
3	chr18:44604176:A:T	44604176	T,T	A,A	1,1	-inf,inf	inf,inf	0.251334,0.106671	0.000370011	0.000667133
3	chr18:44028232:G:T	44028232	NA,T	NA,G	NA,1	NA,inf	NA,inf	NA,0.548782	0.000369863	0.000654104
3	chr18:44530136:G:A	44530136	NA,A	NA,G	NA,1	NA,-inf	NA,inf	NA,0.467913	0.000369273	0.000653676
3	chr18:44576224:G:A	44576224	NA,A	NA,G	NA,1	NA,inf	NA,inf	NA,0.549445	0.000368965	0.00065381
3	chr18:44636048:C:T	44636048	NA,T	NA,C	NA,1	NA,inf	NA,inf	NA,0.556464	0.000367847	0.000652738
3	chr18:44173861:T:A	44173861	A,A	T,T	1,1	inf,-inf	inf,inf	2.37763,0.0885886	0.000367058	0.00125544
3	chr18:44991671:T:A	44991671	NA,A	NA,T	NA,1	NA,inf	NA,inf	NA,0.519378	0.000366841	0.000650674
3	chr18:44319405:A:G	44319405	NA,G	NA,A	NA,1	NA,-inf	NA,inf	NA,0.479684	0.000366508	0.000646553
3	chr18:44197205:G:T	44197205	T,T	G,G	1,1	-inf,-inf	inf,inf	2.63019,0.331301	0.000366253	0.000592939
3	chr18:44349881:A:C	44349881	NA,C	NA,A	NA,1	NA,-inf	NA,inf	NA,0.478544	0.000366239	0.000646195
3	chr18:44317050:C:T	44317050	T,T	C,C	1,1	-inf,inf	inf,inf	3.74591,0.238136	0.000365217	0.000771967
3	chr18:44378236:G:T	44378236	NA,T	NA,G	NA,1	NA,-inf	NA,inf	NA,0.437655	0.000365146	0.000646732
3	chr18:44031761:C:A	44031761	NA,A	NA,C	NA,1	NA,-inf	NA,inf	NA,0.4949	0.000364653	0.000645222
3	chr18:44101503:G:A	44101503	NA,A	NA,G	NA,1	NA,inf	NA,inf	NA,0.524288	0.000364518	0.000646437
3	chr18:44304575:C:T	44304575	NA,T	NA,C	NA,1	NA,inf	NA,inf	NA,0.530597	0.000363877	0.000645364
3	chr18:44193916:A:G	44193916	NA,G	NA,A	NA,1	NA,inf	NA,inf	NA,0.550604	0.000363689	0.000642934
3	chr18:44153533:A:G	44153533	NA,G	NA,A	NA,1	NA,inf	NA,inf	NA,0.546111	0.000363355	0.000642274
3	chr18:44567251:T:C	44567251	C,C	T,T	1,1	-inf,-inf	inf,inf	0.502932,1.70157	0.000363009	0.000662116
3	chr18:44299068:T:G	44299068	NA,G	NA,T	NA,1	NA,-inf	NA,inf	NA,0.477025	0.000363001	0.00064386
3	chr18:44716533:G:C	44716533	NA,C	NA,G	NA,1	NA,inf	NA,inf	NA,0.552854	0.00036283	0.000641706
3	chr18:44491322:T:C	44491322	C,NA	T,NA	1,NA	inf,NA	inf,NA	1.6359,NA	0.000362267	0.000668736
3	chr18:44869672:C:T	44869672	NA,T	NA,C	NA,1	NA,-inf	NA,inf	NA,0.480361	0.000362201	0.000642829
3	chr18:44286932:A:T	44286932	NA,T	NA,A	NA,1	NA,-inf	NA,inf	NA,0.470505	0.000361946	0.000638559
3	chr18:44157906:C:T	44157906	NA,T	NA,C	NA,1	NA,-inf	NA,inf	NA,0.46662	0.000361468	0.000642128
3	chr18:44312352:T:C	44312352	NA,C	NA,T	NA,1	NA,-inf	NA,inf	NA,0.469273	0.000361344	0.000637504
3	chr18:44292803:T:C	44292803	NA,C	NA,T	NA,1	NA,-inf	NA,inf	NA,0.468324	0.000360878	0.000636689
3	chr18:44687432:G:C	44687432	NA,C	NA,G	NA,1	NA,-inf	NA,inf	NA,0.440793	0.000360372	0.00063961
3	chr18:44305654:A:G	44305654	NA,G	NA,A	NA,1	NA,-inf	NA,inf	NA,0.467158	0.000360308	0.00063569
3	chr18:44299803:C:T	44299803	NA,T	NA,C	NA,1	NA,-inf	NA,inf	NA,0.467079	0.000360279	0.000635639
3	chr18:44129921:T:C	44129921	NA,C	NA,T	NA,1	NA,inf	NA,inf	NA,0.511661	0.00035996	0.000640559
3	chr18:44150646:A:G	44150646	NA,G	NA,A	NA,1	NA,-inf	NA,inf	NA,0.448763	0.000358573	0.00063437
3	chr18:44034154:G:A	44034154	NA,A	NA,G	NA,1	NA,inf	NA,inf	NA,0.522484	0.000358565	0.000635933
3	chr18:44171637:C:T	44171637	NA,T	NA,C	NA,1	NA,-inf	NA,inf	NA,0.449037	0.000358547	0.000632952
3	chr18:44027955:A:T	44027955	NA,T	NA,A	NA,1	NA,-inf	NA,inf	NA,0.480178	0.000358446	0.000635427
3	chr18:44145459:C:A	44145459	NA,A	NA,C	NA,1	NA,-inf	NA,inf	NA,0.447678	0.000358053	0.000633452
3	chr18:44858993:T:TGGAA	44858993	TGGAA,NA	T,NA	1,NA	inf,NA	inf,NA	1.07448,NA	0.000358015	0.000647873
3	chr18:44298591:G:A	44298591	NA,A	NA,G	NA,1	NA,-inf	NA,inf	NA,0.459522	0.000357912	0.000631508
3	chr18:44287024:A:G	44287024	NA,G	NA,A	NA,1	NA,-inf	NA,inf	NA,0.458134	0.000357274	0.000630391
3	chr18:44100581:G:T	44100581	T,T	G,G	1,1	inf,-inf	inf,inf	1.36774,1.14128	0.000357235	0.000951744
3	chr18:44197505:C:T	44197505	NA,T	NA,C	NA,1	NA,-inf	NA,inf	NA,0.448344	0.000357105	0.000634868
3	chr18:44135313:C:T	44135313	NA,T	NA,C	NA,1	NA,-inf	NA,inf	NA,0.445323	0.000356907	0.000630084
3	chr18:44818453:A:G	44818453	G,NA	A,NA	1,NA	inf,NA	inf,NA	1.17285,NA	0.000356871	0.000646666
3	chr18:44440908:A:C	44440908	NA,C	NA,A	NA,1	NA,-inf	NA,inf	NA,0.442301	0.000356787	0.000631714
3	chr18:44289431:T:TG	44289431	NA,TG	NA,T	NA,1	NA,-inf	NA,inf	NA,0.456729	0.000356593	0.000629197
3	chr18:45001285:T:A	45001285	NA,A	NA,T	NA,1	NA,inf	NA,inf	NA,0.498672	0.000356488	0.000632331
3	chr18:44855944:G:A	44855944	NA,A	NA,G	NA,1	NA,inf	NA,inf	NA,0.508071	0.000356412	0.000631969
3	chr18:44298122:G:T	44298122	NA,T	NA,G	NA,1	NA,-inf	NA,inf	NA,0.456283	0.000356332	0.000628741
3	chr18:44286223:CA:C	44286223	NA,C	NA,CA	NA,1	NA,-inf	NA,inf	NA,0.456072	0.000356292	0.000628671
3	chr18:44290393:C:T	44290393	NA,T	NA,C	NA,1	NA,-inf	NA,inf	NA,0.455948	0.000356226	0.000628555
3	chr18:44562655:T:C	44562655	C,C	T,T	1,1	-inf,inf	inf,inf	0.224161,0.854711	0.000356194	0.000602214
3	chr18:44319703:C:G	44319703	NA,G	NA,C	NA,1	NA,-inf	NA,inf	NA,0.455649	0.00035608	0.000628299
3	chr18:44302521:C:T	44302521	NA,T	NA,C	NA,1	NA,-inf	NA,inf	NA,0.455649	0.00035608	0.000628299
3	chr18:44290128:T:C	44290128	NA,C	NA,T	NA,1	NA,-inf	NA,inf	NA,0.455649	0.00035608	0.000628299
3	chr18:44307773:C:G	44307773	NA,G	NA,C	NA,1	NA,-inf	NA,inf	NA,0.457997	0.000356056	0.000628239
3	chr18:44315347:T:C	44315347	NA,C	NA,T	NA,1	NA,-inf	NA,inf	NA,0.457338	0.000355738	0.000627682
3	chr18:44024644:T:C	44024644	NA,C	NA,T	NA,1	NA,-inf	NA,inf	NA,0.473728	0.000355676	0.000630539
3	chr18:44286005:G:C	44286005	NA,C	NA,G	NA,1	NA,-inf	NA,inf	NA,0.454507	0.000355534	0.000627341
3	chr18:44306722:G:A	44306722	A,A	G,G	1,1	-inf,inf	inf,inf	3.59509,0.334434	0.000355502	0.000745466
3	chr18:44706324:G:C	44706324	NA,C	NA,G	NA,1	NA,-inf	NA,inf	NA,0.445862	0.000355438	0.000630645
3	chr18:44299932:A:G	44299932	NA,G	NA,A	NA,1	NA,-inf	NA,inf	NA,0.453934	0.000355233	0.000626814
3	chr18:44129485:G:GA	44129485	NA,GA	NA,G	NA,1	NA,inf	NA,inf	NA,0.50119	0.000355061	0.000631811
3	chr18:44024770:C:T	44024770	NA,T	NA,C	NA,1	NA,inf	NA,inf	NA,0.514546	0.000354913	0.000629462
3	chr18:44304335:A:C	44304335	NA,C	NA,A	NA,1	NA,-inf	NA,inf	NA,0.453055	0.000354838	0.000626122
3	chr18:44359871:C:T	44359871	NA,T	NA,C	NA,1	NA,inf	NA,inf	NA,0.516294	0.000354282	0.000629484
3	chr18:44220894:G:A	44220894	A,A	G,G	1,1	-inf,-inf	inf,inf	2.59402,0.378486	0.000354125	0.000577204
3	chr18:44039470:C:T	44039470	NA,T	NA,C	NA,1	NA,inf	NA,inf	NA,0.535322	0.00035408	0.000629789
3	chr18:44318464:A:G	44318464	G,G	A,A	1,1	-inf,inf	inf,inf	3.73527,0.226196	0.000353304	0.000746325
3	chr18:44102300:C:T	44102300	NA,T	NA,C	NA,1	NA,inf	NA,inf	NA,0.495943	0.000352996	0.000625943
3	chr18:44176457:C:A	44176457	NA,A	NA,C	NA,1	NA,inf	NA,inf	NA,0.52595	0.000352518	0.000626952
3	chr18:44305371:G:C	44305371	NA,C	NA,G	NA,1	NA,-inf	NA,inf	NA,0.449476	0.000351825	0.000620829
3	chr18:44315380:A:C	44315380	NA,C	NA,A	NA,1	NA,-inf	NA,inf	NA,0.445692	0.000351795	0.000620766
3	chr18:44776023:T:C	44776023	NA,C	NA,T	NA,1	NA,inf	NA,inf	NA,0.474337	0.000351404	0.000623002
3	chr18:44825145:G:A	44825145	NA,A	NA,G	NA,1	NA,inf	NA,inf	NA,0.508454	0.000351384	0.000623254
3	chr18:44025729:G:A	44025729	NA,A	NA,G	NA,1	NA,inf	NA,inf	NA,0.506557	0.000351234	0.000622956
3	chr18:44940745:T:A	44940745	NA,A	NA,T	NA,1	NA,-inf	NA,inf	NA,0.448909	0.000351178	0.000623589
3	chr18:44946600:G:T	44946600	NA,T	NA,G	NA,1	NA,inf	NA,inf	NA,0.493197	0.000350643	0.000621885
3	chr18:44301537:C:T	44301537	T,T	C,C	1,1	-inf,inf	inf,inf	3.62077,0.297051	0.000350425	0.000735923
3	chr18:44071208:A:T	44071208	NA,T	NA,A	NA,1	NA,inf	NA,inf	NA,0.493595	0.000350318	0.000621286
3	chr18:44308992:A:G	44308992	NA,G	NA,A	NA,1	NA,-inf	NA,inf	NA,0.441378	0.000349321	0.000616457
3	chr18:44142118:G:A	44142118	NA,A	NA,G	NA,1	NA,-inf	NA,inf	NA,0.424687	0.000347372	0.000613368
3	chr18:44712465:C:T	44712465	NA,T	NA,C	NA,1	NA,inf	NA,inf	NA,0.516378	0.000345515	0.000613577
3	chr18:44300632:T:C	44300632	C,C	T,T	1,1	-inf,inf	inf,inf	3.44374,0.446082	0.000345123	0.000718182
3	chr18:44668878:G:C	44668878	NA,C	NA,G	NA,1	NA,inf	NA,inf	NA,0.440996	0.000344908	0.000612009
3	chr18:44022237:G:C	44022237	NA,C	NA,G	NA,1	NA,-inf	NA,inf	NA,0.450244	0.000344715	0.000611117
3	chr18:44950831:G:A	44950831	NA,A	NA,G	NA,1	NA,inf	NA,inf	NA,0.454567	0.000344514	0.000610887
3	chr18:44026316:T:C	44026316	NA,C	NA,T	NA,1	NA,inf	NA,inf	NA,0.492222	0.000344473	0.000609378
3	chr18:44475367:T:C	44475367	NA,C	NA,T	NA,1	NA,-inf	NA,inf	NA,0.406361	0.0003441	0.000610476
3	chr18:44176910:C:T	44176910	NA,T	NA,C	NA,1	NA,-inf	NA,inf	NA,0.411973	0.000343795	0.000610274
3	chr18:44121309:G:A	44121309	NA,A	NA,G	NA,1	NA,-inf	NA,inf	NA,0.391698	0.00034315	0.000607407
3	chr18:44150110:T:A	44150110	NA,A	NA,T	NA,1	NA,inf	NA,inf	NA,0.512666	0.000343035	0.000606024
3	chr18:44209905:A:G	44209905	G,G	A,A	1,1	-inf,-inf	inf,inf	2.55353,0.402451	0.000342657	0.000559323
3	chr18:44694448:G:A	44694448	A,A	G,G	1,1	-inf,inf	inf,inf	1.04384,0.0293634	0.000342299	0.000642823
3	chr18:44284856:G:A	44284856	NA,A	NA,G	NA,1	NA,-inf	NA,inf	NA,0.424596	0.000341715	0.000603136
3	chr18:44021396:G:A	44021396	NA,A	NA,G	NA,1	NA,-inf	NA,inf	NA,0.442034	0.000340982	0.000604506
3	chr18:44314381:A:C	44314381	NA,C	NA,A	NA,1	NA,-inf	NA,inf	NA,0.422687	0.000340889	0.000601691
3	chr18:44104752:C:G	44104752	G,G	C,C	1,1	inf,-inf	inf,inf	1.33252,1.14001	0.000340712	0.000898812
3	chr18:44560186:C:T	44560186	NA,T	NA,C	NA,1	NA,-inf	NA,inf	NA,0.432448	0.000340589	0.000605222
3	chr18:44313423:G:A	44313423	NA,A	NA,G	NA,1	NA,-inf	NA,inf	NA,0.421845	0.000340513	0.000601033
3	chr18:44693714:T:C	44693714	NA,C	NA,T	NA,1	NA,inf	NA,inf	NA,0.503278	0.000340139	0.000603395
3	chr18:44021052:G:T	44021052	NA,T	NA,G	NA,1	NA,-inf	NA,inf	NA,0.439523	0.000339817	0.000602451
3	chr18:44182541:A:G	44182541	NA,G	NA,A	NA,1	NA,-inf	NA,inf	NA,0.409366	0.000339583	0.000599693
3	chr18:44841909:G:A	44841909	NA,A	NA,G	NA,1	NA,-inf	NA,inf	NA,0.414016	0.000339538	0.000603102
3	chr18:44841503:G:A	44841503	NA,A	NA,G	NA,1	NA,-inf	NA,inf	NA,0.414016	0.000339538	0.000603102
3	chr18:44698456:T:G	44698456	NA,G	NA,T	NA,1	NA,inf	NA,inf	NA,0.470806	0.000338793	0.000600805
3	chr18:44018029:A:T	44018029	NA,T	NA,A	NA,1	NA,-inf	NA,inf	NA,0.436686	0.000338628	0.000600339
3	chr18:44967769:A:G	44967769	NA,G	NA,A	NA,1	NA,-inf	NA,inf	NA,0.40932	0.000338036	0.000599999
3	chr18:44120053:G:A	44120053	NA,A	NA,G	NA,1	NA,-inf	NA,inf	NA,0.404751	0.000337919	0.00059798
3	chr18:44283689:T:C	44283689	NA,C	NA,T	NA,1	NA,-inf	NA,inf	NA,0.415473	0.000337545	0.00059579
3	chr18:44709645:A:G	44709645	NA,G	NA,A	NA,1	NA,inf	NA,inf	NA,0.492977	0.000337402	0.000596913
3	chr18:44070816:A:G	44070816	NA,G	NA,A	NA,1	NA,inf	NA,inf	NA,0.461935	0.000337388	0.000598282
3	chr18:44529260:C:T	44529260	NA,T	NA,C	NA,1	NA,-inf	NA,inf	NA,0.395219	0.000336926	0.000596617
3	chr18:44323642:T:G	44323642	NA,G	NA,T	NA,1	NA,-inf	NA,inf	NA,0.412975	0.000335834	0.000592854
3	chr18:44415758:G:A	44415758	NA,A	NA,G	NA,1	NA,-inf	NA,inf	NA,0.384968	0.000335457	0.000595025
3	chr18:44286595:G:A	44286595	NA,A	NA,G	NA,1	NA,-inf	NA,inf	NA,0.409729	0.000334741	0.000590916
3	chr18:44941588:C:T	44941588	NA,T	NA,C	NA,1	NA,inf	NA,inf	NA,0.444961	0.000334694	0.000593511
3	chr18:44107616:C:T	44107616	T,T	C,C	1,1	inf,inf	inf,inf	1.83486,0.456618	0.000334236	0.000850191
3	chr18:44151595:T:G	44151595	NA,G	NA,T	NA,1	NA,inf	NA,inf	NA,0.479288	0.00033423	0.000591039
3	chr18:44174742:C:A	44174742	NA,A	NA,C	NA,1	NA,inf	NA,inf	NA,0.45152	0.000334009	0.00059406
3	chr18:44051489:TTTAAC:T	44051489	NA,T	NA,TTTAAC	NA,1	NA,inf	NA,inf	NA,0.451827	0.000333997	0.000592283
3	chr18:44064569:T:C	44064569	NA,C	NA,T	NA,1	NA,inf	NA,inf	NA,0.451652	0.000333923	0.000592153
3	chr18:44565319:TATGTGA:T	44565319	NA,T	NA,TATGTGA	NA,1	NA,-inf	NA,inf	NA,0.417198	0.000333875	0.000593356
3	chr18:44418530:C:T	44418530	NA,T	NA,C	NA,1	NA,-inf	NA,inf	NA,0.380568	0.000333852	0.000592216
3	chr18:44040236:T:A	44040236	NA,A	NA,T	NA,1	NA,inf	NA,inf	NA,0.451287	0.000333773	0.000591886
3	chr18:44770878:G:A	44770878	NA,A	NA,G	NA,1	NA,inf	NA,inf	NA,0.476837	0.000333208	0.000590784
3	chr18:44061923:T:C	44061923	NA,C	NA,T	NA,1	NA,inf	NA,inf	NA,0.449838	0.000333175	0.000590828
3	chr18:44482066:A:T	44482066	NA,T	NA,A	NA,1	NA,inf	NA,inf	NA,0.480786	0.000332993	0.000591328
3	chr18:44251479:C:T	44251479	NA,T	NA,C	NA,1	NA,-inf	NA,inf	NA,0.331885	0.000332817	0.000591116
3	chr18:44444465:T:C	44444465	NA,C	NA,T	NA,1	NA,-inf	NA,inf	NA,0.378908	0.000332766	0.000590296
3	chr18:44453268:A:G	44453268	NA,G	NA,A	NA,1	NA,-inf	NA,inf	NA,0.378274	0.000332491	0.000589808
3	chr18:44854520:TC:T	44854520	NA,T	NA,TC	NA,1	NA,-inf	NA,inf	NA,0.396577	0.000332267	0.000590177
3	chr18:44398399:T:G	44398399	NA,G	NA,T	NA,1	NA,inf	NA,inf	NA,0.450115	0.000331681	0.000588005
3	chr18:44550986:T:A	44550986	A,A	T,T	1,1	inf,inf	inf,inf	1.0891,0.164534	0.000331531	0.000594668
3	chr18:44720130:C:T	44720130	NA,T	NA,C	NA,1	NA,-inf	NA,inf	NA,0.402229	0.000331516	0.000588793
3	chr18:44634926:C:T	44634926	T,NA	C,NA	1,NA	inf,NA	inf,NA	1.44548,NA	0.000331383	0.000628907
3	chr18:44288668:A:G	44288668	NA,G	NA,A	NA,1	NA,inf	NA,inf	NA,0.496786	0.000330764	0.00058517
3	chr18:44972880:A:C	44972880	NA,C	NA,A	NA,1	NA,inf	NA,inf	NA,0.448929	0.000330629	0.000586776
3	chr18:44830517:G:A	44830517	NA,A	NA,G	NA,1	NA,-inf	NA,inf	NA,0.569123	0.000330287	0.000583129
3	chr18:44863247:C:T	44863247	NA,T	NA,C	NA,1	NA,-inf	NA,inf	NA,0.391777	0.000330287	0.000586651
3	chr18:44653590:G:A	44653590	NA,A	NA,G	NA,1	NA,-inf	NA,inf	NA,0.398069	0.000329311	0.000584455
3	chr18:44202715:C:A	44202715	A,NA	C,NA	1,NA	inf,NA	inf,NA	0.327014,NA	0.000329041	0.000621496
3	chr18:44301377:G:T	44301377	T,T	G,G	1,1	-inf,inf	inf,inf	3.56582,0.298764	0.00032885	0.000688578
3	chr18:44418229:G:T	44418229	T,NA	G,NA	1,NA	inf,NA	inf,NA	1.56768,NA	0.000328683	0.000605763
3	chr18:44009652:A:T	44009652	NA,T	NA,A	NA,1	NA,inf	NA,inf	NA,0.468922	0.000328492	0.000583955
3	chr18:44290927:G:A	44290927	NA,A	NA,G	NA,1	NA,inf	NA,inf	NA,0.501276	0.000328211	0.000583813
3	chr18:44238531:T:G	44238531	NA,G	NA,T	NA,1	NA,-inf	NA,inf	NA,0.324783	0.000327774	0.000582109
3	chr18:44597509:G:A	44597509	NA,A	NA,G	NA,1	NA,inf	NA,inf	NA,0.448616	0.000327486	0.000582047
3	chr18:44661410:C:T	44661410	NA,T	NA,C	NA,1	NA,-inf	NA,inf	NA,0.401093	0.000327448	0.000581313
3	chr18:44299763:G:T	44299763	NA,T	NA,G	NA,1	NA,-inf	NA,inf	NA,0.370563	0.000327044	0.000579224
3	chr18:44011266:A:G	44011266	NA,G	NA,A	NA,1	NA,inf	NA,inf	NA,0.447347	0.000326952	0.00057853
3	chr18:44272471:C:T	44272471	T,T	C,C	1,1	-inf,inf	inf,inf	3.51218,0.0316378	0.000326844	0.000685483
3	chr18:44995436:C:T	44995436	NA,T	NA,C	NA,1	NA,-inf	NA,inf	NA,0.385843	0.000326653	0.000578108
3	chr18:44305884:C:A	44305884	A,A	C,C	1,1	-inf,inf	inf,inf	3.54536,0.312818	0.000326635	0.000683136
3	chr18:44022904:C:T	44022904	NA,T	NA,C	NA,1	NA,inf	NA,inf	NA,0.447696	0.000326625	0.000577945
3	chr18:44847136:G:A	44847136	NA,A	NA,G	NA,1	NA,inf	NA,inf	NA,0.416969	0.00032651	0.000578856
3	chr18:44187760:A:G	44187760	NA,G	NA,A	NA,1	NA,inf	NA,inf	NA,0.486587	0.000326361	0.000576656
3	chr18:44006070:C:A	44006070	NA,A	NA,C	NA,1	NA,-inf	NA,inf	NA,0.406429	0.000326226	0.000578395
3	chr18:44128888:G:A	44128888	NA,A	NA,G	NA,1	NA,inf	NA,inf	NA,0.450855	0.000325804	0.000579347
3	chr18:44202637:A:G	44202637	G,G	A,A	1,1	-inf,-inf	inf,inf	2.37997,0.574335	0.000325262	0.000533717
3	chr18:44523978:A:G	44523978	NA,G	NA,A	NA,1	NA,-inf	NA,inf	NA,0.368262	0.000324859	0.000575285
3	chr18:44694783:CT:C	44694783	NA,C	NA,CT	NA,1	NA,-inf	NA,inf	NA,0.368107	0.000324783	0.000576443
3	chr18:44248435:C:T	44248435	NA,T	NA,C	NA,1	NA,inf	NA,inf	NA,0.453633	0.000324778	0.000574392
3	chr18:44814053:A:G	44814053	NA,G	NA,A	NA,1	NA,-inf	NA,inf	NA,0.355937	0.000324146	0.000574806
3	chr18:44738633:G:A	44738633	NA,A	NA,G	NA,1	NA,inf	NA,inf	NA,0.452134	0.000324074	0.000573754
3	chr18:44524233:TG:T	44524233	NA,T	NA,TG	NA,1	NA,-inf	NA,inf	NA,0.378104	0.000323993	0.00057328
3	chr18:44345145:C:G	44345145	NA,G	NA,C	NA,1	NA,-inf	NA,inf	NA,0.384635	0.000323933	0.000574633
3	chr18:44228258:A:G	44228258	G,G	A,A	1,1	-inf,-inf	inf,inf	2.4735,0.459831	0.000323504	0.000529416
3	chr18:44408091:G:A	44408091	NA,A	NA,G	NA,1	NA,-inf	NA,inf	NA,0.357006	0.000323334	0.000573542
3	chr18:44694703:AG:A	44694703	NA,A	NA,AG	NA,1	NA,-inf	NA,inf	NA,0.364343	0.000323214	0.000573659
3	chr18:44697023:A:G	44697023	G,G	A,A	1,1	inf,-inf	inf,inf	1.30036,0.0982445	0.000323098	0.000609679
3	chr18:44970401:A:G	44970401	NA,G	NA,A	NA,1	NA,inf	NA,inf	NA,0.430088	0.000322563	0.00057243
3	chr18:44617957:A:G	44617957	G,NA	A,NA	1,NA	inf,NA	inf,NA	0.557097,NA	0.000322302	0.000532486
3	chr18:44854562:C:T	44854562	NA,T	NA,C	NA,1	NA,-inf	NA,inf	NA,0.371926	0.00032206	0.000572025
3	chr18:44820379:A:G	44820379	NA,G	NA,A	NA,1	NA,-inf	NA,inf	NA,0.345729	0.000321964	0.000570919
3	chr18:44080746:A:G	44080746	NA,G	NA,A	NA,1	NA,-inf	NA,inf	NA,0.37773	0.000321861	0.000571717
3	chr18:44318009:T:C	44318009	C,C	T,T	1,1	-inf,inf	inf,inf	3.65258,0.221293	0.000321861	0.000677474
3	chr18:44304818:T:C	44304818	C,C	T,T	1,1	-inf,inf	inf,inf	3.47235,0.360635	0.000321144	0.000669186
3	chr18:44793102:A:G	44793102	NA,G	NA,A	NA,1	NA,-inf	NA,inf	NA,0.373605	0.000321013	0.000569928
3	chr18:44202716:A:G	44202716	G,NA	A,NA	1,NA	inf,NA	inf,NA	0.318429,NA	0.000320886	0.000605709
3	chr18:44763435:G:A	44763435	NA,A	NA,G	NA,1	NA,-inf	NA,inf	NA,0.396802	0.000320675	0.000568656
3	chr18:44358949:G:T	44358949	NA,T	NA,G	NA,1	NA,-inf	NA,inf	NA,0.372996	0.000320284	0.000567731
3	chr18:44215550:A:AAAT	44215550	AAAT,AAAT	A,A	1,1	-inf,-inf	inf,inf	2.53335,0.372478	0.000320274	0.000523002
3	chr18:44097044:G:T	44097044	T,NA	G,NA	1,NA	-inf,NA	inf,NA	1.24323,NA	0.00032017	0.000521856
3	chr18:44876016:A:G	44876016	NA,G	NA,A	NA,1	NA,-inf	NA,inf	NA,0.366906	0.000320037	0.000568425
3	chr18:44963349:T:C	44963349	NA,C	NA,T	NA,1	NA,-inf	NA,inf	NA,0.364752	0.000319554	0.000567228
3	chr18:44348000:A:G	44348000	NA,G	NA,A	NA,1	NA,-inf	NA,inf	NA,0.37287	0.00031924	0.000566325
3	chr18:44022901:T:C	44022901	NA,C	NA,T	NA,1	NA,inf	NA,inf	NA,0.428313	0.000319111	0.00056471
3	chr18:44190167:T:C	44190167	NA,C	NA,T	NA,1	NA,inf	NA,inf	NA,0.466991	0.000318768	0.000563337
3	chr18:44474125:C:T	44474125	T,NA	C,NA	1,NA	inf,NA	inf,NA	1.06071,NA	0.000318469	0.000539893
3	chr18:44651231:A:G	44651231	G,G	A,A	1,1	inf,inf	inf,inf	1.21304,0.581674	0.00031845	0.000561256
3	chr18:45000407:C:T	45000407	NA,T	NA,C	NA,1	NA,-inf	NA,inf	NA,0.352828	0.000318278	0.00056511
3	chr18:44356106:G:T	44356106	T,NA	G,NA	1,NA	-inf,NA	inf,NA	0.688159,NA	0.000318027	0.000545759
3	chr18:44492800:G:A	44492800	NA,A	NA,G	NA,1	NA,-inf	NA,inf	NA,0.345362	0.000317845	0.000563936
3	chr18:44786246:C:T	44786246	NA,T	NA,C	NA,1	NA,-inf	NA,inf	NA,0.370311	0.000317821	0.000563737
3	chr18:44603067:T:G	44603067	NA,G	NA,T	NA,1	NA,inf	NA,inf	NA,0.442273	0.000317589	0.000562854
3	chr18:44824073:A:G	44824073	NA,G	NA,A	NA,1	NA,-inf	NA,inf	NA,0.331403	0.000316968	0.000562083
3	chr18:44619978:A:G	44619978	G,G	A,A	1,1	inf,-inf	inf,inf	0.338261,0.0167681	0.000316916	0.000555115
3	chr18:44150139:A:G	44150139	NA,G	NA,A	NA,1	NA,inf	NA,inf	NA,0.436845	0.000316851	0.00056347
3	chr18:44866171:C:T	44866171	NA,T	NA,C	NA,1	NA,-inf	NA,inf	NA,0.358923	0.000316717	0.000562523
3	chr18:44872361:C:T	44872361	NA,T	NA,C	NA,1	NA,-inf	NA,inf	NA,0.358923	0.000316717	0.000562523
3	chr18:44929898:T:G	44929898	NA,G	NA,T	NA,1	NA,-inf	NA,inf	NA,0.464546	0.000316613	0.000559773
3	chr18:44865446:G:A	44865446	NA,A	NA,G	NA,1	NA,-inf	NA,inf	NA,0.35859	0.000316587	0.000562291
3	chr18:44060952:T:A	44060952	NA,A	NA,T	NA,1	NA,inf	NA,inf	NA,0.407216	0.000316287	0.000560917
3	chr18:44515243:C:G	44515243	NA,G	NA,C	NA,1	NA,-inf	NA,inf	NA,0.348404	0.000316195	0.000559986
3	chr18:44328687:C:T	44328687	NA,T	NA,C	NA,1	NA,inf	NA,inf	NA,0.458714	0.00031607	0.000558587
3	chr18:44875695:G:A	44875695	NA,A	NA,G	NA,1	NA,-inf	NA,inf	NA,0.357111	0.000315774	0.000560849
3	chr18:44169305:A:T	44169305	NA,T	NA,A	NA,1	NA,inf	NA,inf	NA,0.416786	0.000315162	0.000560335
3	chr18:44748771:G:A	44748771	NA,A	NA,G	NA,1	NA,inf	NA,inf	NA,0.428961	0.000315063	0.000558809
3	chr18:44289526:T:G	44289526	G,G	T,T	1,1	-inf,inf	inf,inf	3.1785,0.361006	0.0003146	0.000650843
3	chr18:44338416:A:G	44338416	NA,G	NA,A	NA,1	NA,-inf	NA,inf	NA,0.358062	0.000314522	0.000557545
3	chr18:44935029:C:T	44935029	NA,T	NA,C	NA,1	NA,inf	NA,inf	NA,0.39537	0.000314451	0.000557672
3	chr18:44419507:C:T	44419507	T,NA	C,NA	1,NA	inf,NA	inf,NA	1.53555,NA	0.000314269	0.00057884
3	chr18:44010570:A:G	44010570	NA,G	NA,A	NA,1	NA,-inf	NA,inf	NA,0.375373	0.000313905	0.000556587
3	chr18:44217781:T:C	44217781	C,C	T,T	1,1	-inf,-inf	inf,inf	2.41504,0.507562	0.000313643	0.00051407
3	chr18:44937189:A:G	44937189	NA,G	NA,A	NA,1	NA,inf	NA,inf	NA,0.390021	0.00031306	0.000555197
3	chr18:44342604:A:C	44342604	NA,C	NA,A	NA,1	NA,-inf	NA,inf	NA,0.354067	0.00031297	0.0005548
3	chr18:44496004:C:T	44496004	T,T	C,C	1,1	inf,inf	inf,inf	2.35346,0.513895	0.000312538	0.000527046
3	chr18:44722636:G:C	44722636	NA,C	NA,G	NA,1	NA,inf	NA,inf	NA,0.421924	0.000312511	0.000553375
3	chr18:44966015:TCAAA:T	44966015	NA,T	NA,TCAAA	NA,1	NA,-inf	NA,inf	NA,0.364189	0.000312404	0.000553355
3	chr18:44085460:A:G	44085460	NA,G	NA,A	NA,1	NA,inf	NA,inf	NA,0.42885	0.000312365	0.000552784
3	chr18:44313282:T:C	44313282	C,C	T,T	1,1	-inf,inf	inf,inf	3.6479,0.200572	0.000312049	0.000658006
3	chr18:44428296:T:C	44428296	NA,C	NA,T	NA,1	NA,-inf	NA,inf	NA,0.329149	0.000311754	0.000553027
3	chr18:44102262:G:A	44102262	A,A	G,G	1,1	inf,-inf	inf,inf	1.34108,1.07904	0.0003115	0.000823531
3	chr18:44183772:T:G	44183772	G,NA	T,NA	1,NA	-inf,NA	inf,NA	0.606681,NA	0.000311358	0.000525413
3	chr18:44356192:G:A	44356192	NA,A	NA,G	NA,1	NA,-inf	NA,inf	NA,0.336684	0.000311273	0.000551319
3	chr18:44826475:T:C	44826475	NA,C	NA,T	NA,1	NA,-inf	NA,inf	NA,0.329454	0.000310879	0.000551003
3	chr18:44460632:A:G	44460632	NA,G	NA,A	NA,1	NA,-inf	NA,inf	NA,0.327769	0.000310757	0.000549358
3	chr18:44083884:G:A	44083884	A,A	G,G	1,1	inf,-inf	inf,inf	1.34175,1.03802	0.000310232	0.00082256
3	chr18:44542324:T:C	44542324	NA,C	NA,T	NA,1	NA,inf	NA,inf	NA,0.417533	0.00030997	0.000550042
3	chr18:44693690:T:C	44693690	NA,C	NA,T	NA,1	NA,inf	NA,inf	NA,0.424652	0.000309913	0.000549815
3	chr18:44440637:A:T	44440637	NA,T	NA,A	NA,1	NA,-inf	NA,inf	NA,0.334298	0.000309656	0.000548447
3	chr18:44283290:G:A	44283290	A,A	G,G	1,1	-inf,inf	inf,inf	3.47463,0.0169069	0.000309344	0.000647839
3	chr18:44556957:TAAAAC:T	44556957	NA,T	NA,TAAAAC	NA,1	NA,inf	NA,inf	NA,0.401934	0.000309294	0.000549168
3	chr18:44605072:C:G	44605072	G,G	C,C	1,1	-inf,inf	inf,inf	0.206744,0.0758415	0.000309199	0.000556874
3	chr18:44758390:T:TA	44758390	NA,TA	NA,T	NA,1	NA,inf	NA,inf	NA,0.388251	0.000309131	0.000548383
3	chr18:44970481:T:C	44970481	NA,C	NA,T	NA,1	NA,-inf	NA,inf	NA,0.37195	0.000308652	0.000547786
3	chr18:44944244:G:A	44944244	A,NA	G,NA	1,NA	inf,NA	inf,NA	0.679087,NA	0.000308298	0.000539771
3	chr18:44104890:T:C	44104890	C,NA	T,NA	1,NA	-inf,NA	inf,NA	0.69672,NA	0.000308185	0.000525366
3	chr18:44091726:A:G	44091726	G,G	A,A	1,1	inf,-inf	inf,inf	1.41401,0.969187	0.000307983	0.000831767
3	chr18:44765327:T:C	44765327	NA,C	NA,T	NA,1	NA,inf	NA,inf	NA,0.410044	0.000307468	0.000545137
3	chr18:44158170:C:T	44158170	NA,T	NA,C	NA,1	NA,-inf	NA,inf	NA,0.32894	0.000307409	0.000545603
3	chr18:44169006:T:TACA	44169006	NA,TACA	NA,T	NA,1	NA,-inf	NA,inf	NA,0.350625	0.000306725	0.000544499
3	chr18:44402145:A:C	44402145	NA,C	NA,A	NA,1	NA,inf	NA,inf	NA,0.413274	0.000306269	0.000544248
3	chr18:44410612:T:C	44410612	NA,C	NA,T	NA,1	NA,-inf	NA,inf	NA,0.313367	0.000305935	0.000542707
3	chr18:44730118:A:G	44730118	NA,G	NA,A	NA,1	NA,-inf	NA,inf	NA,0.362602	0.000305833	0.000542847
3	chr18:44295094:T:A	44295094	A,A	T,T	1,1	-inf,inf	inf,inf	3.67781,0.125286	0.000305673	0.000646089
3	chr18:44046556:C:T	44046556	NA,T	NA,C	NA,1	NA,-inf	NA,inf	NA,0.341324	0.000305643	0.000542228
3	chr18:44721862:A:G	44721862	NA,G	NA,A	NA,1	NA,inf	NA,inf	NA,0.405378	0.000305307	0.000541413
3	chr18:44393725:T:C	44393725	NA,C	NA,T	NA,1	NA,inf	NA,inf	NA,0.422393	0.000305024	0.000540029
3	chr18:44459762:C:T	44459762	NA,T	NA,C	NA,1	NA,-inf	NA,inf	NA,0.318293	0.000304696	0.000539684
3	chr18:44696284:A:G	44696284	NA,G	NA,A	NA,1	NA,-inf	NA,inf	NA,0.317007	0.000304642	0.000540708
3	chr18:44452234:T:C	44452234	NA,C	NA,T	NA,1	NA,-inf	NA,inf	NA,0.316813	0.000304602	0.000539523
3	chr18:44919778:CACAT:C	44919778	NA,C	NA,CACAT	NA,1	NA,inf	NA,inf	NA,0.365642	0.000304169	0.000539458
3	chr18:44438070:C:T	44438070	NA,T	NA,C	NA,1	NA,-inf	NA,inf	NA,0.316357	0.000303946	0.000538361
3	chr18:44121572:A:T	44121572	T,T	A,A	1,1	inf,-inf	inf,inf	2.12789,0.318999	0.000303892	0.000971715
3	chr18:44694517:A:G	44694517	NA,G	NA,A	NA,1	NA,-inf	NA,inf	NA,0.314873	0.000303849	0.0005393
3	chr18:44471291:C:G	44471291	NA,G	NA,C	NA,1	NA,-inf	NA,inf	NA,0.304441	0.000303684	0.000539001
3	chr18:44194134:T:C	44194134	NA,C	NA,T	NA,1	NA,inf	NA,inf	NA,0.422249	0.000303474	0.000536452
3	chr18:44418903:C:A	44418903	NA,A	NA,C	NA,1	NA,-inf	NA,inf	NA,0.309402	0.000303379	0.000537996
3	chr18:44586064:G:T	44586064	T,T	G,G	1,1	-inf,inf	inf,inf	0.543524,0.0755678	0.000302862	0.000507466
3	chr18:44030389:T:A	44030389	NA,A	NA,T	NA,1	NA,inf	NA,inf	NA,0.427291	0.00030285	0.00053749
3	chr18:44877214:G:A	44877214	NA,A	NA,G	NA,1	NA,-inf	NA,inf	NA,0.321632	0.000302712	0.00053762
3	chr18:44695880:A:G	44695880	NA,G	NA,A	NA,1	NA,-inf	NA,inf	NA,0.309401	0.000301851	0.000535754
3	chr18:44881909:T:C	44881909	NA,C	NA,T	NA,1	NA,-inf	NA,inf	NA,0.319514	0.000301841	0.000536087
3	chr18:44604674:C:T	44604674	NA,T	NA,C	NA,1	NA,-inf	NA,inf	NA,0.331781	0.00030135	0.000534831
3	chr18:44831914:G:T	44831914	NA,T	NA,G	NA,1	NA,-inf	NA,inf	NA,0.322397	0.000301322	0.000535119
3	chr18:44669688:C:A	44669688	NA,A	NA,C	NA,1	NA,-inf	NA,inf	NA,0.328693	0.000301167	0.000534522
3	chr18:44155367:G:A	44155367	NA,A	NA,G	NA,1	NA,inf	NA,inf	NA,0.384641	0.000301059	0.000531884
3	chr18:44118653:T:C	44118653	NA,C	NA,T	NA,1	NA,-inf	NA,inf	NA,0.334662	0.000300672	0.000533794
3	chr18:44082375:G:A	44082375	A,A	G,G	1,1	inf,-inf	inf,inf	1.37945,0.984674	0.000300532	0.000804378
3	chr18:44311868:T:C	44311868	C,C	T,T	1,1	-inf,inf	inf,inf	3.58194,0.234887	0.000298947	0.000627789
3	chr18:44845363:A:C	44845363	NA,C	NA,A	NA,1	NA,-inf	NA,inf	NA,0.334591	0.000298568	0.000529475
3	chr18:44531005:T:C	44531005	NA,C	NA,T	NA,1	NA,inf	NA,inf	NA,0.37539	0.000298467	0.000529929
3	chr18:44812923:T:G	44812923	NA,G	NA,T	NA,1	NA,-inf	NA,inf	NA,0.290999	0.000298421	0.000529234
3	chr18:44540492:C:A	44540492	A,A	C,C	1,1	inf,-inf	inf,inf	0.981187,0.116653	0.000298219	0.000535881
3	chr18:44620322:AAAG:A	44620322	A,NA	AAAG,NA	1,NA	inf,NA	inf,NA	0.521362,NA	0.000298147	0.000493786
3	chr18:44254652:C:G	44254652	NA,G	NA,C	NA,1	NA,-inf	NA,inf	NA,0.295957	0.000298103	0.000528133
3	chr18:44731035:T:C	44731035	C,NA	T,NA	1,NA	-inf,NA	inf,NA	0.689889,NA	0.000297996	0.000520525
3	chr18:44445958:C:G	44445958	G,NA	C,NA	1,NA	-inf,NA	inf,NA	0.605552,NA	0.000297483	0.000536817
3	chr18:44418449:T:C	44418449	NA,C	NA,T	NA,1	NA,-inf	NA,inf	NA,0.305575	0.000297399	0.000528161
3	chr18:44023758:G:A	44023758	NA,A	NA,G	NA,1	NA,inf	NA,inf	NA,0.410314	0.000297275	0.000527598
3	chr18:44366489:G:A	44366489	NA,A	NA,G	NA,1	NA,-inf	NA,inf	NA,0.310645	0.00029673	0.000526073
3	chr18:44027332:C:T	44027332	NA,T	NA,C	NA,1	NA,inf	NA,inf	NA,0.407811	0.00029661	0.000526415
3	chr18:44692958:T:A	44692958	NA,A	NA,T	NA,1	NA,-inf	NA,inf	NA,0.291099	0.00029657	0.000526382
3	chr18:44102765:G:A	44102765	A,A	G,G	1,1	inf,-inf	inf,inf	1.34607,1.04261	0.000296063	0.00078363
3	chr18:44038669:T:C	44038669	NA,C	NA,T	NA,1	NA,inf	NA,inf	NA,0.355438	0.000296001	0.000526136
3	chr18:44007583:T:C	44007583	NA,C	NA,T	NA,1	NA,inf	NA,inf	NA,0.406115	0.000295719	0.000524836
3	chr18:44396075:G:A	44396075	NA,A	NA,G	NA,1	NA,inf	NA,inf	NA,0.393859	0.000295612	0.000523462
3	chr18:44725013:C:T	44725013	NA,T	NA,C	NA,1	NA,inf	NA,inf	NA,0.370761	0.00029517	0.0005228
3	chr18:44659852:A:G	44659852	NA,G	NA,A	NA,1	NA,inf	NA,inf	NA,0.392555	0.000294763	0.00052285
3	chr18:44027982:T:C	44027982	NA,C	NA,T	NA,1	NA,inf	NA,inf	NA,0.400255	0.000294224	0.000522183
3	chr18:44181609:A:G	44181609	NA,G	NA,A	NA,1	NA,-inf	NA,inf	NA,0.300079	0.000294185	0.000522507
3	chr18:44665314:T:C	44665314	C,C	T,T	1,1	inf,inf	inf,inf	1.26138,0.605002	0.000293637	0.000515969
3	chr18:44547025:G:T	44547025	T,T	G,G	1,1	inf,inf	inf,inf	1.74315,0.121594	0.000293486	0.000505931
3	chr18:44887758:G:A	44887758	NA,A	NA,G	NA,1	NA,-inf	NA,inf	NA,0.339197	0.000293332	0.000520698
3	chr18:44624895:T:C	44624895	NA,C	NA,T	NA,1	NA,inf	NA,inf	NA,0.360713	0.00029315	0.000520127
3	chr18:44857554:C:CA	44857554	NA,CA	NA,C	NA,1	NA,-inf	NA,inf	NA,0.31757	0.000293062	0.00051973
3	chr18:44033856:A:G	44033856	NA,G	NA,A	NA,1	NA,inf	NA,inf	NA,0.39643	0.000293017	0.00052004
3	chr18:44980156:T:G	44980156	NA,G	NA,T	NA,1	NA,inf	NA,inf	NA,0.339355	0.000292781	0.000518814
3	chr18:44312648:A:G	44312648	G,G	A,A	1,1	-inf,inf	inf,inf	3.67829,0.0866543	0.000292516	0.000617736
3	chr18:44625115:C:G	44625115	G,G	C,C	1,1	inf,-inf	inf,inf	0.31857,0.0330153	0.000292453	0.000512371
3	chr18:44970712:C:T	44970712	NA,T	NA,C	NA,1	NA,inf	NA,inf	NA,0.30882	0.00029233	0.000518633
3	chr18:44117765:A:G	44117765	NA,G	NA,A	NA,1	NA,-inf	NA,inf	NA,0.309046	0.000292202	0.000518755
3	chr18:44683625:A:G	44683625	NA,G	NA,A	NA,1	NA,-inf	NA,inf	NA,0.310318	0.000292056	0.000518372
3	chr18:44316602:C:T	44316602	NA,T	NA,C	NA,1	NA,inf	NA,inf	NA,0.348589	0.000292045	0.000518125
3	chr18:44319839:G:A	44319839	A,A	G,G	1,1	-inf,inf	inf,inf	3.66454,0.100514	0.00029186	0.000615451
3	chr18:44779174:T:C	44779174	NA,C	NA,T	NA,1	NA,-inf	NA,inf	NA,0.294271	0.000291745	0.000517819
3	chr18:44385403:ATTCTTCATTTTC:A	44385403	NA,A	NA,ATTCTTCATTTTC	NA,1	NA,inf	NA,inf	NA,0.365832	0.000291573	0.000517752
3	chr18:44936155:T:C	44936155	C,NA	T,NA	1,NA	inf,NA	inf,NA	0.614918,NA	0.00029146	0.000519675
3	chr18:44820278:A:G	44820278	NA,G	NA,A	NA,1	NA,-inf	NA,inf	NA,0.265098	0.000291087	0.000516242
3	chr18:44404075:A:C	44404075	C,NA	A,NA	1,NA	inf,NA	inf,NA	1.00692,NA	0.000290902	0.00049403
3	chr18:44663320:C:T	44663320	NA,T	NA,C	NA,1	NA,inf	NA,inf	NA,0.327612	0.000290734	0.000515395
3	chr18:44220859:T:C	44220859	C,NA	T,NA	1,NA	inf,NA	inf,NA	1.11763,NA	0.000290679	0.000549375
3	chr18:44034122:T:A	44034122	NA,A	NA,T	NA,1	NA,inf	NA,inf	NA,0.388439	0.000290676	0.000515887
3	chr18:44969777:T:A	44969777	NA,A	NA,T	NA,1	NA,inf	NA,inf	NA,0.30302	0.000290468	0.000515329
3	chr18:44785604:A:C	44785604	NA,C	NA,A	NA,1	NA,-inf	NA,inf	NA,0.292059	0.000290428	0.00051556
3	chr18:44694651:G:A	44694651	NA,A	NA,G	NA,1	NA,-inf	NA,inf	NA,0.276553	0.000290352	0.000515342
3	chr18:44792181:A:G	44792181	NA,G	NA,A	NA,1	NA,-inf	NA,inf	NA,0.294581	0.000289884	0.00051418
3	chr18:44665140:C:T	44665140	T,T	C,C	1,1	inf,-inf	inf,inf	0.151,1.49038	0.00028988	0.00050576
3	chr18:44102370:T:C	44102370	C,C	T,T	1,1	inf,-inf	inf,inf	1.37884,0.996365	0.000289504	0.000772071
3	chr18:44679688:G:A	44679688	NA,A	NA,G	NA,1	NA,-inf	NA,inf	NA,0.302477	0.000289465	0.000513777
3	chr18:44019469:T:C	44019469	NA,C	NA,T	NA,1	NA,inf	NA,inf	NA,0.3836	0.000289338	0.00051352
3	chr18:44844629:C:T	44844629	T,T	C,C	1,1	inf,inf	inf,inf	0.892861,0.0868338	0.000289331	0.000501932
3	chr18:44562405:T:C	44562405	NA,C	NA,T	NA,1	NA,inf	NA,inf	NA,0.341225	0.000289292	0.000512937
3	chr18:44057463:A:ATATAGAATTTTTAT	44057463	NA,ATATAGAATTTTTAT	NA,A	NA,1	NA,-inf	NA,inf	NA,0.320882	0.000288927	0.000512416
3	chr18:44812045:C:T	44812045	NA,T	NA,C	NA,1	NA,inf	NA,inf	NA,0.319837	0.000288751	0.000511431
3	chr18:44034245:A:G	44034245	NA,G	NA,A	NA,1	NA,inf	NA,inf	NA,0.381966	0.000288711	0.000512397
3	chr18:44204041:G:A	44204041	NA,A	NA,G	NA,1	NA,-inf	NA,inf	NA,0.305747	0.000288567	0.000511906
3	chr18:44117295:G:A	44117295	NA,A	NA,G	NA,1	NA,-inf	NA,inf	NA,0.297434	0.000288195	0.000511629
3	chr18:44082402:G:A	44082402	A,A	G,G	1,1	inf,-inf	inf,inf	1.36352,0.97211	0.000288076	0.000767637
3	chr18:44891045:G:A	44891045	NA,A	NA,G	NA,1	NA,-inf	NA,inf	NA,0.415602	0.000288059	0.000508632
3	chr18:44816490:A:C	44816490	NA,C	NA,A	NA,1	NA,-inf	NA,inf	NA,0.429399	0.000287908	0.000508984
3	chr18:44021238:A:C	44021238	NA,C	NA,A	NA,1	NA,inf	NA,inf	NA,0.37752	0.000287499	0.000510254
3	chr18:44582323:T:C	44582323	NA,C	NA,T	NA,1	NA,inf	NA,inf	NA,0.353391	0.000287441	0.000509821
3	chr18:44813077:A:G	44813077	NA,G	NA,A	NA,1	NA,-inf	NA,inf	NA,0.426833	0.000287226	0.00050779
3	chr18:44536968:T:C	44536968	NA,C	NA,T	NA,1	NA,-inf	NA,inf	NA,0.26121	0.000287203	0.000508847
3	chr18:44922976:A:G	44922976	NA,G	NA,A	NA,1	NA,-inf	NA,inf	NA,0.259526	0.000287139	0.000510328
3	chr18:44112709:T:A	44112709	NA,A	NA,T	NA,1	NA,-inf	NA,inf	NA,0.27673	0.000286883	0.000509845
3	chr18:44521039:T:C	44521039	NA,C	NA,T	NA,1	NA,inf	NA,inf	NA,0.24757	0.000286738	0.000508974
3	chr18:44083861:A:C	44083861	C,C	A,A	1,1	inf,-inf	inf,inf	1.33379,0.995352	0.000286726	0.00075836
3	chr18:44818431:G:A	44818431	NA,A	NA,G	NA,1	NA,-inf	NA,inf	NA,0.424501	0.000286402	0.000506343
3	chr18:44498742:A:T	44498742	NA,T	NA,A	NA,1	NA,inf	NA,inf	NA,0.346773	0.000286392	0.000508506
3	chr18:44035341:A:G	44035341	NA,G	NA,A	NA,1	NA,inf	NA,inf	NA,0.372335	0.000285812	0.000507255
3	chr18:44348995:G:C	44348995	NA,C	NA,G	NA,1	NA,inf	NA,inf	NA,0.3283	0.000285294	0.000506621
3	chr18:44290278:C:T	44290278	T,T	C,C	1,1	-inf,-inf	inf,inf	3.39735,0.142056	0.000285282	0.000594685
3	chr18:44811968:A:G	44811968	G,NA	A,NA	1,NA	inf,NA	inf,NA	0.592864,NA	0.000285266	0.000506129
3	chr18:44860722:G:A	44860722	A,NA	G,NA	1,NA	inf,NA	inf,NA	0.935653,NA	0.000285102	0.000515043
3	chr18:44787582:C:T	44787582	NA,T	NA,C	NA,1	NA,inf	NA,inf	NA,0.304858	0.000284661	0.000504966
3	chr18:44631083:T:C	44631083	C,NA	T,NA	1,NA	inf,NA	inf,NA	0.532746,NA	0.00028466	0.000473691
3	chr18:44568916:T:G	44568916	NA,G	NA,T	NA,1	NA,inf	NA,inf	NA,0.324522	0.00028436	0.000504212
3	chr18:44835659:G:A	44835659	NA,A	NA,G	NA,1	NA,-inf	NA,inf	NA,0.270534	0.000284034	0.000504382
3	chr18:44445256:C:A	44445256	NA,A	NA,C	NA,1	NA,inf	NA,inf	NA,0.340566	0.000283762	0.000503578
3	chr18:44625005:C:T	44625005	NA,T	NA,C	NA,1	NA,-inf	NA,inf	NA,0.274339	0.000283681	0.00050368
3	chr18:44022542:A:G	44022542	NA,G	NA,A	NA,1	NA,inf	NA,inf	NA,0.363267	0.000283528	0.000503175
3	chr18:44293883:T:C	44293883	C,C	T,T	1,1	-inf,inf	inf,inf	3.60982,0.136139	0.000283501	0.000597186
3	chr18:44133482:ATAATG:A	44133482	NA,A	NA,ATAATG	NA,1	NA,inf	NA,inf	NA,0.320253	0.000283114	0.000502202
3	chr18:44281741:G:A	44281741	A,A	G,G	1,1	-inf,inf	inf,inf	3.40807,0.0108446	0.000282826	0.000589962
3	chr18:44754098:A:G	44754098	G,NA	A,NA	1,NA	-inf,NA	inf,NA	0.612079,NA	0.000282742	0.000492566
3	chr18:44359928:C:A	44359928	NA,A	NA,C	NA,1	NA,-inf	NA,inf	NA,0.252069	0.000282659	0.000500909
3	chr18:44303098:A:G	44303098	G,G	A,A	1,1	-inf,inf	inf,inf	3.53096,0.227311	0.000282599	0.000592707
3	chr18:44722918:A:T	44722918	NA,T	NA,A	NA,1	NA,inf	NA,inf	NA,0.306219	0.000282242	0.000501245
3	chr18:44657691:T:C	44657691	NA,C	NA,T	NA,1	NA,-inf	NA,inf	NA,0.237925	0.000282231	0.000500419
3	chr18:44579283:C:T	44579283	NA,T	NA,C	NA,1	NA,inf	NA,inf	NA,0.328998	0.000282199	0.000500543
3	chr18:44811847:C:A	44811847	NA,A	NA,C	NA,1	NA,-inf	NA,inf	NA,0.413016	0.000281941	0.000498603
3	chr18:44808293:T:C	44808293	NA,C	NA,T	NA,1	NA,-inf	NA,inf	NA,0.278298	0.000281628	0.000499575
3	chr18:44644557:A:G	44644557	NA,G	NA,A	NA,1	NA,-inf	NA,inf	NA,0.261756	0.000281426	0.000499858
3	chr18:44788604:C:T	44788604	NA,T	NA,C	NA,1	NA,-inf	NA,inf	NA,0.268163	0.000281375	0.000499141
3	chr18:44788154:C:T	44788154	NA,T	NA,C	NA,1	NA,-inf	NA,inf	NA,0.264697	0.000281234	0.000498912
3	chr18:44582324:A:G	44582324	NA,G	NA,A	NA,1	NA,-inf	NA,inf	NA,0.246961	0.000281	0.000498186
3	chr18:44725871:A:G	44725871	NA,G	NA,A	NA,1	NA,inf	NA,inf	NA,0.322956	0.000280757	0.000497387
3	chr18:44797896:C:A	44797896	NA,A	NA,C	NA,1	NA,inf	NA,inf	NA,0.303492	0.000280752	0.000498549
3	chr18:44540680:T:C	44540680	NA,C	NA,T	NA,1	NA,inf	NA,inf	NA,0.324274	0.000280134	0.000496754
3	chr18:44357675:C:T	44357675	NA,T	NA,C	NA,1	NA,-inf	NA,inf	NA,0.242783	0.000280097	0.000496383
3	chr18:44640046:T:TAA	44640046	NA,TAA	NA,T	NA,1	NA,inf	NA,inf	NA,0.274669	0.000280011	0.000496355
3	chr18:44359028:AGGTATACATGTGCCATAGT:A	44359028	NA,A	NA,AGGTATACATGTGCCATAGT	NA,1	NA,-inf	NA,inf	NA,0.242495	0.000279999	0.00049621
3	chr18:44882604:G:A	44882604	NA,A	NA,G	NA,1	NA,-inf	NA,inf	NA,0.252498	0.000279802	0.000496873
3	chr18:44758326:T:G	44758326	NA,G	NA,T	NA,1	NA,inf	NA,inf	NA,0.297837	0.00027977	0.000496364
3	chr18:44740557:G:A	44740557	NA,A	NA,G	NA,1	NA,-inf	NA,inf	NA,0.244983	0.000279568	0.000496114
3	chr18:44607711:C:T	44607711	NA,T	NA,C	NA,1	NA,inf	NA,inf	NA,0.316966	0.000279546	0.000496196
3	chr18:44419508:G:A	44419508	NA,A	NA,G	NA,1	NA,-inf	NA,inf	NA,0.254591	0.000279475	0.000496266
3	chr18:44010934:C:T	44010934	NA,T	NA,C	NA,1	NA,inf	NA,inf	NA,0.325334	0.000279418	0.000496474
3	chr18:44758325:C:G	44758325	NA,G	NA,C	NA,1	NA,inf	NA,inf	NA,0.296467	0.000279381	0.000495675
3	chr18:44382839:T:C	44382839	C,NA	T,NA	1,NA	inf,NA	inf,NA	1.03865,NA	0.000279305	0.000515865
3	chr18:44371097:A:G	44371097	NA,G	NA,A	NA,1	NA,-inf	NA,inf	NA,0.239754	0.000279246	0.000494885
3	chr18:44526246:G:A	44526246	NA,A	NA,G	NA,1	NA,-inf	NA,inf	NA,0.352193	0.000279194	0.000495864
3	chr18:44686409:C:T	44686409	NA,T	NA,C	NA,1	NA,inf	NA,inf	NA,0.331134	0.00027915	0.000495566
3	chr18:44314536:G:A	44314536	A,A	G,G	1,1	-inf,-inf	inf,inf	3.68494,0.0274614	0.000279002	0.00058942
3	chr18:44740313:G:A	44740313	NA,A	NA,G	NA,1	NA,inf	NA,inf	NA,0.316976	0.000278988	0.000494923
3	chr18:44990563:G:A	44990563	NA,A	NA,G	NA,1	NA,-inf	NA,inf	NA,0.264739	0.000278745	0.000494926
3	chr18:44303783:T:C	44303783	C,C	T,T	1,1	-inf,inf	inf,inf	3.50465,0.246399	0.000278729	0.000583162
3	chr18:44807432:A:G	44807432	NA,G	NA,A	NA,1	NA,-inf	NA,inf	NA,0.268495	0.000278699	0.000494388
3	chr18:44302799:T:C	44302799	NA,C	NA,T	NA,1	NA,inf	NA,inf	NA,0.302793	0.000278697	0.000494468
3	chr18:44074505:T:C	44074505	NA,C	NA,T	NA,1	NA,inf	NA,inf	NA,0.321034	0.000278569	0.000494159
3	chr18:44879997:A:G	44879997	NA,G	NA,A	NA,1	NA,-inf	NA,inf	NA,0.259973	0.00027841	0.000493859
3	chr18:44918520:C:G	44918520	NA,G	NA,C	NA,1	NA,inf	NA,inf	NA,0.296886	0.000278306	0.000493763
3	chr18:44391102:G:A	44391102	NA,A	NA,G	NA,1	NA,-inf	NA,inf	NA,0.244343	0.000278275	0.00049416
3	chr18:44846996:C:T	44846996	T,T	C,C	1,1	-inf,-inf	inf,inf	0.211246,1.63113	0.000277773	0.000485357
3	chr18:44831696:A:G	44831696	NA,G	NA,A	NA,1	NA,-inf	NA,inf	NA,0.230727	0.000277729	0.000492663
3	chr18:44543212:G:A	44543212	NA,A	NA,G	NA,1	NA,inf	NA,inf	NA,0.305514	0.00027733	0.000492098
3	chr18:44461315:T:C	44461315	NA,C	NA,T	NA,1	NA,inf	NA,inf	NA,0.328993	0.000277093	0.000490952
3	chr18:44462950:A:C	44462950	NA,C	NA,A	NA,1	NA,-inf	NA,inf	NA,0.227535	0.000276993	0.000491451
3	chr18:44462752:A:C	44462752	NA,C	NA,A	NA,1	NA,-inf	NA,inf	NA,0.227535	0.000276993	0.000491451
3	chr18:44470473:G:A	44470473	NA,A	NA,G	NA,1	NA,inf	NA,inf	NA,0.300986	0.000275909	0.000490044
3	chr18:44316098:G:A	44316098	NA,A	NA,G	NA,1	NA,-inf	NA,inf	NA,0.230318	0.00027586	0.000489466
3	chr18:44846493:A:G	44846493	NA,G	NA,A	NA,1	NA,inf	NA,inf	NA,0.295561	0.000275595	0.000489114
3	chr18:44357831:G:A	44357831	NA,A	NA,G	NA,1	NA,-inf	NA,inf	NA,0.227328	0.000275537	0.000488339
3	chr18:44419165:A:T	44419165	NA,T	NA,A	NA,1	NA,-inf	NA,inf	NA,0.240436	0.000275514	0.00048922
3	chr18:44600670:T:C	44600670	NA,C	NA,T	NA,1	NA,inf	NA,inf	NA,0.299405	0.000275465	0.000488777
3	chr18:44735748:C:T	44735748	NA,T	NA,C	NA,1	NA,-inf	NA,inf	NA,0.236456	0.000275334	0.00048813
3	chr18:44758977:C:T	44758977	NA,T	NA,C	NA,1	NA,inf	NA,inf	NA,0.282481	0.000275324	0.000488488
3	chr18:44089449:A:G	44089449	G,G	A,A	1,1	inf,-inf	inf,inf	1.32261,0.978495	0.000275184	0.000725765
3	chr18:44357430:C:G	44357430	NA,G	NA,C	NA,1	NA,-inf	NA,inf	NA,0.226056	0.000275165	0.000487681
3	chr18:44664659:T:C	44664659	NA,C	NA,T	NA,1	NA,-inf	NA,inf	NA,0.205432	0.000275107	0.000488022
3	chr18:44371692:G:A	44371692	NA,A	NA,G	NA,1	NA,-inf	NA,inf	NA,0.225324	0.000274957	0.000487314
3	chr18:44452447:A:G	44452447	NA,G	NA,A	NA,1	NA,-inf	NA,inf	NA,0.212501	0.000274892	0.000487942
3	chr18:44895009:G:A	44895009	NA,A	NA,G	NA,1	NA,inf	NA,inf	NA,0.291152	0.000274745	0.000487592
3	chr18:44474313:A:G	44474313	NA,G	NA,A	NA,1	NA,-inf	NA,inf	NA,0.219408	0.000274495	0.000487033
3	chr18:44917387:C:T	44917387	NA,T	NA,C	NA,1	NA,inf	NA,inf	NA,0.294727	0.000274434	0.000486061
3	chr18:44318284:A:C	44318284	C,C	A,A	1,1	-inf,-inf	inf,inf	3.68291,0.0766982	0.000274413	0.000579093
3	chr18:44317061:A:G	44317061	G,G	A,A	1,1	-inf,inf	inf,inf	3.66387,0.00264449	0.000274412	0.000578647
3	chr18:44742399:T:C	44742399	NA,C	NA,T	NA,1	NA,inf	NA,inf	NA,0.298937	0.000274356	0.000486839
3	chr18:44024789:T:C	44024789	NA,C	NA,T	NA,1	NA,inf	NA,inf	NA,0.32872	0.000274275	0.00048676
3	chr18:44910359:A:G	44910359	G,NA	A,NA	1,NA	inf,NA	inf,NA	0.418643,NA	0.00027423	0.000472428
3	chr18:44803641:G:A	44803641	NA,A	NA,G	NA,1	NA,inf	NA,inf	NA,0.278733	0.000273867	0.000486305
3	chr18:44094165:T:A	44094165	A,A	T,T	1,1	inf,-inf	inf,inf	1.36254,0.940432	0.000273635	0.000728712
3	chr18:44862324:G:T	44862324	T,NA	G,NA	1,NA	inf,NA	inf,NA	0.91077,NA	0.000273503	0.000493916
3	chr18:44879539:G:A	44879539	NA,A	NA,G	NA,1	NA,-inf	NA,inf	NA,0.230986	0.000273469	0.000485605
3	chr18:44994640:G:C	44994640	NA,C	NA,G	NA,1	NA,inf	NA,inf	NA,0.24623	0.000273384	0.000485043
3	chr18:44313049:C:T	44313049	NA,T	NA,C	NA,1	NA,inf	NA,inf	NA,0.282797	0.000273248	0.000484811
3	chr18:44757438:A:C	44757438	NA,C	NA,A	NA,1	NA,inf	NA,inf	NA,0.267403	0.000273231	0.000484803
3	chr18:44452025:C:A	44452025	NA,A	NA,C	NA,1	NA,-inf	NA,inf	NA,0.205892	0.000272977	0.000484542
3	chr18:44916954:G:A	44916954	NA,A	NA,G	NA,1	NA,inf	NA,inf	NA,0.284045	0.000272494	0.000482648
3	chr18:44480884:T:C	44480884	NA,C	NA,T	NA,1	NA,-inf	NA,inf	NA,0.28073	0.000272483	0.000483356
3	chr18:44369933:G:A	44369933	NA,A	NA,G	NA,1	NA,-inf	NA,inf	NA,0.216626	0.000272457	0.000482903
3	chr18:44444145:T:C	44444145	NA,C	NA,T	NA,1	NA,-inf	NA,inf	NA,0.203801	0.000272372	0.000483468
3	chr18:44501929:C:T	44501929	NA,T	NA,C	NA,1	NA,-inf	NA,inf	NA,0.199661	0.000272142	0.000482544
3	chr18:44577370:T:G	44577370	NA,G	NA,T	NA,1	NA,-inf	NA,inf	NA,0.216083	0.000272129	0.000482498
3	chr18:44989325:C:G	44989325	NA,G	NA,C	NA,1	NA,inf	NA,inf	NA,0.241045	0.000271997	0.000482583
3	chr18:44987765:C:T	44987765	NA,T	NA,C	NA,1	NA,inf	NA,inf	NA,0.241045	0.000271997	0.000482583
3	chr18:44756929:G:T	44756929	NA,T	NA,G	NA,1	NA,inf	NA,inf	NA,0.269386	0.000271927	0.000482477
3	chr18:44316222:G:A	44316222	NA,A	NA,G	NA,1	NA,inf	NA,inf	NA,0.194387	0.000271926	0.00048215
3	chr18:44445366:A:G	44445366	NA,G	NA,A	NA,1	NA,inf	NA,inf	NA,0.31088	0.000271902	0.000481815
3	chr18:44274777:A:G	44274777	NA,G	NA,A	NA,1	NA,-inf	NA,inf	NA,0.174553	0.000271812	0.000482669
3	chr18:44089053:A:G	44089053	G,G	A,A	1,1	inf,-inf	inf,inf	1.34735,0.948711	0.000271744	0.000721134
3	chr18:44296758:A:ACTT	44296758	NA,ACTT	NA,A	NA,1	NA,inf	NA,inf	NA,0.275982	0.000271721	0.000482101
3	chr18:44484098:A:T	44484098	NA,T	NA,A	NA,1	NA,-inf	NA,inf	NA,0.209242	0.000271705	0.000482082
3	chr18:44022786:T:C	44022786	NA,C	NA,T	NA,1	NA,inf	NA,inf	NA,0.318084	0.000271598	0.000482008
3	chr18:44319486:G:T	44319486	NA,T	NA,G	NA,1	NA,-inf	NA,inf	NA,0.226583	0.000271548	0.000481526
3	chr18:44133383:T:G	44133383	NA,G	NA,T	NA,1	NA,-inf	NA,inf	NA,0.230936	0.000271435	0.000482056
3	chr18:44484101:G:T	44484101	NA,T	NA,G	NA,1	NA,-inf	NA,inf	NA,0.2081	0.000271377	0.000481502
3	chr18:44435028:T:G	44435028	NA,G	NA,T	NA,1	NA,-inf	NA,inf	NA,0.224051	0.000271176	0.000481463
3	chr18:44452301:A:G	44452301	NA,G	NA,A	NA,1	NA,-inf	NA,inf	NA,0.199371	0.000271097	0.000481202
3	chr18:44551569:G:A	44551569	A,A	G,G	1,1	inf,-inf	inf,inf	0.965606,0.0593211	0.000270887	0.000485441
3	chr18:44372433:A:T	44372433	NA,T	NA,A	NA,1	NA,-inf	NA,inf	NA,0.211049	0.000270861	0.000480091
3	chr18:44543043:C:T	44543043	T,T	C,C	1,1	inf,-inf	inf,inf	0.938864,0.125599	0.000270851	0.000486437
3	chr18:44324557:G:A	44324557	NA,A	NA,G	NA,1	NA,-inf	NA,inf	NA,0.197247	0.000270689	0.00047935
3	chr18:44482911:C:G	44482911	NA,G	NA,C	NA,1	NA,-inf	NA,inf	NA,0.204731	0.00027046	0.000479876
3	chr18:44474812:T:G	44474812	NA,G	NA,T	NA,1	NA,-inf	NA,inf	NA,1.1552	0.00027038	0.000479131
3	chr18:44095672:G:A	44095672	A,A	G,G	1,1	inf,-inf	inf,inf	1.34943,0.942539	0.000270171	0.000717319
3	chr18:44481678:C:G	44481678	NA,G	NA,C	NA,1	NA,-inf	NA,inf	NA,0.203636	0.000270163	0.00047935
3	chr18:44488970:T:TG	44488970	NA,TG	NA,T	NA,1	NA,-inf	NA,inf	NA,0.203633	0.000270159	0.000479343
3	chr18:44257391:T:C	44257391	NA,C	NA,T	NA,1	NA,-inf	NA,inf	NA,0.167571	0.000269795	0.00047908
3	chr18:44756800:C:G	44756800	NA,G	NA,C	NA,1	NA,-inf	NA,inf	NA,0.21179	0.000269589	0.000478353
3	chr18:44093554:G:T	44093554	NA,T	NA,G	NA,1	NA,-inf	NA,inf	NA,0.202243	0.000269589	0.000477797
3	chr18:44607555:G:A	44607555	NA,A	NA,G	NA,1	NA,-inf	NA,inf	NA,0.22323	0.000269416	0.00047836
3	chr18:44645210:T:C	44645210	NA,C	NA,T	NA,1	NA,-inf	NA,inf	NA,0.221482	0.000269167	0.000477726
3	chr18:44209596:C:T	44209596	T,NA	C,NA	1,NA	inf,NA	inf,NA	1.06696,NA	0.000269161	0.000507546
3	chr18:44495751:A:C	44495751	NA,C	NA,A	NA,1	NA,-inf	NA,inf	NA,1.18	0.000269082	0.000476844
3	chr18:44314369:C:A	44314369	NA,A	NA,C	NA,1	NA,inf	NA,inf	NA,0.265014	0.000268851	0.000477015
3	chr18:44100721:C:T	44100721	NA,T	NA,C	NA,1	NA,-inf	NA,inf	NA,0.217122	0.00026866	0.000477087
3	chr18:44466668:A:G	44466668	NA,G	NA,A	NA,1	NA,inf	NA,inf	NA,0.28162	0.000268618	0.000476707
3	chr18:44343095:T:G	44343095	NA,G	NA,T	NA,1	NA,-inf	NA,inf	NA,0.109532	0.000268598	0.000477566
3	chr18:44193760:A:G	44193760	NA,G	NA,A	NA,1	NA,-inf	NA,inf	NA,0.214964	0.000268562	0.000476916
3	chr18:44345687:G:A	44345687	NA,A	NA,G	NA,1	NA,inf	NA,inf	NA,0.269401	0.000268502	0.000476412
3	chr18:44254340:T:C	44254340	NA,C	NA,T	NA,1	NA,-inf	NA,inf	NA,0.172908	0.000268462	0.000476965
3	chr18:44371964:A:G	44371964	NA,G	NA,A	NA,1	NA,-inf	NA,inf	NA,0.202476	0.000268416	0.000475777
3	chr18:44355203:T:C	44355203	NA,C	NA,T	NA,1	NA,-inf	NA,inf	NA,0.214208	0.000268261	0.00047636
3	chr18:44934366:G:C	44934366	C,C	G,G	1,1	-inf,-inf	inf,inf	0.966535,1.05998	0.000268243	0.000484454
3	chr18:44366598:A:G	44366598	NA,G	NA,A	NA,1	NA,-inf	NA,inf	NA,0.201196	0.00026807	0.000475167
3	chr18:44365847:T:C	44365847	NA,C	NA,T	NA,1	NA,-inf	NA,inf	NA,0.201196	0.00026807	0.000475167
3	chr18:44366811:C:T	44366811	NA,T	NA,C	NA,1	NA,-inf	NA,inf	NA,0.201196	0.00026807	0.000475167
3	chr18:44365884:C:T	44365884	NA,T	NA,C	NA,1	NA,-inf	NA,inf	NA,0.201196	0.00026807	0.000475167
3	chr18:44357776:T:C	44357776	NA,C	NA,T	NA,1	NA,-inf	NA,inf	NA,0.200878	0.000267987	0.00047502
3	chr18:44370804:C:T	44370804	NA,T	NA,C	NA,1	NA,-inf	NA,inf	NA,0.200702	0.000267939	0.000474937
3	chr18:44832344:A:G	44832344	NA,G	NA,A	NA,1	NA,-inf	NA,inf	NA,0.19674	0.000267866	0.000475193
3	chr18:44116840:A:G	44116840	NA,G	NA,A	NA,1	NA,-inf	NA,inf	NA,0.198609	0.000267774	0.000474585
3	chr18:44290592:C:A	44290592	A,A	C,C	1,1	-inf,-inf	inf,inf	3.35069,0.127228	0.000267687	0.000556785
3	chr18:44092494:G:A	44092494	A,A	G,G	1,1	inf,-inf	inf,inf	1.35532,0.931717	0.000267603	0.000711519
3	chr18:44874849:A:C	44874849	NA,C	NA,A	NA,1	NA,inf	NA,inf	NA,0.206059	0.000267578	0.000474564
3	chr18:44453785:C:A	44453785	NA,A	NA,C	NA,1	NA,inf	NA,inf	NA,0.28953	0.000267566	0.000474167
3	chr18:44778832:A:C	44778832	C,C	A,A	1,1	inf,-inf	inf,inf	0.314727,1.24397	0.000267362	0.000468528
3	chr18:44399225:A:C	44399225	NA,C	NA,A	NA,1	NA,-inf	NA,inf	NA,0.211172	0.000267348	0.000474623
3	chr18:44815703:G:A	44815703	NA,A	NA,G	NA,1	NA,inf	NA,inf	NA,0.271957	0.000267311	0.000474324
3	chr18:44880456:A:G	44880456	NA,G	NA,A	NA,1	NA,inf	NA,inf	NA,0.237	0.000267273	0.00047417
3	chr18:44505658:TCA:T	44505658	NA,T	NA,TCA	NA,1	NA,inf	NA,inf	NA,0.293289	0.000267238	0.00047362
3	chr18:44644948:C:T	44644948	NA,T	NA,C	NA,1	NA,inf	NA,inf	NA,0.265474	0.000267196	0.000474235
3	chr18:44360145:G:C	44360145	NA,C	NA,G	NA,1	NA,-inf	NA,inf	NA,0.197623	0.000267128	0.000473505
3	chr18:44716405:C:A	44716405	NA,A	NA,C	NA,1	NA,-inf	NA,inf	NA,0.219628	0.0002671	0.000474127
3	chr18:44755362:G:A	44755362	NA,A	NA,G	NA,1	NA,inf	NA,inf	NA,0.272598	0.000267075	0.000473162
3	chr18:44308741:G:T	44308741	T,T	G,G	1,1	-inf,-inf	inf,inf	3.64224,0.00271042	0.000266969	0.000562494
3	chr18:44358932:T:C	44358932	NA,C	NA,T	NA,1	NA,-inf	NA,inf	NA,0.628576	0.000266882	0.000472888
3	chr18:44531274:T:C	44531274	NA,C	NA,T	NA,1	NA,inf	NA,inf	NA,0.309576	0.00026688	0.0004742
3	chr18:44233173:C:T	44233173	NA,T	NA,C	NA,1	NA,-inf	NA,inf	NA,0.213622	0.000266877	0.000473259
3	chr18:44032311:A:T	44032311	NA,T	NA,A	NA,1	NA,inf	NA,inf	NA,0.276324	0.00026669	0.000473785
3	chr18:44555864:C:A	44555864	NA,A	NA,C	NA,1	NA,inf	NA,inf	NA,0.271324	0.000266671	0.000473206
3	chr18:44240467:T:C	44240467	NA,C	NA,T	NA,1	NA,inf	NA,inf	NA,0.262314	0.000266598	0.00047237
3	chr18:44705522:T:C	44705522	NA,C	NA,T	NA,1	NA,inf	NA,inf	NA,0.250263	0.000266541	0.000472851
3	chr18:44228575:TATTA:T	44228575	NA,T	NA,TATTA	NA,1	NA,-inf	NA,inf	NA,0.2037	0.00026642	0.000472789
3	chr18:44734000:C:T	44734000	NA,T	NA,C	NA,1	NA,inf	NA,inf	NA,0.244642	0.000266046	0.000472113
3	chr18:44785666:C:T	44785666	NA,T	NA,C	NA,1	NA,inf	NA,inf	NA,0.25188	0.000265987	0.000471811
3	chr18:44567997:A:G	44567997	NA,G	NA,A	NA,1	NA,-inf	NA,inf	NA,0.206782	0.000265929	0.000470777
3	chr18:44185494:A:G	44185494	NA,G	NA,A	NA,1	NA,inf	NA,inf	NA,0.248076	0.0002659	0.000471809
3	chr18:44026703:A:T	44026703	NA,T	NA,A	NA,1	NA,inf	NA,inf	NA,0.293908	0.00026588	0.000471861
3	chr18:44035748:G:A	44035748	NA,A	NA,G	NA,1	NA,inf	NA,inf	NA,0.293491	0.000265676	0.0004715
3	chr18:44127269:G:T	44127269	NA,T	NA,G	NA,1	NA,-inf	NA,inf	NA,0.201348	0.00026535	0.000471186
3	chr18:44629475:A:G	44629475	NA,G	NA,A	NA,1	NA,-inf	NA,inf	NA,0.188783	0.000265341	0.000470966
3	chr18:44095574:T:C	44095574	C,C	T,T	1,1	inf,-inf	inf,inf	1.3356,0.943198	0.00026529	0.000701787
3	chr18:44249683:C:T	44249683	NA,T	NA,C	NA,1	NA,inf	NA,inf	NA,0.0358102	0.000265218	0.000471706
3	chr18:44503120:T:C	44503120	NA,C	NA,T	NA,1	NA,inf	NA,inf	NA,0.286493	0.000264884	0.00046945
3	chr18:44104259:T:C	44104259	NA,C	NA,T	NA,1	NA,-inf	NA,inf	NA,0.199405	0.000264687	0.000470017
3	chr18:44033680:T:G	44033680	NA,G	NA,T	NA,1	NA,-inf	NA,inf	NA,0.201054	0.000264614	0.000469882
3	chr18:44792188:G:A	44792188	NA,A	NA,G	NA,1	NA,-inf	NA,inf	NA,0.209815	0.000264588	0.000469437
3	chr18:44503182:G:A	44503182	NA,A	NA,G	NA,1	NA,inf	NA,inf	NA,0.28506	0.000264556	0.000468872
3	chr18:44489558:C:T	44489558	NA,T	NA,C	NA,1	NA,-inf	NA,inf	NA,0.178281	0.000264472	0.000469367
3	chr18:44034729:C:T	44034729	NA,T	NA,C	NA,1	NA,inf	NA,inf	NA,0.287039	0.000264274	0.000469011
3	chr18:44125455:A:G	44125455	NA,G	NA,A	NA,1	NA,-inf	NA,inf	NA,0.198621	0.000264119	0.000469004
3	chr18:44629949:C:T	44629949	NA,T	NA,C	NA,1	NA,inf	NA,inf	NA,0.255471	0.000264119	0.000468637
3	chr18:44244146:C:T	44244146	NA,T	NA,C	NA,1	NA,inf	NA,inf	NA,0.00933255	0.000264098	0.0004695
3	chr18:44024150:G:A	44024150	NA,A	NA,G	NA,1	NA,-inf	NA,inf	NA,0.197276	0.000263673	0.000468208
3	chr18:44370326:A:C	44370326	NA,C	NA,A	NA,1	NA,-inf	NA,inf	NA,0.184674	0.000263623	0.000467321
3	chr18:44026351:C:T	44026351	NA,T	NA,C	NA,1	NA,inf	NA,inf	NA,0.283537	0.000263531	0.000467691
3	chr18:44902264:A:G	44902264	NA,G	NA,A	NA,1	NA,inf	NA,inf	NA,0.109677	0.000263421	0.000468478
3	chr18:44842949:G:A	44842949	NA,A	NA,G	NA,1	NA,-inf	NA,inf	NA,0.184076	0.00026342	0.000467744
3	chr18:44528189:C:T	44528189	T,T	C,C	1,1	-inf,-inf	inf,inf	0.63771,0.172397	0.000263396	0.000451604
3	chr18:44183278:G:A	44183278	NA,A	NA,G	NA,1	NA,-inf	NA,inf	NA,0.193962	0.00026336	0.000467095
3	chr18:44508274:C:T	44508274	NA,T	NA,C	NA,1	NA,inf	NA,inf	NA,0.278673	0.000263096	0.000466301
3	chr18:44932985:G:A	44932985	NA,A	NA,G	NA,1	NA,-inf	NA,inf	NA,0.193709	0.000263006	0.000466857
3	chr18:44349098:T:A	44349098	A,NA	T,NA	1,NA	-inf,NA	inf,NA	1.38251,NA	0.000262872	0.000486548
3	chr18:44461011:A:C	44461011	NA,C	NA,A	NA,1	NA,inf	NA,inf	NA,0.170267	0.000262813	0.000466708
3	chr18:44089395:A:G	44089395	NA,G	NA,A	NA,1	NA,-inf	NA,inf	NA,0.209133	0.000262657	0.000464874
3	chr18:44948031:G:A	44948031	NA,A	NA,G	NA,1	NA,-inf	NA,inf	NA,0.196346	0.000262498	0.00046557
3	chr18:44930316:T:A	44930316	NA,A	NA,T	NA,1	NA,-inf	NA,inf	NA,0.191778	0.000262481	0.00046592
3	chr18:44883171:A:G	44883171	NA,G	NA,A	NA,1	NA,-inf	NA,inf	NA,0.187735	0.000262451	0.000465951
3	chr18:44402444:G:A	44402444	NA,A	NA,G	NA,1	NA,-inf	NA,inf	NA,0.189646	0.000262417	0.000465916
3	chr18:44916224:T:C	44916224	NA,C	NA,T	NA,1	NA,inf	NA,inf	NA,0.244431	0.000262383	0.000464857
3	chr18:44039558:A:G	44039558	G,NA	A,NA	1,NA	inf,NA	inf,NA	1.10559,NA	0.000262331	0.000502948
3	chr18:44148058:G:GT	44148058	NA,GT	NA,G	NA,1	NA,inf	NA,inf	NA,0.232901	0.000262319	0.000465461
3	chr18:44475371:C:T	44475371	NA,T	NA,C	NA,1	NA,inf	NA,inf	NA,0.296325	0.000262256	0.000465663
3	chr18:44034858:T:C	44034858	NA,C	NA,T	NA,1	NA,inf	NA,inf	NA,0.277852	0.000262232	0.00046539
3	chr18:44101558:TA:T	44101558	NA,T	NA,TA	NA,1	NA,-inf	NA,inf	NA,0.189503	0.000262207	0.000465602
3	chr18:44622465:A:G	44622465	NA,G	NA,A	NA,1	NA,inf	NA,inf	NA,0.240915	0.000262022	0.000464972
3	chr18:44121132:A:T	44121132	NA,T	NA,A	NA,1	NA,-inf	NA,inf	NA,0.190163	0.000262016	0.000465259
3	chr18:44106615:C:T	44106615	NA,T	NA,C	NA,1	NA,-inf	NA,inf	NA,0.188609	0.000262008	0.000465248
3	chr18:44108931:A:G	44108931	NA,G	NA,A	NA,1	NA,-inf	NA,inf	NA,0.188042	0.000261856	0.000464979
3	chr18:44641770:A:T	44641770	NA,T	NA,A	NA,1	NA,-inf	NA,inf	NA,0.193152	0.0002618	0.000464819
3	chr18:44934483:A:G	44934483	G,G	A,A	1,1	-inf,-inf	inf,inf	0.929425,1.07887	0.000261759	0.000472359
3	chr18:44260831:C:G	44260831	NA,G	NA,C	NA,1	NA,inf	NA,inf	NA,0.0250483	0.000261646	0.000465299
3	chr18:44046806:C:T	44046806	NA,T	NA,C	NA,1	NA,-inf	NA,inf	NA,0.189083	0.000261598	0.000464527
3	chr18:44870551:C:T	44870551	NA,T	NA,C	NA,1	NA,-inf	NA,inf	NA,0.204439	0.000261341	0.000463586
3	chr18:44483657:A:T	44483657	NA,T	NA,A	NA,1	NA,inf	NA,inf	NA,0.266363	0.000261318	0.000463177
3	chr18:44551251:C:T	44551251	NA,T	NA,C	NA,1	NA,-inf	NA,inf	NA,0.180053	0.000261251	0.000463703
3	chr18:44874794:G:A	44874794	NA,A	NA,G	NA,1	NA,-inf	NA,inf	NA,0.186788	0.000261249	0.000463863
3	chr18:44153289:T:C	44153289	NA,C	NA,T	NA,1	NA,-inf	NA,inf	NA,0.186234	0.000261189	0.000463796
3	chr18:44225824:C:T	44225824	T,NA	C,NA	1,NA	inf,NA	inf,NA	1.04491,NA	0.000260718	0.000490998
3	chr18:44736332:T:C	44736332	NA,C	NA,T	NA,1	NA,inf	NA,inf	NA,0.242432	0.00026068	0.000462588
3	chr18:44466919:A:G	44466919	NA,G	NA,A	NA,1	NA,-inf	NA,inf	NA,0.162419	0.000260662	0.000462606
3	chr18:44561483:A:G	44561483	NA,G	NA,A	NA,1	NA,inf	NA,inf	NA,0.247412	0.000260653	0.000462529
3	chr18:44101059:G:A	44101059	NA,A	NA,G	NA,1	NA,-inf	NA,inf	NA,0.182821	0.000260618	0.000462774
3	chr18:44130787:T:G	44130787	NA,G	NA,T	NA,1	NA,-inf	NA,inf	NA,0.170031	0.000260563	0.000461868
3	chr18:44497397:T:G	44497397	NA,G	NA,T	NA,1	NA,inf	NA,inf	NA,0.262642	0.000260511	0.000461754
3	chr18:44315146:G:C	44315146	NA,C	NA,G	NA,1	NA,inf	NA,inf	NA,0.229969	0.000260381	0.000462002
3	chr18:44522075:A:G	44522075	NA,G	NA,A	NA,1	NA,-inf	NA,inf	NA,0.178054	0.000260355	0.000461707
3	chr18:44468200:G:C	44468200	NA,C	NA,G	NA,1	NA,-inf	NA,inf	NA,0.160944	0.000260309	0.00046198
3	chr18:44276460:A:G	44276460	NA,G	NA,A	NA,1	NA,-inf	NA,inf	NA,0.144293	0.000260308	0.000462419
3	chr18:44444491:C:T	44444491	NA,T	NA,C	NA,1	NA,-inf	NA,inf	NA,1.09643	0.000260126	0.000461049
3	chr18:44107221:G:A	44107221	NA,A	NA,G	NA,1	NA,-inf	NA,inf	NA,0.180784	0.000260117	0.000461883
3	chr18:44869633:C:T	44869633	T,T	C,C	1,1	inf,-inf	inf,inf	0.351004,1.32912	0.00025986	0.000462606
3	chr18:44839245:G:T	44839245	NA,T	NA,G	NA,1	NA,-inf	NA,inf	NA,0.180861	0.000259756	0.000461297
3	chr18:44461261:C:T	44461261	NA,T	NA,C	NA,1	NA,-inf	NA,inf	NA,0.161901	0.000259679	0.000460766
3	chr18:44872859:C:T	44872859	NA,T	NA,C	NA,1	NA,inf	NA,inf	NA,0.174151	0.000259619	0.000460486
3	chr18:44209370:T:A	44209370	NA,A	NA,T	NA,1	NA,-inf	NA,inf	NA,0.183004	0.000259475	0.000460144
3	chr18:44512532:C:T	44512532	NA,T	NA,C	NA,1	NA,inf	NA,inf	NA,0.254173	0.000259383	0.000459766
3	chr18:44832215:A:G	44832215	NA,G	NA,A	NA,1	NA,-inf	NA,inf	NA,0.159521	0.0002586	0.000458787
3	chr18:44619933:G:A	44619933	NA,A	NA,G	NA,1	NA,inf	NA,inf	NA,0.224211	0.000258287	0.000458336
3	chr18:44873805:G:A	44873805	NA,A	NA,G	NA,1	NA,-inf	NA,inf	NA,0.190726	0.000258202	0.000458032
3	chr18:44746122:A:C	44746122	NA,C	NA,A	NA,1	NA,-inf	NA,inf	NA,0.20081	0.000258109	0.00045708
3	chr18:44963850:A:C	44963850	NA,C	NA,A	NA,1	NA,inf	NA,inf	NA,0.194264	0.000258106	0.000458854
3	chr18:44947713:T:C	44947713	NA,C	NA,T	NA,1	NA,-inf	NA,inf	NA,0.177247	0.000258019	0.000457649
3	chr18:44421281:C:T	44421281	NA,T	NA,C	NA,1	NA,-inf	NA,inf	NA,0.173558	0.00025801	0.000458088
3	chr18:44194483:T:C	44194483	NA,C	NA,T	NA,1	NA,-inf	NA,inf	NA,0.170312	0.000257617	0.000457435
3	chr18:44390867:T:G	44390867	NA,G	NA,T	NA,1	NA,-inf	NA,inf	NA,0.165046	0.000257606	0.000457389
3	chr18:44909716:C:T	44909716	NA,T	NA,C	NA,1	NA,inf	NA,inf	NA,0.22331	0.000257559	0.000456381
3	chr18:44909047:T:G	44909047	NA,G	NA,T	NA,1	NA,inf	NA,inf	NA,0.22331	0.000257559	0.000456381
3	chr18:44109005:G:A	44109005	NA,A	NA,G	NA,1	NA,inf	NA,inf	NA,0.229691	0.000257469	0.000456108
3	chr18:44930240:A:C	44930240	NA,C	NA,A	NA,1	NA,inf	NA,inf	NA,0.197712	0.000257427	0.00045669
3	chr18:44907141:A:G	44907141	NA,G	NA,A	NA,1	NA,inf	NA,inf	NA,0.222679	0.000257425	0.000456146
3	chr18:44310265:A:T	44310265	NA,T	NA,A	NA,1	NA,-inf	NA,inf	NA,0.169127	0.00025728	0.000455941
3	chr18:44107520:C:G	44107520	NA,G	NA,C	NA,1	NA,-inf	NA,inf	NA,0.176627	0.000257267	0.000456575
3	chr18:44090222:G:A	44090222	NA,A	NA,G	NA,1	NA,inf	NA,inf	NA,0.232103	0.000257199	0.000455709
3	chr18:44359749:T:A	44359749	NA,A	NA,T	NA,1	NA,-inf	NA,inf	NA,0.149159	0.00025719	0.000456085
3	chr18:44996403:G:A	44996403	NA,A	NA,G	NA,1	NA,-inf	NA,inf	NA,0.158823	0.000257124	0.00045662
3	chr18:44510303:T:C	44510303	NA,C	NA,T	NA,1	NA,inf	NA,inf	NA,0.248756	0.000257011	0.000455588
3	chr18:44586692:C:T	44586692	NA,T	NA,C	NA,1	NA,inf	NA,inf	NA,0.214133	0.000256944	0.000456373
3	chr18:44365541:T:C	44365541	NA,C	NA,T	NA,1	NA,-inf	NA,inf	NA,0.156496	0.000256872	0.000455415
3	chr18:44359887:T:C	44359887	NA,C	NA,T	NA,1	NA,-inf	NA,inf	NA,0.167455	0.000256869	0.000455677
3	chr18:44632446:A:G	44632446	NA,G	NA,A	NA,1	NA,-inf	NA,inf	NA,0.158793	0.00025664	0.000455697
3	chr18:44489356:A:G	44489356	NA,G	NA,A	NA,1	NA,-inf	NA,inf	NA,0.150155	0.000256633	0.000455369
3	chr18:44051274:C:T	44051274	NA,T	NA,C	NA,1	NA,inf	NA,inf	NA,0.207599	0.000256537	0.000455666
3	chr18:44808752:G:A	44808752	NA,A	NA,G	NA,1	NA,-inf	NA,inf	NA,0.162829	0.000256323	0.00045513
3	chr18:44228924:TTAATTGCATC:T	44228924	NA,T	NA,TTAATTGCATC	NA,1	NA,inf	NA,inf	NA,0.231862	0.000256269	0.000453884
3	chr18:44107195:C:T	44107195	T,T	C,C	1,1	inf,-inf	inf,inf	1.3592,0.938279	0.000256159	0.000679751
3	chr18:44358889:G:A	44358889	NA,A	NA,G	NA,1	NA,-inf	NA,inf	NA,0.154561	0.000256159	0.00045438
3	chr18:44524005:C:T	44524005	NA,T	NA,C	NA,1	NA,-inf	NA,inf	NA,0.137579	0.000256138	0.000454264
3	chr18:44551587:C:T	44551587	NA,T	NA,C	NA,1	NA,-inf	NA,inf	NA,0.157587	0.00025606	0.000454486
3	chr18:44245298:T:C	44245298	NA,C	NA,T	NA,1	NA,-inf	NA,inf	NA,0.154566	0.000255831	0.000454142
3	chr18:44014742:C:T	44014742	NA,T	NA,C	NA,1	NA,inf	NA,inf	NA,0.216385	0.000255829	0.000454111
3	chr18:44401259:G:A	44401259	NA,A	NA,G	NA,1	NA,-inf	NA,inf	NA,0.158278	0.000255829	0.000454214
3	chr18:44161443:G:A	44161443	NA,A	NA,G	NA,1	NA,inf	NA,inf	NA,0.209089	0.000255807	0.000454478
3	chr18:44306548:A:ATC	44306548	ATC,ATC	A,A	1,1	-inf,-inf	inf,inf	3.61646,0.0539671	0.000255793	0.000538774
3	chr18:44089614:A:G	44089614	NA,G	NA,A	NA,1	NA,inf	NA,inf	NA,0.224342	0.000255607	0.000452912
3	chr18:44132343:T:C	44132343	NA,C	NA,T	NA,1	NA,-inf	NA,inf	NA,0.157698	0.000255598	0.000453851
3	chr18:44300454:G:A	44300454	A,A	G,G	1,1	-inf,inf	inf,inf	3.52506,0.116245	0.000255585	0.000535813
3	chr18:44792262:G:T	44792262	NA,T	NA,G	NA,1	NA,-inf	NA,inf	NA,0.170363	0.000255502	0.00045331
3	chr18:44212762:C:G	44212762	NA,G	NA,C	NA,1	NA,-inf	NA,inf	NA,0.145806	0.000255384	0.00045276
3	chr18:44376587:G:A	44376587	NA,A	NA,G	NA,1	NA,inf	NA,inf	NA,0.134563	0.000255344	0.000453207
3	chr18:44131153:TACTTATTGA:T	44131153	NA,T	NA,TACTTATTGA	NA,1	NA,-inf	NA,inf	NA,0.156224	0.000255265	0.000453259
3	chr18:44373783:C:G	44373783	NA,G	NA,C	NA,1	NA,-inf	NA,inf	NA,0.148306	0.000255237	0.000452547
3	chr18:44398116:A:G	44398116	NA,G	NA,A	NA,1	NA,-inf	NA,inf	NA,0.416948	0.000255132	0.000452705
3	chr18:44813588:A:G	44813588	NA,G	NA,A	NA,1	NA,-inf	NA,inf	NA,0.167399	0.000255105	0.000452627
3	chr18:44379526:C:T	44379526	NA,T	NA,C	NA,1	NA,inf	NA,inf	NA,0.208393	0.000254983	0.000452369
3	chr18:44145581:G:A	44145581	A,NA	G,NA	1,NA	-inf,NA	inf,NA	1.30987,NA	0.000254951	0.000487855
3	chr18:44516428:G:A	44516428	NA,A	NA,G	NA,1	NA,inf	NA,inf	NA,0.237453	0.000254863	0.000451796
3	chr18:44944335:C:G	44944335	NA,G	NA,C	NA,1	NA,-inf	NA,inf	NA,0.169106	0.000254824	0.000451914
3	chr18:44916055:A:G	44916055	NA,G	NA,A	NA,1	NA,inf	NA,inf	NA,0.208312	0.000254646	0.000451261
3	chr18:44959603:C:T	44959603	NA,T	NA,C	NA,1	NA,inf	NA,inf	NA,0.193752	0.000254622	0.000451794
3	chr18:44187856:A:G	44187856	NA,G	NA,A	NA,1	NA,-inf	NA,inf	NA,0.155972	0.000254593	0.000451591
3	chr18:44425102:C:A	44425102	NA,A	NA,C	NA,1	NA,-inf	NA,inf	NA,0.148037	0.000254531	0.00045191
3	chr18:44083657:A:G	44083657	NA,G	NA,A	NA,1	NA,-inf	NA,inf	NA,0.147514	0.000254499	0.000451327
3	chr18:44221685:G:T	44221685	NA,T	NA,G	NA,1	NA,inf	NA,inf	NA,0.222009	0.000254461	0.000450672
3	chr18:44740146:G:A	44740146	NA,A	NA,G	NA,1	NA,inf	NA,inf	NA,0.198175	0.000254258	0.000451539
3	chr18:44817315:T:C	44817315	NA,C	NA,T	NA,1	NA,-inf	NA,inf	NA,0.163039	0.000254068	0.000450793
3	chr18:44827769:T:C	44827769	NA,C	NA,T	NA,1	NA,-inf	NA,inf	NA,0.162957	0.000254049	0.000450759
3	chr18:44453868:G:A	44453868	NA,A	NA,G	NA,1	NA,-inf	NA,inf	NA,0.152509	0.000254026	0.000450969
3	chr18:44107507:C:G	44107507	NA,G	NA,C	NA,1	NA,-inf	NA,inf	NA,0.157289	0.00025385	0.000450202
3	chr18:44828250:A:G	44828250	NA,G	NA,A	NA,1	NA,-inf	NA,inf	NA,0.161677	0.000253786	0.000450292
3	chr18:44212019:C:T	44212019	NA,T	NA,C	NA,1	NA,inf	NA,inf	NA,0.218825	0.000253729	0.000449359
3	chr18:44918369:A:G	44918369	NA,G	NA,A	NA,1	NA,inf	NA,inf	NA,0.216433	0.000253715	0.000450177
3	chr18:44874773:CAG:C	44874773	NA,C	NA,CAG	NA,1	NA,-inf	NA,inf	NA,0.142133	0.000253605	0.000450275
3	chr18:44483310:T:C	44483310	NA,C	NA,T	NA,1	NA,inf	NA,inf	NA,0.227871	0.000253587	0.000449557
3	chr18:44465126:G:C	44465126	NA,C	NA,G	NA,1	NA,-inf	NA,inf	NA,0.132233	0.000253538	0.000449963
3	chr18:44818834:A:T	44818834	NA,T	NA,A	NA,1	NA,-inf	NA,inf	NA,0.160277	0.000253507	0.000449799
3	chr18:44095214:G:T	44095214	T,T	G,G	1,1	inf,-inf	inf,inf	1.34118,0.909956	0.000253495	0.000671214
3	chr18:44509635:G:A	44509635	NA,A	NA,G	NA,1	NA,-inf	NA,inf	NA,1.04324	0.000253495	0.000449393
3	chr18:44421902:G:A	44421902	NA,A	NA,G	NA,1	NA,-inf	NA,inf	NA,0.136359	0.000253448	0.000450102
3	chr18:44279199:G:A	44279199	NA,A	NA,G	NA,1	NA,-inf	NA,inf	NA,0.222223	0.000253252	0.000449845
3	chr18:44229605:G:C	44229605	NA,C	NA,G	NA,1	NA,-inf	NA,inf	NA,0.150667	0.000253228	0.000449615
3	chr18:44005222:G:C	44005222	NA,C	NA,G	NA,1	NA,-inf	NA,inf	NA,0.152421	0.000253217	0.000449593
3	chr18:44835440:A:G	44835440	NA,G	NA,A	NA,1	NA,-inf	NA,inf	NA,0.156	0.000253208	0.000449273
3	chr18:44299145:G:A	44299145	NA,A	NA,G	NA,1	NA,-inf	NA,inf	NA,0.161406	0.000253163	0.000449411
3	chr18:44094815:A:G	44094815	G,G	A,A	1,1	inf,-inf	inf,inf	1.32191,0.92494	0.000253049	0.00066686
3	chr18:44466381:T:C	44466381	NA,C	NA,T	NA,1	NA,inf	NA,inf	NA,0.22096	0.000253043	0.000448595
3	chr18:44432181:C:T	44432181	NA,T	NA,C	NA,1	NA,-inf	NA,inf	NA,0.14603	0.000253024	0.000448587
3	chr18:44043636:G:A	44043636	NA,A	NA,G	NA,1	NA,inf	NA,inf	NA,0.196225	0.000253012	0.000449439
3	chr18:44299911:A:G	44299911	G,G	A,A	1,1	-inf,inf	inf,inf	3.45772,0.202995	0.000252913	0.000528424
3	chr18:44816254:T:G	44816254	NA,G	NA,T	NA,1	NA,-inf	NA,inf	NA,0.136505	0.000252694	0.000448606
3	chr18:44310167:G:A	44310167	A,A	G,G	1,1	-inf,-inf	inf,inf	3.59735,0.012334	0.000252627	0.000530969
3	chr18:44050978:A:G	44050978	NA,G	NA,A	NA,1	NA,inf	NA,inf	NA,0.208915	0.000252617	0.000447668
3	chr18:44286415:C:T	44286415	NA,T	NA,C	NA,1	NA,inf	NA,inf	NA,0.193957	0.000252605	0.000448218
3	chr18:44875687:C:T	44875687	NA,T	NA,C	NA,1	NA,-inf	NA,inf	NA,0.142685	0.000252582	0.000448404
3	chr18:44209426:G:A	44209426	A,NA	G,NA	1,NA	inf,NA	inf,NA	1.02343,NA	0.000252529	0.000475156
3	chr18:44389376:G:T	44389376	NA,T	NA,G	NA,1	NA,-inf	NA,inf	NA,0.141811	0.000252517	0.000448334
3	chr18:44131053:A:G	44131053	NA,G	NA,A	NA,1	NA,-inf	NA,inf	NA,0.142064	0.000252283	0.000447949
3	chr18:44482244:C:T	44482244	NA,T	NA,C	NA,1	NA,inf	NA,inf	NA,0.219326	0.000252205	0.000447121
3	chr18:44495680:C:T	44495680	NA,T	NA,C	NA,1	NA,inf	NA,inf	NA,0.128404	0.000252164	0.000447712
3	chr18:44962374:G:A	44962374	NA,A	NA,G	NA,1	NA,inf	NA,inf	NA,0.181837	0.000252088	0.000447315
3	chr18:44057254:T:C	44057254	C,NA	T,NA	1,NA	inf,NA	inf,NA	1.0934,NA	0.000252051	0.000478106
3	chr18:44006686:C:T	44006686	NA,T	NA,C	NA,1	NA,-inf	NA,inf	NA,0.133457	0.000251502	0.000446641
3	chr18:44236330:T:A	44236330	NA,A	NA,T	NA,1	NA,inf	NA,inf	NA,0.184308	0.000251489	0.000446356
3	chr18:44655466:C:T	44655466	T,T	C,C	1,1	-inf,-inf	inf,inf	0.769276,0.337974	0.000251357	0.000442388
3	chr18:44971201:G:A	44971201	NA,A	NA,G	NA,1	NA,inf	NA,inf	NA,0.178302	0.000251262	0.000445848
3	chr18:44305689:G:T	44305689	T,T	G,G	1,1	-inf,inf	inf,inf	3.52533,0.111775	0.000251202	0.000526641
3	chr18:44953642:A:G	44953642	NA,G	NA,A	NA,1	NA,-inf	NA,inf	NA,0.138171	0.000251139	0.000445774
3	chr18:44920374:C:T	44920374	NA,T	NA,C	NA,1	NA,-inf	NA,inf	NA,0.145727	0.000251039	0.000445603
3	chr18:44420005:T:G	44420005	NA,G	NA,T	NA,1	NA,-inf	NA,inf	NA,0.12462	0.000251011	0.000445759
3	chr18:44134897:C:A	44134897	NA,A	NA,C	NA,1	NA,-inf	NA,inf	NA,0.152188	0.000250893	0.000445327
3	chr18:44963498:A:G	44963498	NA,G	NA,A	NA,1	NA,inf	NA,inf	NA,0.157741	0.000250649	0.000445431
3	chr18:44524581:C:T	44524581	NA,T	NA,C	NA,1	NA,-inf	NA,inf	NA,0.138566	0.000250481	0.000444681
3	chr18:44130824:G:A	44130824	NA,A	NA,G	NA,1	NA,-inf	NA,inf	NA,0.132205	0.000250308	0.000444431
3	chr18:44151565:G:A	44151565	NA,A	NA,G	NA,1	NA,inf	NA,inf	NA,0.179814	0.000250183	0.000443877
3	chr18:44687675:C:G	44687675	NA,G	NA,C	NA,1	NA,-inf	NA,inf	NA,0.119987	0.000250138	0.000443817
3	chr18:44495189:A:T	44495189	T,T	A,A	1,1	inf,-inf	inf,inf	2.39784,0.0393093	0.000250114	0.000422635
3	chr18:44258736:A:G	44258736	NA,G	NA,A	NA,1	NA,-inf	NA,inf	NA,0.121911	0.000250058	0.00044344
3	chr18:44521090:TCACCAC:T	44521090	NA,T	NA,TCACCAC	NA,1	NA,-inf	NA,inf	NA,0.137936	0.000250045	0.000443909
3	chr18:44518790:T:C	44518790	NA,C	NA,T	NA,1	NA,-inf	NA,inf	NA,0.137841	0.000250026	0.000443875
3	chr18:44390134:C:T	44390134	NA,T	NA,C	NA,1	NA,-inf	NA,inf	NA,0.1292	0.000250012	0.000443881
3	chr18:44861223:T:A	44861223	A,A	T,T	1,1	-inf,-inf	inf,inf	0.596012,1.12169	0.000249866	0.000435608
3	chr18:44006872:T:A	44006872	NA,A	NA,T	NA,1	NA,-inf	NA,inf	NA,0.124814	0.000249796	0.000443596
3	chr18:44018454:G:A	44018454	NA,A	NA,G	NA,1	NA,-inf	NA,inf	NA,0.125163	0.000249787	0.000443584
3	chr18:44469225:A:G	44469225	NA,G	NA,A	NA,1	NA,-inf	NA,inf	NA,0.11697	0.000249717	0.000443117
3	chr18:44200404:A:T	44200404	NA,T	NA,A	NA,1	NA,-inf	NA,inf	NA,0.128325	0.000249693	0.000443061
3	chr18:44058802:C:T	44058802	NA,T	NA,C	NA,1	NA,-inf	NA,inf	NA,0.169893	0.000249674	0.00044349
3	chr18:44727817:A:T	44727817	NA,T	NA,A	NA,1	NA,inf	NA,inf	NA,0.190699	0.000249662	0.000443093
3	chr18:44456610:G:C	44456610	NA,C	NA,G	NA,1	NA,inf	NA,inf	NA,0.204301	0.000249634	0.000442595
3	chr18:44686544:C:T	44686544	NA,T	NA,C	NA,1	NA,-inf	NA,inf	NA,0.144569	0.000249586	0.000442982
3	chr18:44381692:A:C	44381692	NA,C	NA,A	NA,1	NA,-inf	NA,inf	NA,0.142463	0.000249564	0.000443011
3	chr18:44956209:C:T	44956209	NA,T	NA,C	NA,1	NA,inf	NA,inf	NA,0.163105	0.000249467	0.000443006
3	chr18:44025798:T:C	44025798	NA,C	NA,T	NA,1	NA,-inf	NA,inf	NA,0.123035	0.000249372	0.000442844
3	chr18:44922173:G:A	44922173	NA,A	NA,G	NA,1	NA,inf	NA,inf	NA,0.175092	0.000249365	0.000442502
3	chr18:44352671:G:T	44352671	NA,T	NA,G	NA,1	NA,-inf	NA,inf	NA,0.133486	0.000249356	0.000442341
3	chr18:44621632:C:T	44621632	NA,T	NA,C	NA,1	NA,inf	NA,inf	NA,0.163772	0.000249286	0.000442256
3	chr18:44423643:A:T	44423643	NA,T	NA,A	NA,1	NA,inf	NA,inf	NA,0.202627	0.000249261	0.000441886
3	chr18:44402751:G:C	44402751	NA,C	NA,G	NA,1	NA,-inf	NA,inf	NA,0.127676	0.000249173	0.000442363
3	chr18:44027335:A:G	44027335	NA,G	NA,A	NA,1	NA,-inf	NA,inf	NA,0.121747	0.000249122	0.000442398
3	chr18:44213897:C:T	44213897	NA,T	NA,C	NA,1	NA,inf	NA,inf	NA,0.193231	0.00024908	0.000441308
3	chr18:44517989:G:A	44517989	NA,A	NA,G	NA,1	NA,inf	NA,inf	NA,0.205929	0.000249041	0.000441555
3	chr18:44465067:T:C	44465067	NA,C	NA,T	NA,1	NA,-inf	NA,inf	NA,0.106555	0.000248842	0.000441664
3	chr18:44399129:A:T	44399129	NA,T	NA,A	NA,1	NA,-inf	NA,inf	NA,0.119269	0.000248802	0.000441326
3	chr18:44807029:G:A	44807029	NA,A	NA,G	NA,1	NA,-inf	NA,inf	NA,0.124979	0.000248683	0.000441527
3	chr18:44999628:C:T	44999628	NA,T	NA,C	NA,1	NA,-inf	NA,inf	NA,0.145313	0.000248654	0.00044138
3	chr18:44426870:T:C	44426870	NA,C	NA,T	NA,1	NA,-inf	NA,inf	NA,0.127226	0.000248606	0.000441358
3	chr18:44910440:A:G	44910440	NA,G	NA,A	NA,1	NA,inf	NA,inf	NA,0.176179	0.000248582	0.000440622
3	chr18:44426414:C:T	44426414	NA,T	NA,C	NA,1	NA,-inf	NA,inf	NA,0.126947	0.000248554	0.000441266
3	chr18:44234994:T:G	44234994	NA,G	NA,T	NA,1	NA,-inf	NA,inf	NA,0.180551	0.000248552	0.000441025
3	chr18:44629887:C:A	44629887	NA,A	NA,C	NA,1	NA,-inf	NA,inf	NA,0.116317	0.000248536	0.000441127
3	chr18:44155605:C:T	44155605	NA,T	NA,C	NA,1	NA,-inf	NA,inf	NA,0.13764	0.000248494	0.000441072
3	chr18:44852107:C:T	44852107	T,NA	C,NA	1,NA	inf,NA	inf,NA	0.202493,NA	0.000248461	0.000428388
3	chr18:44255669:C:T	44255669	NA,T	NA,C	NA,1	NA,-inf	NA,inf	NA,0.120613	0.000248431	0.000440524
3	chr18:44551006:T:C	44551006	NA,C	NA,T	NA,1	NA,inf	NA,inf	NA,0.169833	0.000248399	0.000440684
3	chr18:44708053:A:G	44708053	NA,G	NA,A	NA,1	NA,-inf	NA,inf	NA,0.138513	0.00024837	0.000440823
3	chr18:44229400:G:A	44229400	NA,A	NA,G	NA,1	NA,-inf	NA,inf	NA,0.125486	0.000248309	0.000440853
3	chr18:44367529:T:C	44367529	NA,C	NA,T	NA,1	NA,inf	NA,inf	NA,0.16542	0.000248232	0.000440775
3	chr18:44428850:T:C	44428850	NA,C	NA,T	NA,1	NA,-inf	NA,inf	NA,0.125093	0.000248217	0.000440665
3	chr18:44330856:A:G	44330856	NA,G	NA,A	NA,1	NA,-inf	NA,inf	NA,0.114276	0.00024807	0.000439898
3	chr18:44018676:T:A	44018676	NA,A	NA,T	NA,1	NA,-inf	NA,inf	NA,0.11579	0.000248028	0.000440445
3	chr18:44021169:T:A	44021169	NA,A	NA,T	NA,1	NA,-inf	NA,inf	NA,0.114957	0.000247872	0.000440168
3	chr18:44018722:G:C	44018722	NA,C	NA,G	NA,1	NA,-inf	NA,inf	NA,0.114698	0.000247827	0.000440087
3	chr18:44401374:A:G	44401374	NA,G	NA,A	NA,1	NA,-inf	NA,inf	NA,0.258916	0.000247817	0.000439616
3	chr18:44306022:A:C	44306022	NA,C	NA,A	NA,1	NA,inf	NA,inf	NA,0.162917	0.000247717	0.000439484
3	chr18:44603959:G:A	44603959	NA,A	NA,G	NA,1	NA,-inf	NA,inf	NA,0.111761	0.000247687	0.000439361
3	chr18:44793192:G:A	44793192	NA,A	NA,G	NA,1	NA,inf	NA,inf	NA,0.13744	0.000247618	0.000439342
3	chr18:45002576:T:A	45002576	NA,A	NA,T	NA,1	NA,-inf	NA,inf	NA,0.139317	0.000247554	0.000439426
3	chr18:44423821:T:C	44423821	NA,C	NA,T	NA,1	NA,-inf	NA,inf	NA,0.115003	0.000247514	0.000439463
3	chr18:44921980:CAGATT:C	44921980	NA,C	NA,CAGATT	NA,1	NA,inf	NA,inf	NA,0.177122	0.000247474	0.000438818
3	chr18:44045410:T:C	44045410	NA,C	NA,T	NA,1	NA,inf	NA,inf	NA,0.179798	0.000247469	0.000438642
3	chr18:44502080:A:G	44502080	G,G	A,A	1,1	inf,inf	inf,inf	2.26333,0.370805	0.000247433	0.000418392
3	chr18:44807367:C:T	44807367	NA,T	NA,C	NA,1	NA,-inf	NA,inf	NA,0.117964	0.000247424	0.000439285
3	chr18:44230327:TTG:T	44230327	NA,T	NA,TTG	NA,1	NA,inf	NA,inf	NA,0.175226	0.000247356	0.000438964
3	chr18:44425427:A:T	44425427	NA,T	NA,A	NA,1	NA,inf	NA,inf	NA,0.191535	0.00024735	0.000438527
3	chr18:44664728:TA:T	44664728	NA,T	NA,TA	NA,1	NA,-inf	NA,inf	NA,0.105236	0.000247341	0.000438788
3	chr18:44127233:C:T	44127233	NA,T	NA,C	NA,1	NA,inf	NA,inf	NA,0.153427	0.000247296	0.00043903
3	chr18:44099607:C:T	44099607	NA,T	NA,C	NA,1	NA,inf	NA,inf	NA,0.179918	0.000247269	0.00043827
3	chr18:44337562:C:T	44337562	NA,T	NA,C	NA,1	NA,-inf	NA,inf	NA,0.1149	0.000247256	0.000438427
3	chr18:44180523:C:T	44180523	NA,T	NA,C	NA,1	NA,-inf	NA,inf	NA,0.109724	0.000247253	0.000438802
3	chr18:44051498:C:A	44051498	NA,A	NA,C	NA,1	NA,inf	NA,inf	NA,0.1636	0.000247222	0.000438435
3	chr18:44998310:A:G	44998310	NA,G	NA,A	NA,1	NA,-inf	NA,inf	NA,0.136855	0.000247213	0.000438728
3	chr18:44392208:G:A	44392208	NA,A	NA,G	NA,1	NA,-inf	NA,inf	NA,0.112959	0.000247174	0.000438426
3	chr18:44178628:A:G	44178628	NA,G	NA,A	NA,1	NA,-inf	NA,inf	NA,0.129539	0.000247167	0.000438722
3	chr18:44053150:G:A	44053150	NA,A	NA,G	NA,1	NA,-inf	NA,inf	NA,0.136845	0.000247153	0.000438571
3	chr18:44753506:A:G	44753506	NA,G	NA,A	NA,1	NA,-inf	NA,inf	NA,0.109946	0.000247056	0.000438391
3	chr18:44653213:G:A	44653213	NA,A	NA,G	NA,1	NA,inf	NA,inf	NA,0.157551	0.000246948	0.000438231
3	chr18:44803827:C:A	44803827	NA,A	NA,C	NA,1	NA,-inf	NA,inf	NA,0.12621	0.000246918	0.000438113
3	chr18:44414168:C:T	44414168	NA,T	NA,C	NA,1	NA,-inf	NA,inf	NA,0.109889	0.0002466	0.000437784
3	chr18:44486921:T:A	44486921	NA,A	NA,T	NA,1	NA,-inf	NA,inf	NA,0.100117	0.000246484	0.00043739
3	chr18:44947299:A:G	44947299	NA,G	NA,A	NA,1	NA,inf	NA,inf	NA,0.13173	0.000246468	0.000437351
3	chr18:44285502:A:T	44285502	NA,T	NA,A	NA,1	NA,inf	NA,inf	NA,0.158448	0.00024646	0.000437331
3	chr18:44934400:C:T	44934400	NA,T	NA,C	NA,1	NA,inf	NA,inf	NA,0.170453	0.000246444	0.00043701
3	chr18:44495867:T:C	44495867	NA,C	NA,T	NA,1	NA,-inf	NA,inf	NA,0.0991112	0.000246421	0.00043728
3	chr18:44421262:C:T	44421262	T,T	C,C	1,1	inf,-inf	inf,inf	2.17025,0.138055	0.000246413	0.000450197
3	chr18:44057535:T:A	44057535	NA,A	NA,T	NA,1	NA,-inf	NA,inf	NA,0.421605	0.000246362	0.000436855
3	chr18:44480100:C:CT	44480100	NA,CT	NA,C	NA,1	NA,-inf	NA,inf	NA,0.0903443	0.000245928	0.000436487
3	chr18:44522968:C:T	44522968	NA,T	NA,C	NA,1	NA,inf	NA,inf	NA,0.186184	0.000245838	0.000436237
3	chr18:44462502:T:C	44462502	NA,C	NA,T	NA,1	NA,-inf	NA,inf	NA,0.0862931	0.000245773	0.000435962
3	chr18:44689399:C:A	44689399	NA,A	NA,C	NA,1	NA,-inf	NA,inf	NA,0.103443	0.000245627	0.000436007
3	chr18:44498775:T:C	44498775	NA,C	NA,T	NA,1	NA,inf	NA,inf	NA,0.177373	0.000245625	0.000435545
3	chr18:44631967:G:A	44631967	NA,A	NA,G	NA,1	NA,inf	NA,inf	NA,0.160464	0.000245601	0.000435819
3	chr18:44236795:TC:T	44236795	NA,T	NA,TC	NA,1	NA,-inf	NA,inf	NA,0.0344233	0.000245537	0.000436353
3	chr18:44235586:G:A	44235586	NA,A	NA,G	NA,1	NA,-inf	NA,inf	NA,0.124689	0.000245522	0.000435838
3	chr18:44852498:C:G	44852498	NA,G	NA,C	NA,1	NA,-inf	NA,inf	NA,0.109695	0.00024551	0.00043585
3	chr18:44996031:T:G	44996031	NA,G	NA,T	NA,1	NA,-inf	NA,inf	NA,0.127247	0.000245508	0.000435793
3	chr18:44853860:A:T	44853860	NA,T	NA,A	NA,1	NA,-inf	NA,inf	NA,0.109582	0.000245493	0.00043582
3	chr18:44180215:A:G	44180215	NA,G	NA,A	NA,1	NA,inf	NA,inf	NA,0.151885	0.000245466	0.000435528
3	chr18:44616777:T:A	44616777	A,NA	T,NA	1,NA	-inf,NA	inf,NA	0.544365,NA	0.000245453	0.000427225
3	chr18:44348300:A:G	44348300	NA,G	NA,A	NA,1	NA,inf	NA,inf	NA,0.150234	0.000245429	0.000435399
3	chr18:44155718:C:T	44155718	NA,T	NA,C	NA,1	NA,inf	NA,inf	NA,0.151449	0.000245367	0.000435355
3	chr18:44855997:T:C	44855997	NA,C	NA,T	NA,1	NA,-inf	NA,inf	NA,0.121638	0.000245276	0.000435408
3	chr18:44440834:G:T	44440834	NA,T	NA,G	NA,1	NA,inf	NA,inf	NA,0.164704	0.000245248	0.000435234
3	chr18:44997526:A:G	44997526	NA,G	NA,A	NA,1	NA,-inf	NA,inf	NA,0.125655	0.000245234	0.000435304
3	chr18:44351388:A:G	44351388	NA,G	NA,A	NA,1	NA,-inf	NA,inf	NA,0.0970813	0.000245233	0.000434906
3	chr18:44099348:C:G	44099348	NA,G	NA,C	NA,1	NA,-inf	NA,inf	NA,0.104581	0.000245162	0.000434923
3	chr18:44073219:A:G	44073219	NA,G	NA,A	NA,1	NA,-inf	NA,inf	NA,0.0938609	0.000245116	0.000434735
3	chr18:44790324:G:A	44790324	NA,A	NA,G	NA,1	NA,-inf	NA,inf	NA,0.115533	0.000245087	0.000434873
3	chr18:44129140:T:G	44129140	G,NA	T,NA	1,NA	inf,NA	inf,NA	1.07881,NA	0.000244978	0.000464925
3	chr18:44061125:C:T	44061125	NA,T	NA,C	NA,1	NA,-inf	NA,inf	NA,0.122624	0.000244857	0.000434503
3	chr18:44758080:C:T	44758080	NA,T	NA,C	NA,1	NA,inf	NA,inf	NA,0.132358	0.000244818	0.000434801
3	chr18:44484247:A:G	44484247	NA,G	NA,A	NA,1	NA,-inf	NA,inf	NA,0.103034	0.000244788	0.000434107
3	chr18:44780562:G:A	44780562	NA,A	NA,G	NA,1	NA,-inf	NA,inf	NA,0.106463	0.000244656	0.00043425
3	chr18:44050089:C:T	44050089	T,T	C,C	1,1	-inf,inf	inf,inf	2.38237,0.44635	0.000244608	0.00078513
3	chr18:44443094:T:C	44443094	NA,C	NA,T	NA,1	NA,-inf	NA,inf	NA,0.10101	0.000244593	0.00043418
3	chr18:44600132:G:A	44600132	NA,A	NA,G	NA,1	NA,-inf	NA,inf	NA,0.0945366	0.000244514	0.000433838
3	chr18:44021993:G:A	44021993	NA,A	NA,G	NA,1	NA,inf	NA,inf	NA,0.165003	0.000244484	0.000433772
3	chr18:44463852:A:AT	44463852	NA,AT	NA,A	NA,1	NA,-inf	NA,inf	NA,0.102615	0.00024442	0.000433886
3	chr18:44984133:A:AGAGGTTGCAGTGAGCT	44984133	NA,AGAGGTTGCAGTGAGCT	NA,A	NA,1	NA,-inf	NA,inf	NA,0.131745	0.000244363	0.00043308
3	chr18:44356347:G:A	44356347	NA,A	NA,G	NA,1	NA,-inf	NA,inf	NA,0.0909452	0.000244275	0.000433202
3	chr18:44011616:A:G	44011616	NA,G	NA,A	NA,1	NA,inf	NA,inf	NA,0.15031	0.000244273	0.000433534
3	chr18:44287453:T:G	44287453	NA,G	NA,T	NA,1	NA,-inf	NA,inf	NA,0.0893471	0.000244271	0.00043353
3	chr18:44068821:A:G	44068821	NA,G	NA,A	NA,1	NA,-inf	NA,inf	NA,0.118874	0.000244266	0.000433458
3	chr18:44028505:G:A	44028505	NA,A	NA,G	NA,1	NA,inf	NA,inf	NA,0.163557	0.000244253	0.000433359
3	chr18:44369733:T:C	44369733	NA,C	NA,T	NA,1	NA,-inf	NA,inf	NA,0.0974093	0.00024424	0.000433129
3	chr18:44025764:G:A	44025764	NA,A	NA,G	NA,1	NA,inf	NA,inf	NA,0.163051	0.000244237	0.000433332
3	chr18:44563169:AAAAGG:A	44563169	NA,A	NA,AAAAGG	NA,1	NA,inf	NA,inf	NA,0.156391	0.000244206	0.000433286
3	chr18:44765593:G:A	44765593	NA,A	NA,G	NA,1	NA,-inf	NA,inf	NA,0.102911	0.000244205	0.00043344
3	chr18:44408570:G:A	44408570	NA,A	NA,G	NA,1	NA,-inf	NA,inf	NA,0.0900637	0.000244194	0.000433535
3	chr18:44547069:T:C	44547069	NA,C	NA,T	NA,1	NA,-inf	NA,inf	NA,0.0975726	0.000244185	0.00043343
3	chr18:44995352:A:G	44995352	NA,G	NA,A	NA,1	NA,-inf	NA,inf	NA,0.118363	0.000244152	0.00043338
3	chr18:44358250:G:A	44358250	NA,A	NA,G	NA,1	NA,-inf	NA,inf	NA,0.0899685	0.000244118	0.000432926
3	chr18:44288469:A:G	44288469	NA,G	NA,A	NA,1	NA,inf	NA,inf	NA,0.141895	0.000244065	0.000433088
3	chr18:44367140:A:G	44367140	NA,G	NA,A	NA,1	NA,-inf	NA,inf	NA,0.0891796	0.000243989	0.000432701
3	chr18:44065744:A:G	44065744	NA,G	NA,A	NA,1	NA,-inf	NA,inf	NA,0.116999	0.000243977	0.000432946
3	chr18:44838784:T:C	44838784	NA,C	NA,T	NA,1	NA,-inf	NA,inf	NA,0.104592	0.000243929	0.000433087
3	chr18:44326966:A:C	44326966	NA,C	NA,A	NA,1	NA,-inf	NA,inf	NA,0.0902928	0.000243887	0.00043254
3	chr18:44800955:A:G	44800955	NA,G	NA,A	NA,1	NA,inf	NA,inf	NA,0.136186	0.000243789	0.000432774
3	chr18:44945225:A:G	44945225	NA,G	NA,A	NA,1	NA,inf	NA,inf	NA,0.092294	0.000243778	0.000432721
3	chr18:44798077:G:A	44798077	NA,A	NA,G	NA,1	NA,-inf	NA,inf	NA,0.0707337	0.000243725	0.000432627
3	chr18:44187683:GCTTTT:G	44187683	NA,G	NA,GCTTTT	NA,1	NA,-inf	NA,inf	NA,0.0857414	0.000243601	0.000432425
3	chr18:44973869:A:C	44973869	NA,C	NA,A	NA,1	NA,-inf	NA,inf	NA,0.0898466	0.000243601	0.0004324
3	chr18:44408013:A:G	44408013	NA,G	NA,A	NA,1	NA,-inf	NA,inf	NA,0.0601271	0.000243581	0.000431915
3	chr18:44996305:C:T	44996305	NA,T	NA,C	NA,1	NA,-inf	NA,inf	NA,0.127398	0.000243548	0.000431697
3	chr18:44144780:A:C	44144780	NA,C	NA,A	NA,1	NA,-inf	NA,inf	NA,0.128391	0.000243505	0.000431929
3	chr18:44560351:C:T	44560351	NA,T	NA,C	NA,1	NA,inf	NA,inf	NA,0.165333	0.000243478	0.000432043
3	chr18:44500768:G:T	44500768	NA,T	NA,G	NA,1	NA,-inf	NA,inf	NA,0.0910223	0.000243473	0.000432017
3	chr18:44995362:T:C	44995362	NA,C	NA,T	NA,1	NA,-inf	NA,inf	NA,0.114037	0.000243459	0.000432149
3	chr18:44615276:C:A	44615276	NA,A	NA,C	NA,1	NA,inf	NA,inf	NA,0.136446	0.000243393	0.000431907
3	chr18:44025959:T:C	44025959	NA,C	NA,T	NA,1	NA,-inf	NA,inf	NA,0.0831654	0.00024338	0.000431704
3	chr18:44667356:A:G	44667356	G,G	A,A	1,1	inf,inf	inf,inf	1.03192,0.759924	0.000243362	0.000427502
3	chr18:44887887:C:G	44887887	NA,G	NA,C	NA,1	NA,inf	NA,inf	NA,0.0235809	0.000243351	0.000432357
3	chr18:44973141:G:T	44973141	NA,T	NA,G	NA,1	NA,-inf	NA,inf	NA,0.119251	0.000243282	0.000431198
3	chr18:44893533:G:A	44893533	NA,A	NA,G	NA,1	NA,inf	NA,inf	NA,0.133952	0.000243229	0.000431646
3	chr18:44104764:C:T	44104764	NA,T	NA,C	NA,1	NA,inf	NA,inf	NA,0.141054	0.000243219	0.000432382
3	chr18:44515755:A:G	44515755	NA,G	NA,A	NA,1	NA,-inf	NA,inf	NA,0.095471	0.000243206	0.000431733
3	chr18:44236590:C:T	44236590	NA,T	NA,C	NA,1	NA,-inf	NA,inf	NA,0.109193	0.000243124	0.000431573
3	chr18:44290586:C:T	44290586	NA,T	NA,C	NA,1	NA,-inf	NA,inf	NA,0.0821857	0.000243098	0.000431156
3	chr18:44348256:C:A	44348256	NA,A	NA,C	NA,1	NA,-inf	NA,inf	NA,0.0728495	0.000243076	0.000431341
3	chr18:44795136:C:A	44795136	NA,A	NA,C	NA,1	NA,inf	NA,inf	NA,0.111639	0.000243054	0.000431252
3	chr18:44614313:C:T	44614313	NA,T	NA,C	NA,1	NA,-inf	NA,inf	NA,0.0841389	0.000243053	0.000431338
3	chr18:44548369:A:G	44548369	NA,G	NA,A	NA,1	NA,inf	NA,inf	NA,0.14059	0.000242992	0.000431308
3	chr18:44225740:T:A	44225740	NA,A	NA,T	NA,1	NA,inf	NA,inf	NA,0.134875	0.000242924	0.000431081
3	chr18:44105814:G:A	44105814	A,A	G,G	1,1	-inf,inf	inf,inf	2.35992,0.454256	0.000242819	0.000787538
3	chr18:44525505:G:A	44525505	NA,A	NA,G	NA,1	NA,-inf	NA,inf	NA,0.0708993	0.000242763	0.000430866
3	chr18:44982946:T:G	44982946	NA,G	NA,T	NA,1	NA,inf	NA,inf	NA,0.11152	0.000242753	0.000431252
3	chr18:44369908:G:C	44369908	NA,C	NA,G	NA,1	NA,-inf	NA,inf	NA,0.074353	0.000242734	0.000430824
3	chr18:44407817:A:G	44407817	NA,G	NA,A	NA,1	NA,-inf	NA,inf	NA,0.0889819	0.000242728	0.000430903
3	chr18:44885677:G:A	44885677	NA,A	NA,G	NA,1	NA,-inf	NA,inf	NA,0.0886191	0.000242722	0.000430893
3	chr18:44900988:C:A	44900988	NA,A	NA,C	NA,1	NA,-inf	NA,inf	NA,0.0879451	0.000242699	0.000430824
3	chr18:44833075:C:T	44833075	NA,T	NA,C	NA,1	NA,-inf	NA,inf	NA,0.0676507	0.000242671	0.000430869
3	chr18:44415136:G:C	44415136	NA,C	NA,G	NA,1	NA,-inf	NA,inf	NA,0.0885649	0.000242669	0.000430798
3	chr18:44931539:T:C	44931539	NA,C	NA,T	NA,1	NA,inf	NA,inf	NA,0.143393	0.000242649	0.000430544
3	chr18:44143303:T:G	44143303	NA,G	NA,T	NA,1	NA,inf	NA,inf	NA,0.133565	0.000242609	0.000430469
3	chr18:44943990:A:G	44943990	NA,G	NA,A	NA,1	NA,-inf	NA,inf	NA,0.0938812	0.000242602	0.00043041
3	chr18:44529972:G:C	44529972	NA,C	NA,G	NA,1	NA,-inf	NA,inf	NA,0.165414	0.000242505	0.000430515
3	chr18:44226664:T:C	44226664	NA,C	NA,T	NA,1	NA,inf	NA,inf	NA,0.149457	0.000242438	0.000429682
3	chr18:44305683:T:TC	44305683	TC,TC	T,T	1,1	-inf,inf	inf,inf	3.50342,0.0963906	0.000242429	0.000507843
3	chr18:44328886:C:T	44328886	NA,T	NA,C	NA,1	NA,-inf	NA,inf	NA,0.0805268	0.000242405	0.00042992
3	chr18:44147017:A:G	44147017	NA,G	NA,A	NA,1	NA,-inf	NA,inf	NA,0.279027	0.0002424	0.000429538
3	chr18:44405940:A:ACAACAC	44405940	NA,ACAACAC	NA,A	NA,1	NA,-inf	NA,inf	NA,0.0866748	0.000242389	0.000430299
3	chr18:44657968:C:T	44657968	NA,T	NA,C	NA,1	NA,inf	NA,inf	NA,0.134099	0.000242306	0.00043016
3	chr18:44515445:G:A	44515445	NA,A	NA,G	NA,1	NA,-inf	NA,inf	NA,0.0889584	0.000242274	0.000430072
3	chr18:44954432:T:C	44954432	NA,C	NA,T	NA,1	NA,-inf	NA,inf	NA,0.0864435	0.000242268	0.000429818
3	chr18:44406476:G:A	44406476	NA,A	NA,G	NA,1	NA,-inf	NA,inf	NA,0.0857442	0.000242255	0.00043006
3	chr18:44235832:A:G	44235832	NA,G	NA,A	NA,1	NA,-inf	NA,inf	NA,0.0770371	0.000242251	0.000429694
3	chr18:44339958:T:G	44339958	NA,G	NA,T	NA,1	NA,-inf	NA,inf	NA,0.0771941	0.00024219	0.000429752
3	chr18:44989485:C:T	44989485	NA,T	NA,C	NA,1	NA,-inf	NA,inf	NA,0.0974172	0.000242127	0.00042979
3	chr18:44780612:C:G	44780612	NA,G	NA,C	NA,1	NA,-inf	NA,inf	NA,0.0873633	0.000242029	0.000429348
3	chr18:44463172:C:T	44463172	NA,T	NA,C	NA,1	NA,-inf	NA,inf	NA,0.0897025	0.000241964	0.000429526
3	chr18:44471541:A:C	44471541	NA,C	NA,A	NA,1	NA,-inf	NA,inf	NA,0.0890772	0.000241887	0.00042939
3	chr18:44623075:C:T	44623075	NA,T	NA,C	NA,1	NA,-inf	NA,inf	NA,0.0730845	0.000241863	0.000429245
3	chr18:44842104:A:G	44842104	G,G	A,A	1,1	inf,inf	inf,inf	1.09024,0.339227	0.000241811	0.000438724
3	chr18:44507672:G:A	44507672	NA,A	NA,G	NA,1	NA,-inf	NA,inf	NA,0.0645318	0.000241782	0.000429126
3	chr18:44484180:T:C	44484180	NA,C	NA,T	NA,1	NA,inf	NA,inf	NA,0.156498	0.000241743	0.000428978
3	chr18:44964926:T:C	44964926	NA,C	NA,T	NA,1	NA,inf	NA,inf	NA,0.10496	0.000241725	0.000429411
3	chr18:44782770:A:G	44782770	NA,G	NA,A	NA,1	NA,inf	NA,inf	NA,0.123783	0.000241687	0.000429132
3	chr18:44808183:T:C	44808183	NA,C	NA,T	NA,1	NA,-inf	NA,inf	NA,0.0859431	0.000241671	0.000428716
3	chr18:44790846:G:GTTT	44790846	NA,GTTT	NA,G	NA,1	NA,inf	NA,inf	NA,0.119032	0.000241573	0.000428832
3	chr18:44174805:G:A	44174805	NA,A	NA,G	NA,1	NA,-inf	NA,inf	NA,0.116273	0.000241562	0.000428995
3	chr18:44448419:G:A	44448419	NA,A	NA,G	NA,1	NA,-inf	NA,inf	NA,0.0807132	0.000241508	0.000428345
3	chr18:44217709:G:A	44217709	NA,A	NA,G	NA,1	NA,inf	NA,inf	NA,0.133452	0.000241491	0.000428548
3	chr18:44365336:G:T	44365336	NA,T	NA,G	NA,1	NA,-inf	NA,inf	NA,0.0733445	0.000241486	0.000428331
3	chr18:44065410:T:A	44065410	NA,A	NA,T	NA,1	NA,inf	NA,inf	NA,0.119265	0.000241384	0.000428605
3	chr18:44779389:C:T	44779389	NA,T	NA,C	NA,1	NA,-inf	NA,inf	NA,0.082579	0.00024136	0.00042817
```
