## Supplementary material for "Characterization of shared and ancestry-specific signals driving complex traits using multi-ancestry fine-mapping": susiex_nc3.cs80.snp

```
BP	SNP	PIP(CS1)	LogBF(CS1,Pop1)	LogBF(CS1,Pop2)	PIP(CS2)	LogBF(CS2,Pop1)	LogBF(CS2,Pop2)	PIP(CS3)	LogBF(CS3,Pop1)	LogBF(CS3,Pop2)
44004918	chr18:44004918:G:C	4.15783e-11	-2.40682e-10	-0.246437	0.000391781	-2.40682e-10	-0.333407	0.000510764	-2.40682e-10	-0.323172
44004939	chr18:44004939:T:C	4.14711e-11	-2.40682e-10	-0.24902	0.000390828	-2.40682e-10	-0.335844	0.000509512	-2.40682e-10	-0.325626
44005222	chr18:44005222:G:C	1.87222e-11	-2.40682e-10	-1.04431	0.000196426	-2.40682e-10	-1.02382	0.000253217	-2.40682e-10	-1.02483
44005610	chr18:44005610:G:A	1.76527e-11	-2.40682e-10	-1.10313	0.000181609	-2.40682e-10	-1.10225	0.000234327	-2.40682e-10	-1.10236
44005755	chr18:44005755:A:G	1.2419e-10	-2.40682e-10	0.847795	0.00124079	-2.40682e-10	0.819395	0.00163915	-2.40682e-10	0.842855
44005821	chr18:44005821:G:A	3.06132e-11	-2.40682e-10	-0.552586	0.000309821	-2.40682e-10	-0.568115	0.00040032	-2.40682e-10	-0.566816
44005845	chr18:44005845:A:G	3.43629e-11	-2.40682e-10	-0.437039	0.000329457	-2.40682e-10	-0.506664	0.000422948	-2.40682e-10	-0.511831
44006070	chr18:44006070:C:A	2.46207e-11	-2.40682e-10	-0.77043	0.000252252	-2.40682e-10	-0.773684	0.000326226	-2.40682e-10	-0.771489
44006686	chr18:44006686:C:T	1.85232e-11	-2.40682e-10	-1.05499	0.000195188	-2.40682e-10	-1.03015	0.000251502	-2.40682e-10	-1.03163
44006872	chr18:44006872:T:A	1.84206e-11	-2.40682e-10	-1.06054	0.000193849	-2.40682e-10	-1.03703	0.000249796	-2.40682e-10	-1.03844
44006926	chr18:44006926:C:T	1.77043e-11	-2.40682e-10	-1.10021	0.000181541	-2.40682e-10	-1.10263	0.000234225	-2.40682e-10	-1.1028
44006992	chr18:44006992:G:T	5.87737e-11	0.0996781	-2.02435e-10	0.00057316	0.0470545	-2.02435e-10	0.000588339	-0.181777	-2.02435e-10
44007259	chr18:44007259:A:G	1.10887e-11	-1.56809	-2.02435e-10	8.85893e-05	-1.8201	-2.02435e-10	0.000118598	-1.78334	-2.02435e-10
44007583	chr18:44007583:T:C	2.42248e-11	-2.40682e-10	-0.786639	0.000229185	-2.40682e-10	-0.869583	0.000295719	-2.40682e-10	-0.869669
44007701	chr18:44007701:C:T	3.82389e-11	-2.40682e-10	-0.330163	0.000384287	-2.40682e-10	-0.352722	0.000497371	-2.40682e-10	-0.349743
44008191	chr18:44008191:G:A	3.4809e-11	-2.40682e-10	-0.42414	0.000351576	-2.40682e-10	-0.441685	0.000454921	-2.40682e-10	-0.438955
44008898	chr18:44008898:T:TCA	3.46459e-12	-1.6286	-1.10282	2.89179e-05	-1.83707	-1.10258	3.63295e-05	-1.86348	-1.10297
44009128	chr18:44009128:CA:C	7.7518e-11	-2.40682e-10	0.376494	0.000914354	-2.40682e-10	0.514107	0.00119424	-2.40682e-10	0.526182
44009652	chr18:44009652:A:T	2.61593e-11	-2.40682e-10	-0.709812	0.000255547	-2.40682e-10	-0.760703	0.000328492	-2.40682e-10	-0.764568
44010442	chr18:44010442:T:G	8.61029e-12	-1.64465	-0.176405	5.77272e-05	-1.8628	-0.385578	7.40951e-05	-1.88907	-0.36466
44010570	chr18:44010570:A:G	2.36929e-11	-2.40682e-10	-0.808842	0.000242759	-2.40682e-10	-0.812043	0.000313905	-2.40682e-10	-0.809989
44010934	chr18:44010934:C:T	2.20067e-11	-2.40682e-10	-0.882668	0.000217117	-2.40682e-10	-0.923672	0.000279418	-2.40682e-10	-0.926372
44011072	chr18:44011072:A:G	1.76545e-11	-2.40682e-10	-1.10303	0.000181695	-2.40682e-10	-1.10178	0.000234441	-2.40682e-10	-1.10187
44011266	chr18:44011266:A:G	2.58102e-11	-2.40682e-10	-0.723245	0.00025166	-2.40682e-10	-0.776031	0.000326952	-2.40682e-10	-0.769267
44011616	chr18:44011616:A:G	1.86763e-11	-2.40682e-10	-1.04676	0.000189307	-2.40682e-10	-1.06074	0.000244273	-2.40682e-10	-1.06079
44012149	chr18:44012149:T:C	8.36337e-12	-1.85015	-2.02435e-10	8.21528e-05	-1.89553	-2.02435e-10	0.000103422	-1.92026	-2.02435e-10
44012270	chr18:44012270:G:A	3.484e-11	-2.40682e-10	-0.42325	0.000351012	-2.40682e-10	-0.44329	0.000453599	-2.40682e-10	-0.441866
44012534	chr18:44012534:T:C	3.7283e-11	-2.40682e-10	-0.35548	0.000375388	-2.40682e-10	-0.376151	0.000485855	-2.40682e-10	-0.373169
44013175	chr18:44013175:C:CT	1.31427e-10	0.904436	-2.02435e-10	0.00122697	0.80819	-2.02435e-10	0.00130559	0.615334	-2.02435e-10
44013182	chr18:44013182:C:T	4.37942e-12	-1.62138	-0.875719	3.32417e-05	-1.84124	-0.959063	4.19611e-05	-1.87091	-0.951426
44014064	chr18:44014064:A:G	4.405e-12	-1.38857	-1.10271	5.57951e-05	-1.17942	-1.10301	4.88058e-05	-1.56847	-1.10276
44014742	chr18:44014742:C:T	1.9712e-11	-2.40682e-10	-0.992788	0.000198332	-2.40682e-10	-1.01417	0.000255829	-2.40682e-10	-1.01457
44015187	chr18:44015187:A:G	3.622e-11	0.213624	-0.59803	0.000102759	-1.16911	-0.502612	0.000130502	-1.17399	-0.513703
44015513	chr18:44015513:G:A	5.08793e-12	-1.4258	-0.92135	6.3623e-05	-1.21212	-0.939012	5.57516e-05	-1.59063	-0.947544
44016071	chr18:44016071:C:T	4.30401e-12	-1.41135	-1.10312	5.43517e-05	-1.20554	-1.1031	4.78947e-05	-1.58695	-1.10313
44016412	chr18:44016412:C:T	4.40357e-12	-1.3885	-1.1031	5.58741e-05	-1.17808	-1.10293	4.88148e-05	-1.56795	-1.1031
44017308	chr18:44017308:C:T	1.35392e-11	-0.360226	-1.0082	0.000100532	-0.651996	-1.04164	7.31853e-05	-1.23123	-1.03485
44017423	chr18:44017423:T:C	3.93374e-11	-2.40682e-10	-0.30184	0.000396895	-2.40682e-10	-0.320438	0.000513683	-2.40682e-10	-0.317473
44017856	chr18:44017856:C:T	9.58144e-11	1.60679	-1.0184	0.000106676	-0.669161	-0.965155	0.000178442	-0.412425	-0.962393
44017888	chr18:44017888:G:A	1.36071e-11	-0.588612	-0.774814	9.46497e-05	-0.878275	-0.875653	7.36006e-05	-1.3981	-0.862327
44017915	chr18:44017915:A:C	5.0523e-11	-2.40682e-10	-0.0515871	0.000473619	-2.40682e-10	-0.143708	0.000618404	-2.40682e-10	-0.131937
44018029	chr18:44018029:A:T	2.55813e-11	-2.40682e-10	-0.732156	0.0002618	-2.40682e-10	-0.736531	0.000338628	-2.40682e-10	-0.734177
44018259	chr18:44018259:T:A	5.03488e-12	-1.75797	-0.599658	3.9094e-05	-1.84704	-0.791101	4.79434e-05	-1.90625	-0.782811
44018454	chr18:44018454:G:A	1.84254e-11	-2.40682e-10	-1.06028	0.000193846	-2.40682e-10	-1.03705	0.000249787	-2.40682e-10	-1.03847
44018662	chr18:44018662:C:T	5.28161e-11	-2.40682e-10	-0.00720128	0.000494318	-2.40682e-10	-0.100932	0.000645592	-2.40682e-10	-0.088912
44018676	chr18:44018676:T:A	1.832e-11	-2.40682e-10	-1.06602	0.000192465	-2.40682e-10	-1.04419	0.000248028	-2.40682e-10	-1.04554
44018694	chr18:44018694:A:G	3.21031e-11	-0.384336	-0.120727	0.000191952	-0.710558	-0.336308	0.000144478	-1.27849	-0.307462
44018722	chr18:44018722:G:C	1.83083e-11	-2.40682e-10	-1.06666	0.000192308	-2.40682e-10	-1.04501	0.000247827	-2.40682e-10	-1.04635
44019469	chr18:44019469:T:C	2.36042e-11	-2.40682e-10	-0.812593	0.000224246	-2.40682e-10	-0.891366	0.000289338	-2.40682e-10	-0.891483
44019622	chr18:44019622:T:C	1.88502e-11	-2.40682e-10	-1.03749	0.000181503	-2.40682e-10	-1.10284	0.000234312	-2.40682e-10	-1.10242
44020138	chr18:44020138:T:C	9.66679e-10	3.76851	-0.86866	0.000233746	-0.0600614	-0.789816	0.00039716	0.21112	-0.785861
44020305	chr18:44020305:A:AT	1.77093e-11	-2.40682e-10	-1.09993	0.000182862	-2.40682e-10	-1.09538	0.000235892	-2.40682e-10	-1.09571
44020337	chr18:44020337:AG:A	3.94527e-11	-2.40682e-10	-0.298914	0.000398051	-2.40682e-10	-0.31753	0.000515183	-2.40682e-10	-0.314558
44021052	chr18:44021052:G:T	2.56766e-11	-2.40682e-10	-0.728438	0.000262723	-2.40682e-10	-0.733011	0.000339817	-2.40682e-10	-0.730672
44021096	chr18:44021096:A:T	4.55117e-11	-2.40682e-10	-0.156048	0.000429331	-2.40682e-10	-0.241883	0.000560233	-2.40682e-10	-0.230726
44021169	chr18:44021169:T:A	1.8311e-11	-2.40682e-10	-1.06651	0.000192343	-2.40682e-10	-1.04483	0.000247872	-2.40682e-10	-1.04617
44021238	chr18:44021238:A:C	2.34299e-11	-2.40682e-10	-0.820004	0.000222819	-2.40682e-10	-0.897752	0.000287499	-2.40682e-10	-0.89786
44021396	chr18:44021396:G:A	2.5759e-11	-2.40682e-10	-0.725234	0.000263614	-2.40682e-10	-0.729625	0.000340982	-2.40682e-10	-0.727249
44021830	chr18:44021830:T:C	1.79363e-11	-2.40682e-10	-1.08719	0.000183685	-2.40682e-10	-1.09089	0.00023685	-2.40682e-10	-1.09165
44021993	chr18:44021993:G:A	1.8979e-11	-2.40682e-10	-1.03068	0.000189334	-2.40682e-10	-1.0606	0.000244484	-2.40682e-10	-1.05993
44022028	chr18:44022028:C:T	3.26741e-11	-0.117142	-0.370292	0.000198935	-0.471468	-0.539665	0.000140283	-1.10006	-0.515359
44022237	chr18:44022237:G:C	2.60324e-11	-2.40682e-10	-0.714674	0.000266494	-2.40682e-10	-0.718761	0.000344715	-2.40682e-10	-0.71636
44022310	chr18:44022310:A:C	1.8248e-11	-2.40682e-10	-1.06996	0.000185965	-2.40682e-10	-1.07855	0.000240202	-2.40682e-10	-1.0776
44022334	chr18:44022334:C:T	9.07788e-12	-1.76818	-2.02435e-10	8.6433e-05	-1.84474	-2.02435e-10	0.000106536	-1.8906	-2.02435e-10
44022542	chr18:44022542:A:G	2.30419e-11	-2.40682e-10	-0.836704	0.00021971	-2.40682e-10	-0.911803	0.000283528	-2.40682e-10	-0.91177
44022786	chr18:44022786:T:C	2.18893e-11	-2.40682e-10	-0.888018	0.000210467	-2.40682e-10	-0.954783	0.000271598	-2.40682e-10	-0.954757
44022901	chr18:44022901:T:C	2.52132e-11	-2.40682e-10	-0.746648	0.000245677	-2.40682e-10	-0.800092	0.000319111	-2.40682e-10	-0.793541
44022904	chr18:44022904:C:T	2.58497e-11	-2.40682e-10	-0.721719	0.000251402	-2.40682e-10	-0.777059	0.000326625	-2.40682e-10	-0.770265
44023038	chr18:44023038:T:C	2.85468e-12	-1.86988	-1.05518	3.46673e-05	-1.713	-1.04532	4.33126e-05	-1.7446	-1.04604
44023385	chr18:44023385:A:G	4.66539e-11	0.970424	-1.10168	0.000427753	0.857015	-1.10258	0.000452905	0.658886	-1.10228
44023758	chr18:44023758:G:A	2.43814e-11	-2.40682e-10	-0.780196	0.000230391	-2.40682e-10	-0.864332	0.000297275	-2.40682e-10	-0.864421
44024150	chr18:44024150:G:A	1.9383e-11	-2.40682e-10	-1.00962	0.000204588	-2.40682e-10	-0.983111	0.000263673	-2.40682e-10	-0.984369
44024177	chr18:44024177:C:T	4.46433e-11	-2.40682e-10	-0.175313	0.000450112	-2.40682e-10	-0.194615	0.000582752	-2.40682e-10	-0.191318
44024384	chr18:44024384:G:A	1.7952e-11	-2.40682e-10	-1.08631	0.000183254	-2.40682e-10	-1.09324	0.000236466	-2.40682e-10	-1.09328
44024644	chr18:44024644:T:C	2.68631e-11	-2.40682e-10	-0.683261	0.00027496	-2.40682e-10	-0.687483	0.000355676	-2.40682e-10	-0.685058
44024670	chr18:44024670:C:T	4.96277e-11	-2.40682e-10	-0.0694681	0.000479963	-2.40682e-10	-0.130401	0.000620749	-2.40682e-10	-0.128152
44024702	chr18:44024702:T:C	1.31225e-11	-0.319313	-1.08037	0.000100547	-0.602918	-1.09057	7.22846e-05	-1.19127	-1.0872
44024770	chr18:44024770:C:T	2.81989e-11	-2.40682e-10	-0.634734	0.000274647	-2.40682e-10	-0.688626	0.000354913	-2.40682e-10	-0.687206
44024789	chr18:44024789:T:C	2.21491e-11	-2.40682e-10	-0.876221	0.000212543	-2.40682e-10	-0.944967	0.000274275	-2.40682e-10	-0.944947
44024837	chr18:44024837:C:T	1.34059e-11	-1.37832	-2.02435e-10	0.00012714	-1.45882	-2.02435e-10	0.000150363	-1.54603	-2.02435e-10
44025090	chr18:44025090:C:A	5.4364e-11	-2.40682e-10	0.0216862	0.000505681	-2.40682e-10	-0.0782047	0.000660516	-2.40682e-10	-0.0660585
44025276	chr18:44025276:T:C	7.71004e-12	-1.93149	-2.02435e-10	7.85517e-05	-1.94035	-2.02435e-10	0.000101595	-1.93809	-2.02435e-10
44025676	chr18:44025676:G:A	1.27031e-11	-1.43217	-2.02435e-10	7.89136e-05	-1.93576	-2.02435e-10	0.000101576	-1.93827	-2.02435e-10
44025729	chr18:44025729:G:A	2.78993e-11	-2.40682e-10	-0.645415	0.000271817	-2.40682e-10	-0.698983	0.000351234	-2.40682e-10	-0.697625
44025764	chr18:44025764:G:A	1.89493e-11	-2.40682e-10	-1.03225	0.000189141	-2.40682e-10	-1.06162	0.000244237	-2.40682e-10	-1.06094
44025798	chr18:44025798:T:C	1.84009e-11	-2.40682e-10	-1.06162	0.000193521	-2.40682e-10	-1.03872	0.000249372	-2.40682e-10	-1.04013
44025959	chr18:44025959:T:C	1.80731e-11	-2.40682e-10	-1.07959	0.00018837	-2.40682e-10	-1.0657	0.00024338	-2.40682e-10	-1.06445
44026018	chr18:44026018:A:T	1.28569e-11	-1.42014	-2.02435e-10	0.000122079	-1.49944	-2.02435e-10	0.000144964	-1.5826	-2.02435e-10
44026316	chr18:44026316:T:C	2.74475e-11	-2.40682e-10	-0.661742	0.000264996	-2.40682e-10	-0.724394	0.000344473	-2.40682e-10	-0.717064
44026351	chr18:44026351:C:T	2.10959e-11	-2.40682e-10	-0.924937	0.000204214	-2.40682e-10	-0.98494	0.000263531	-2.40682e-10	-0.98491
44026458	chr18:44026458:A:G	7.65208e-11	-2.40682e-10	0.363546	0.000757414	-2.40682e-10	0.325799	0.000995704	-2.40682e-10	0.344371
44026703	chr18:44026703:A:T	2.13271e-11	-2.40682e-10	-0.914037	0.000206036	-2.40682e-10	-0.97606	0.00026588	-2.40682e-10	-0.976036
44027132	chr18:44027132:C:T	3.60261e-11	-2.40682e-10	-0.389774	0.000395713	-2.40682e-10	-0.323422	0.000510497	-2.40682e-10	-0.323695
44027148	chr18:44027148:T:C	1.05608e-10	1.60144	-0.915724	0.000119061	-0.668851	-0.855621	0.000199463	-0.411957	-0.851496
44027332	chr18:44027332:C:T	2.43092e-11	-2.40682e-10	-0.783163	0.000229873	-2.40682e-10	-0.866583	0.00029661	-2.40682e-10	-0.866661
44027335	chr18:44027335:A:G	1.83862e-11	-2.40682e-10	-1.06242	0.000193325	-2.40682e-10	-1.03974	0.000249122	-2.40682e-10	-1.04114
44027606	chr18:44027606:T:C	3.68276e-11	0.258653	-0.626422	0.000102274	-1.1433	-0.533151	0.000129915	-1.14825	-0.543953
44027955	chr18:44027955:A:T	2.70884e-11	-2.40682e-10	-0.674909	0.00027708	-2.40682e-10	-0.679803	0.000358446	-2.40682e-10	-0.677303
44027982	chr18:44027982:T:C	2.40748e-11	-2.40682e-10	-0.792852	0.000228026	-2.40682e-10	-0.874651	0.000294224	-2.40682e-10	-0.874736
44027995	chr18:44027995:G:A	3.152e-10	1.47951	0.299685	0.000394578	-0.717996	0.391701	0.00066746	-0.467632	0.412032
44028013	chr18:44028013:C:T	4.68299e-11	-0.403128	0.275633	0.000272343	-0.722627	0.0255805	0.00020682	-1.28686	0.0596265
44028069	chr18:44028069:C:T	3.49067e-11	-2.40682e-10	-0.421337	0.000350994	-2.40682e-10	-0.44334	0.00045361	-2.40682e-10	-0.44184
44028232	chr18:44028232:G:T	2.96627e-11	-2.40682e-10	-0.584127	0.000284346	-2.40682e-10	-0.653919	0.000369863	-2.40682e-10	-0.645947
44028505	chr18:44028505:G:A	1.89571e-11	-2.40682e-10	-1.03184	0.000189152	-2.40682e-10	-1.06156	0.000244253	-2.40682e-10	-1.06087
44028539	chr18:44028539:C:G	3.82767e-11	-2.40682e-10	-0.329175	0.000421369	-2.40682e-10	-0.260602	0.00054359	-2.40682e-10	-0.260884
44028616	chr18:44028616:C:T	1.31522e-10	-2.40682e-10	0.905156	0.00131428	-2.40682e-10	0.876936	0.00173695	-2.40682e-10	0.900805
44028983	chr18:44028983:A:G	3.64797e-12	-1.57903	-1.10082	2.96026e-05	-1.81314	-1.1031	3.69405e-05	-1.84689	-1.10288
44029612	chr18:44029612:T:C	3.65091e-11	-2.40682e-10	-0.376455	0.000431568	-2.40682e-10	-0.236685	0.000555348	-2.40682e-10	-0.239484
44029727	chr18:44029727:C:T	2.62493e-10	-2.40682e-10	1.59621	0.00250711	-2.40682e-10	1.52277	0.00326156	-2.40682e-10	1.53088
44030045	chr18:44030045:T:G	4.31681e-12	-1.43006	-1.08144	5.3204e-05	-1.2453	-1.08468	4.73109e-05	-1.61997	-1.08236
44030389	chr18:44030389:T:A	2.49018e-11	-2.40682e-10	-0.759078	0.000234712	-2.40682e-10	-0.845752	0.00030285	-2.40682e-10	-0.845843
44030649	chr18:44030649:A:G	3.68652e-11	-0.366747	-2.02435e-10	0.000269359	-0.708065	-2.02435e-10	0.000376918	-0.627051	-2.02435e-10
44031495	chr18:44031495:A:C	4.54418e-11	-2.40682e-10	-0.157584	0.000428802	-2.40682e-10	-0.243115	0.000559548	-2.40682e-10	-0.231949
44031761	chr18:44031761:C:A	2.52181e-11	-2.40682e-10	-0.746453	0.000280671	-2.40682e-10	-0.666927	0.000364653	-2.40682e-10	-0.660132
44031886	chr18:44031886:C:A	1.13359e-11	-0.618582	-0.927458	8.18112e-05	-0.903438	-0.996258	6.40736e-05	-1.41179	-0.987257
44032216	chr18:44032216:A:T	2.00581e-11	-0.211708	-0.763674	0.000125987	-0.573741	-0.894194	9.03894e-05	-1.17326	-0.881689
44032311	chr18:44032311:A:T	2.08878e-11	-2.40682e-10	-0.934849	0.00020715	-2.40682e-10	-0.970666	0.00026669	-2.40682e-10	-0.972994
44032414	chr18:44032414:G:A	1.37998e-11	-1.34936	-2.02435e-10	0.000130312	-1.43418	-2.02435e-10	0.000153768	-1.52364	-2.02435e-10
44032536	chr18:44032536:G:T	4.09923e-11	-0.260633	-2.02435e-10	0.000100691	-1.69205	-2.02435e-10	0.000122919	-1.74755	-2.02435e-10
44032655	chr18:44032655:A:G	2.95746e-11	-0.420864	-0.166238	0.000177214	-0.750683	-0.376069	0.000135108	-1.30473	-0.34827
44032902	chr18:44032902:G:A	3.71542e-12	-1.61465	-1.04688	3.00838e-05	-1.82938	-1.07075	3.77366e-05	-1.86111	-1.06734
44033318	chr18:44033318:C:A	5.25959e-10	2.29121	-2.02435e-10	0.00383822	1.94865	-2.02435e-10	0.00415726	1.77353	-2.02435e-10
44033457	chr18:44033457:A:G	4.18475e-12	-1.49772	-1.04485	5.23309e-05	-1.3012	-1.04532	4.77917e-05	-1.65099	-1.04124
44033596	chr18:44033596:C:A	4.09e-12	-1.46332	-1.10215	5.14111e-05	-1.26158	-1.10267	4.6169e-05	-1.62451	-1.10226
44033680	chr18:44033680:T:G	1.94445e-11	-2.40682e-10	-1.00645	0.000205322	-2.40682e-10	-0.979531	0.000264614	-2.40682e-10	-0.980806
44033725	chr18:44033725:C:A	7.99272e-11	-2.40682e-10	0.407099	0.000790095	-2.40682e-10	0.368043	0.00103916	-2.40682e-10	0.387093
44033856	chr18:44033856:A:G	2.39691e-11	-2.40682e-10	-0.79725	0.00022709	-2.40682e-10	-0.878765	0.000293017	-2.40682e-10	-0.87885
44034122	chr18:44034122:T:A	2.37381e-11	-2.40682e-10	-0.806934	0.000225276	-2.40682e-10	-0.886785	0.000290676	-2.40682e-10	-0.886869
44034154	chr18:44034154:G:A	2.85059e-11	-2.40682e-10	-0.623904	0.000277467	-2.40682e-10	-0.678408	0.000358565	-2.40682e-10	-0.67697
44034245	chr18:44034245:A:G	2.3554e-11	-2.40682e-10	-0.814722	0.000223751	-2.40682e-10	-0.893575	0.000288711	-2.40682e-10	-0.893654
44034729	chr18:44034729:C:T	2.11724e-11	-2.40682e-10	-0.921318	0.000204792	-2.40682e-10	-0.982117	0.000264274	-2.40682e-10	-0.982094
44034846	chr18:44034846:T:C	3.94324e-11	-2.40682e-10	-0.29943	0.000397846	-2.40682e-10	-0.318045	0.000514916	-2.40682e-10	-0.315075
44034858	chr18:44034858:T:C	2.09719e-11	-2.40682e-10	-0.930835	0.000203211	-2.40682e-10	-0.989867	0.000262232	-2.40682e-10	-0.989848
44034893	chr18:44034893:C:T	1.76527e-11	-2.40682e-10	-1.10313	0.000181487	-2.40682e-10	-1.10293	0.000234218	-2.40682e-10	-1.10283
44035341	chr18:44035341:A:G	2.32872e-11	-2.40682e-10	-0.826112	0.000221506	-2.40682e-10	-0.903659	0.000285812	-2.40682e-10	-0.903744
44035731	chr18:44035731:G:A	3.54618e-11	-2.40682e-10	-0.405559	0.00034605	-2.40682e-10	-0.457528	0.000444676	-2.40682e-10	-0.461734
44035748	chr18:44035748:G:A	2.13146e-11	-2.40682e-10	-0.914624	0.000205878	-2.40682e-10	-0.976826	0.000265676	-2.40682e-10	-0.976801
44035774	chr18:44035774:A:C	4.82593e-11	-0.097428	-2.02435e-10	0.00090273	0.501313	-2.02435e-10	0.000999676	0.348352	-2.02435e-10
44036416	chr18:44036416:T:C	3.09831e-11	-2.40682e-10	-0.540575	0.000311742	-2.40682e-10	-0.561935	0.00040277	-2.40682e-10	-0.560713
44037611	chr18:44037611:G:A	1.2852e-11	-0.328289	-1.09223	9.74097e-05	-0.625322	-1.09986	7.01314e-05	-1.21069	-1.09802
44038407	chr18:44038407:T:C	8.39207e-12	-1.32489	-0.521844	0.000104972	-1.10545	-0.54496	9.13302e-05	-1.51671	-0.527892
44038541	chr18:44038541:AAGCTGAGCTGATGGGAACAAG:A	4.19317e-11	-2.40682e-10	-0.237975	0.000462856	-2.40682e-10	-0.166696	0.000597107	-2.40682e-10	-0.166983
44038669	chr18:44038669:T:C	2.26639e-11	-2.40682e-10	-0.853241	0.000230204	-2.40682e-10	-0.865145	0.000296001	-2.40682e-10	-0.868718
44038702	chr18:44038702:G:C	3.0199e-11	-0.538677	-0.027532	0.000182219	-0.845296	-0.253607	0.000142794	-1.374	-0.223682
44039119	chr18:44039119:C:G	2.04466e-10	-2.40682e-10	1.34639	0.00201842	-2.40682e-10	1.30596	0.00267751	-2.40682e-10	1.33356
44039125	chr18:44039125:G:A	4.36282e-11	-2.40682e-10	-0.198312	0.00038105	-2.40682e-10	-0.36118	0.000494092	-2.40682e-10	-0.356358
44039352	chr18:44039352:C:T	4.47578e-11	0.899076	-1.07183	6.34927e-05	-1.10206	-1.05113	0.000100379	-0.90087	-1.04925
44039470	chr18:44039470:C:T	2.95601e-11	-2.40682e-10	-0.58759	0.000275807	-2.40682e-10	-0.684409	0.00035408	-2.40682e-10	-0.689557
44039558	chr18:44039558:A:G	2.61598e-11	-0.709794	-2.02435e-10	0.00024068	-0.820642	-2.02435e-10	0.000262331	-0.989474	-2.02435e-10
44039704	chr18:44039704:C:T	8.31821e-12	-0.929182	-0.926388	4.23114e-05	-1.7246	-0.834449	5.15374e-05	-1.78069	-0.836082
44039849	chr18:44039849:G:A	2.32303e-11	-2.40682e-10	-0.828557	0.000303088	-2.40682e-10	-0.590088	0.000387798	-2.40682e-10	-0.598595
44040236	chr18:44040236:T:A	2.52815e-11	-2.40682e-10	-0.743943	0.0002582	-2.40682e-10	-0.750377	0.000333773	-2.40682e-10	-0.74862
44040335	chr18:44040335:T:A	7.87477e-12	-1.91035	-2.02435e-10	7.92308e-05	-1.93175	-2.02435e-10	0.000101446	-1.93955	-2.02435e-10
44040468	chr18:44040468:C:T	7.66799e-12	-1.93696	-2.02435e-10	7.85334e-05	-1.94059	-2.02435e-10	0.000101766	-1.93641	-2.02435e-10
44040626	chr18:44040626:G:C	3.24778e-11	0.230272	-0.723733	0.000481713	0.498477	-0.625239	0.000225699	-0.487409	-0.652468
44040634	chr18:44040634:G:A	3.69424e-11	0.711673	-1.07633	5.78442e-05	-1.18985	-1.05651	9.24355e-05	-0.978039	-1.05453
44040720	chr18:44040720:A:T	1.80386e-11	-2.40682e-10	-1.0815	0.000183477	-2.40682e-10	-1.09202	0.000236855	-2.40682e-10	-1.09163
44041164	chr18:44041164:G:C	1.77212e-11	-2.40682e-10	-1.09926	0.00018152	-2.40682e-10	-1.10274	0.000234298	-2.40682e-10	-1.10249
44041179	chr18:44041179:C:T	1.76951e-11	-2.40682e-10	-1.10073	0.000181647	-2.40682e-10	-1.10205	0.000234498	-2.40682e-10	-1.10163
44041549	chr18:44041549:G:A	4.8718e-11	-2.40682e-10	-0.0879683	0.00045963	-2.40682e-10	-0.173688	0.000587253	-2.40682e-10	-0.183623
44041665	chr18:44041665:G:C	2.99584e-11	0.172383	-0.746591	0.000444622	0.443126	-0.650012	0.000211902	-0.526451	-0.676507
44042778	chr18:44042778:T:C	3.18987e-11	-2.40682e-10	-0.51145	0.000312883	-2.40682e-10	-0.55828	0.000404463	-2.40682e-10	-0.556518
44042913	chr18:44042913:A:G	1.23757e-11	-1.45828	-2.02435e-10	0.000185138	-1.08301	-2.02435e-10	0.000205134	-1.23542	-2.02435e-10
44043037	chr18:44043037:C:G	8.17586e-12	-1.87283	-2.02435e-10	8.0002e-05	-1.92206	-2.02435e-10	0.000101903	-1.93506	-2.02435e-10
44043249	chr18:44043249:C:T	1.79412e-11	-2.40682e-10	-1.08692	0.000183054	-2.40682e-10	-1.09433	0.000236206	-2.40682e-10	-1.09438
44043358	chr18:44043358:T:C	2.40295e-11	-0.0033762	-0.79136	0.000349266	0.252491	-0.700769	0.000174311	-0.672652	-0.725584
44043636	chr18:44043636:G:A	1.9368e-11	-2.40682e-10	-1.01039	0.000196477	-2.40682e-10	-1.02356	0.000253012	-2.40682e-10	-1.02564
44043696	chr18:44043696:CA:C	4.19039e-11	-2.40682e-10	-0.238637	0.000412629	-2.40682e-10	-0.281562	0.000529946	-2.40682e-10	-0.286303
44043718	chr18:44043718:A:T	4.85138e-11	-2.40682e-10	-0.0921673	0.000496219	-2.40682e-10	-0.0970935	0.000655224	-2.40682e-10	-0.0741016
44043905	chr18:44043905:C:T	4.37053e-11	-2.40682e-10	-0.196547	0.000441609	-2.40682e-10	-0.213685	0.000571567	-2.40682e-10	-0.210698
44044247	chr18:44044247:C:A	4.69086e-11	0.966793	-1.09261	6.53246e-05	-1.04597	-1.07877	0.00010636	-0.814878	-1.07737
44044352	chr18:44044352:T:C	9.16707e-12	-1.7584	-2.02435e-10	0.000102626	-1.67302	-2.02435e-10	0.000139867	-1.61839	-2.02435e-10
44044778	chr18:44044778:GT:G	3.77716e-11	0.749487	-1.09195	5.65526e-05	-1.19117	-1.07777	9.05555e-05	-0.976777	-1.07634
44045410	chr18:44045410:T:C	1.9341e-11	-2.40682e-10	-1.01179	0.00019122	-2.40682e-10	-1.05069	0.000247469	-2.40682e-10	-1.04779
44045540	chr18:44045540:G:A	7.65456e-12	-1.93871	-2.02435e-10	8.25304e-05	-1.89094	-2.02435e-10	0.000103572	-1.91881	-2.02435e-10
44045717	chr18:44045717:T:G	2.9551e-11	-2.40682e-10	-0.587899	0.000290376	-2.40682e-10	-0.632933	0.000375326	-2.40682e-10	-0.631285
44045936	chr18:44045936:A:G	9.04953e-12	-1.7713	-2.02435e-10	8.69088e-05	-1.83925	-2.02435e-10	0.00011703	-1.79665	-2.02435e-10
44046556	chr18:44046556:C:T	2.25432e-11	-2.40682e-10	-0.858584	0.000236657	-2.40682e-10	-0.837498	0.000305643	-2.40682e-10	-0.836662
44046806	chr18:44046806:C:T	1.92523e-11	-2.40682e-10	-1.01638	0.000202982	-2.40682e-10	-0.990993	0.000261598	-2.40682e-10	-0.992271
44046880	chr18:44046880:C:T	1.42806e-11	-0.992455	-0.32266	0.000345174	-0.137203	-0.322857	0.000209399	-0.876355	-0.338483
44046926	chr18:44046926:C:T	8.44504e-10	3.21915	-0.454414	0.00352042	2.15923	-0.297004	0.00149494	1.07269	-0.321926
44047248	chr18:44047248:C:T	1.24284e-11	-0.414394	-1.03964	6.0033e-05	-1.13543	-1.07379	9.31548e-05	-0.949075	-1.07574
44047526	chr18:44047526:G:A	8.35249e-12	-1.85146	-2.02435e-10	7.91643e-05	-1.93259	-2.02435e-10	0.000101463	-1.93938	-2.02435e-10
44047633	chr18:44047633:G:A	8.6219e-12	-1.81971	-2.02435e-10	0.000113613	-1.57132	-2.02435e-10	0.000133652	-1.66384	-2.02435e-10
44047832	chr18:44047832:A:C	1.31053e-11	-0.95358	-0.447419	0.00032052	-0.0863711	-0.447795	0.000192387	-0.837419	-0.462153
44048684	chr18:44048684:G:T	7.84838e-12	-1.91371	-2.02435e-10	9.35345e-05	-1.76578	-2.02435e-10	0.000114176	-1.82134	-2.02435e-10
44048969	chr18:44048969:A:C	3.06068e-11	0.240056	-0.79285	0.000457111	0.523288	-0.702471	0.00021309	-0.470121	-0.727243
44049286	chr18:44049286:A:T	7.65408e-12	-1.93878	-2.02435e-10	7.85399e-05	-1.9405	-2.02435e-10	0.000101463	-1.93939	-2.02435e-10
44049409	chr18:44049409:T:C	3.24435e-11	0.299117	-0.793633	0.000489201	0.589835	-0.701172	0.000224565	-0.418748	-0.726164
44049895	chr18:44049895:A:G	1.77045e-11	-2.40682e-10	-1.1002	0.000181591	-2.40682e-10	-1.10236	0.000234409	-2.40682e-10	-1.10201
44050089	chr18:44050089:C:T	3.56149e-11	0.357808	-0.759061	0.000540654	0.650108	-0.661438	0.000244608	-0.37173	-0.687691
44050306	chr18:44050306:C:A	4.2539e-11	0.869673	-1.09327	6.02367e-05	-1.12608	-1.07975	9.72762e-05	-0.903148	-1.07838
44050943	chr18:44050943:G:A	2.77378e-11	0.0123376	-0.663559	0.000422888	0.297908	-0.55491	0.000207742	-0.63881	-0.583973
44050978	chr18:44050978:A:G	1.98486e-11	-2.40682e-10	-0.985881	0.0001951	-2.40682e-10	-1.0306	0.000252617	-2.40682e-10	-1.0272
44050994	chr18:44050994:C:G	2.89488e-12	-1.84343	-1.06765	3.07859e-05	-1.92011	-0.956944	4.3061e-05	-1.83117	-0.965294
44051091	chr18:44051091:A:G	2.91719e-11	0.138234	-0.739043	0.000442645	0.428242	-0.639585	0.000211283	-0.539401	-0.66648
44051243	chr18:44051243:G:T	1.78686e-11	-2.40682e-10	-1.09097	0.000181595	-2.40682e-10	-1.10233	0.000234267	-2.40682e-10	-1.10262
44051274	chr18:44051274:C:T	1.9604e-11	-2.40682e-10	-0.998285	0.00019918	-2.40682e-10	-1.0099	0.000256537	-2.40682e-10	-1.01181
44051489	chr18:44051489:TTTAAC:T	2.52988e-11	-2.40682e-10	-0.74326	0.000258373	-2.40682e-10	-0.749707	0.000333997	-2.40682e-10	-0.747948
44051498	chr18:44051498:C:A	1.89689e-11	-2.40682e-10	-1.03121	0.000191261	-2.40682e-10	-1.05047	0.000247222	-2.40682e-10	-1.04879
44051956	chr18:44051956:G:T	2.14758e-11	0.154681	-1.06177	5.60948e-05	-1.26807	-1.009	7.22295e-05	-1.26402	-1.01521
44052218	chr18:44052218:G:A	1.4564e-11	-1.0318	-0.263665	0.00034963	-0.182652	-0.264583	0.000214628	-0.909373	-0.280802
44052541	chr18:44052541:A:T	5.02639e-11	-2.40682e-10	-0.0567285	0.000513816	-2.40682e-10	-0.0622444	0.00067874	-2.40682e-10	-0.0388412
44052975	chr18:44052975:C:T	4.44567e-11	0.79366	-0.973161	6.08323e-05	-1.17817	-1.01782	9.72721e-05	-0.961215	-1.02035
44052985	chr18:44052985:A:C	2.59069e-11	0.0825781	-0.802085	0.000389934	0.372838	-0.71097	0.00018876	-0.58307	-0.735531
44053150	chr18:44053150:G:A	1.86255e-11	-2.40682e-10	-1.04948	0.000191465	-2.40682e-10	-1.0494	0.000247153	-2.40682e-10	-1.04907
44053895	chr18:44053895:G:A	3.77688e-11	0.749005	-1.09154	5.66666e-05	-1.18977	-1.07716	9.07656e-05	-0.975089	-1.07571
44054296	chr18:44054296:A:G	1.88514e-11	-0.146993	-0.890438	5.76059e-05	-1.42445	-0.826031	7.42281e-05	-1.4184	-0.833533
44054682	chr18:44054682:G:A	1.77081e-11	-2.40682e-10	-1.1	0.000181569	-2.40682e-10	-1.10248	0.000234375	-2.40682e-10	-1.10216
44055200	chr18:44055200:G:A	2.85921e-11	-2.40682e-10	-0.620885	0.000292022	-2.40682e-10	-0.62728	0.000377586	-2.40682e-10	-0.625282
44055313	chr18:44055313:G:T	2.3203e-11	0.234407	-1.06414	5.83105e-05	-1.22564	-1.01268	7.51919e-05	-1.22025	-1.01878
44055448	chr18:44055448:C:T	2.02017e-11	-0.968249	-2.02435e-10	8.42054e-05	-1.87085	-2.02435e-10	0.000103489	-1.91961	-2.02435e-10
44055679	chr18:44055679:G:A	4.99387e-11	0.949757	-1.01298	6.82946e-05	-1.10296	-0.97732	0.000111894	-0.871647	-0.969878
44056269	chr18:44056269:C:G	3.2797e-11	-2.40682e-10	-0.483679	0.000315755	-2.40682e-10	-0.549144	0.000405299	-2.40682e-10	-0.554455
44056327	chr18:44056327:C:T	1.85544e-11	-2.40682e-10	-1.05331	0.000185057	-2.40682e-10	-1.08344	0.000238438	-2.40682e-10	-1.08497
44056600	chr18:44056600:G:T	8.47536e-12	-1.83685	-2.02435e-10	9.35779e-05	-1.76532	-2.02435e-10	0.000126337	-1.72012	-2.02435e-10
44056755	chr18:44056755:G:A	4.87331e-11	0.873531	-0.96119	6.77684e-05	-1.17361	-0.914402	0.00011049	-0.948869	-0.905281
44057254	chr18:44057254:T:C	2.42529e-11	-0.785481	-2.02435e-10	0.000226112	-0.88308	-2.02435e-10	0.000252051	-1.02945	-2.02435e-10
44057463	chr18:44057463:A:ATATAGAATTTTTAT	2.23449e-11	-2.40682e-10	-0.867418	0.000223554	-2.40682e-10	-0.894459	0.000288927	-2.40682e-10	-0.892906
44057535	chr18:44057535:T:A	2.48902e-11	-2.40682e-10	-0.759542	0.00019054	-2.40682e-10	-1.05425	0.000246362	-2.40682e-10	-1.05228
44058802	chr18:44058802:C:T	1.90057e-11	-2.40682e-10	-1.02928	0.000193864	-2.40682e-10	-1.03695	0.000249674	-2.40682e-10	-1.03892
44059974	chr18:44059974:A:C	5.45646e-11	-2.40682e-10	0.0253685	0.000555812	-2.40682e-10	0.0163203	0.000712883	-2.40682e-10	0.0102385
44060126	chr18:44060126:A:G	2.86418e-11	-2.40682e-10	-0.619148	0.00029253	-2.40682e-10	-0.625544	0.000378243	-2.40682e-10	-0.623543
44060826	chr18:44060826:A:G	7.71906e-12	-1.93032	-2.02435e-10	7.87113e-05	-1.93832	-2.02435e-10	0.000101407	-1.93994	-2.02435e-10
44060952	chr18:44060952:T:A	2.39486e-11	-2.40682e-10	-0.798107	0.000244707	-2.40682e-10	-0.804047	0.000316287	-2.40682e-10	-0.802428
44061125	chr18:44061125:C:T	1.84511e-11	-2.40682e-10	-1.05889	0.000189693	-2.40682e-10	-1.0587	0.000244857	-2.40682e-10	-1.05841
44061126	chr18:44061126:G:A	5.16841e-11	-2.40682e-10	-0.0288658	0.000631051	-2.40682e-10	0.143276	0.000811052	-2.40682e-10	0.139253
44061310	chr18:44061310:G:T	2.86418e-11	-2.40682e-10	-0.619148	0.00029253	-2.40682e-10	-0.625544	0.000378243	-2.40682e-10	-0.623543
44061311	chr18:44061311:C:A	2.22162e-11	0.0804083	-0.953605	0.000362511	0.421215	-0.832271	0.000169363	-0.577523	-0.849514
44061545	chr18:44061545:G:A	2.74766e-11	-2.40682e-10	-0.660683	0.000305946	-2.40682e-10	-0.580702	0.000399962	-2.40682e-10	-0.567709
44061923	chr18:44061923:T:C	2.52356e-11	-2.40682e-10	-0.745761	0.000257739	-2.40682e-10	-0.752163	0.000333175	-2.40682e-10	-0.75041
44061973	chr18:44061973:C:T	5.98827e-11	1.12531	-1.00694	7.54965e-05	-1.0103	-0.969727	0.000125185	-0.767225	-0.96206
44062138	chr18:44062138:A:G	5.19239e-12	-1.81002	-0.5168	5.00738e-05	-1.88569	-0.504925	6.10653e-05	-1.93372	-0.51342
44062163	chr18:44062163:C:T	5.3425e-11	1.0112	-1.00694	7.09302e-05	-1.07269	-0.969727	0.000116699	-0.837422	-0.96206
44063712	chr18:44063712:G:T	9.26292e-12	-1.748	-2.02435e-10	8.74337e-05	-1.83323	-2.02435e-10	0.000110263	-1.85621	-2.02435e-10
44063861	chr18:44063861:G:A	1.44152e-11	-0.276672	-1.02906	4.75266e-05	-1.45748	-0.985338	6.01129e-05	-1.47234	-0.990517
44064095	chr18:44064095:T:G	1.07091e-11	-0.968103	-0.634823	0.000261831	-0.105962	-0.63045	0.000158202	-0.852608	-0.642602
44064344	chr18:44064344:C:T	4.71236e-11	0.899591	-1.02083	6.57894e-05	-1.13098	-0.98667	0.000107371	-0.903284	-0.979503
44064569	chr18:44064569:T:C	2.52932e-11	-2.40682e-10	-0.743482	0.000258316	-2.40682e-10	-0.749926	0.000333923	-2.40682e-10	-0.748168
44064941	chr18:44064941:C:T	3.9242e-11	-2.40682e-10	-0.30427	0.000397143	-2.40682e-10	-0.319814	0.00051394	-2.40682e-10	-0.316973
44065410	chr18:44065410:T:A	1.835e-11	-2.40682e-10	-1.06438	0.000187266	-2.40682e-10	-1.07158	0.000241384	-2.40682e-10	-1.07269
44065744	chr18:44065744:A:G	1.83858e-11	-2.40682e-10	-1.06244	0.000189015	-2.40682e-10	-1.06229	0.000243977	-2.40682e-10	-1.062
44066077	chr18:44066077:G:A	9.04277e-12	-0.713526	-1.05853	8.43102e-05	-0.802876	-1.06673	9.53477e-05	-0.937008	-1.06454
44066124	chr18:44066124:C:A	4.00009e-11	-2.40682e-10	-0.285115	0.000404742	-2.40682e-10	-0.300861	0.000523791	-2.40682e-10	-0.297987
44066360	chr18:44066360:A:G	1.17034e-11	-0.419311	-1.09483	4.00246e-05	-1.54903	-1.06559	5.07689e-05	-1.56232	-1.06948
44066467	chr18:44066467:G:C	5.87865e-11	1.12764	-1.02774	7.36008e-05	-1.0105	-0.994953	0.000121977	-0.767204	-0.988043
44067496	chr18:44067496:C:T	5.18449e-11	-2.40682e-10	-0.0257593	0.000529687	-2.40682e-10	-0.0318245	0.000699882	-2.40682e-10	-0.00816814
44067729	chr18:44067729:T:C	2.78041e-11	-0.648832	-2.02435e-10	0.00031758	-0.543379	-2.02435e-10	0.000457836	-0.432568	-2.02435e-10
44067915	chr18:44067915:A:G	6.08577e-11	1.14455	-1.01003	7.56e-05	-0.99811	-0.980544	0.000125563	-0.753182	-0.973086
44067926	chr18:44067926:A:C	1.12399e-11	-0.695897	-0.858645	0.000167464	-0.410795	-0.772544	9.77985e-05	-1.18076	-0.795407
44068276	chr18:44068276:C:T	1.48126e-11	-0.306914	-0.971627	0.000226095	-0.0272443	-0.85591	0.000118589	-0.911054	-0.872362
44068283	chr18:44068283:C:G	1.10103e-11	-0.546344	-1.02884	4.08837e-05	-1.6069	-0.986482	5.19449e-05	-1.61739	-0.99151
44068821	chr18:44068821:A:G	1.84073e-11	-2.40682e-10	-1.06127	0.000189238	-2.40682e-10	-1.06111	0.000244266	-2.40682e-10	-1.06082
44070196	chr18:44070196:T:G	5.19393e-11	0.551462	-0.575403	0.000896667	0.855973	-0.361399	0.000380719	-0.227023	-0.389995
44070519	chr18:44070519:A:G	1.43376e-11	-0.55205	-0.759082	0.000222325	-0.243837	-0.656134	0.000123246	-1.06202	-0.682872
44070632	chr18:44070632:T:A	2.7648e-11	-0.654463	-2.02435e-10	0.000151017	-1.28672	-2.02435e-10	0.000233552	-1.10568	-2.02435e-10
44070816	chr18:44070816:A:G	2.56186e-11	-2.40682e-10	-0.730697	0.000260983	-2.40682e-10	-0.739656	0.000337388	-2.40682e-10	-0.737847
44071053	chr18:44071053:G:A	3.24585e-10	2.32212	-0.513587	0.00166659	1.46036	-0.345932	0.000759152	0.445999	-0.372876
44071208	chr18:44071208:A:T	2.74864e-11	-2.40682e-10	-0.660323	0.000271063	-2.40682e-10	-0.701759	0.000350318	-2.40682e-10	-0.700238
44071482	chr18:44071482:T:C	1.97469e-11	-0.257502	-0.733517	0.000327585	0.0402823	-0.552644	0.000167895	-0.858299	-0.577441
44071710	chr18:44071710:C:A	3.14044e-11	-2.40682e-10	-0.527069	0.000318054	-2.40682e-10	-0.54189	0.000411418	-2.40682e-10	-0.53947
44073136	chr18:44073136:A:G	2.74975e-12	-1.8633	-1.09921	2.66155e-05	-1.93639	-1.08623	3.58587e-05	-1.89062	-1.08887
44073219	chr18:44073219:A:G	1.81751e-11	-2.40682e-10	-1.07396	0.000189665	-2.40682e-10	-1.05885	0.000245116	-2.40682e-10	-1.05735
44073372	chr18:44073372:A:G	1.80866e-11	-2.40682e-10	-1.07885	0.000182437	-2.40682e-10	-1.09771	0.000235231	-2.40682e-10	-1.09851
44073997	chr18:44073997:C:T	6.61636e-11	1.16764	-0.949526	7.43029e-05	-0.996958	-0.999003	0.000122192	-0.75165	-1.00184
44074014	chr18:44074014:C:CA	2.1896e-11	-0.887712	-2.02435e-10	0.000205445	-0.978933	-2.02435e-10	0.000230666	-1.11811	-2.02435e-10
44074310	chr18:44074310:A:G	1.35468e-11	-0.528095	-0.839768	0.000206149	-0.225919	-0.749591	0.000114067	-1.04901	-0.773286
44074320	chr18:44074320:C:T	1.20077e-11	-0.385621	-1.10285	3.9728e-05	-1.53421	-1.08785	5.04324e-05	-1.5481	-1.09034
44074389	chr18:44074389:T:A	4.54657e-11	0.873638	-1.0307	6.4199e-05	-1.14408	-0.998039	0.000104576	-0.917938	-0.991223
44074505	chr18:44074505:T:C	2.19958e-11	-2.40682e-10	-0.883166	0.00021565	-2.40682e-10	-0.930452	0.000278569	-2.40682e-10	-0.929413
44074943	chr18:44074943:T:C	1.14997e-11	-0.50836	-1.02333	4.1889e-05	-1.58857	-0.98052	5.31891e-05	-1.59955	-0.985676
44075010	chr18:44075010:A:G	1.62369e-11	-1.18673	-2.02435e-10	0.000137322	-1.38178	-2.02435e-10	0.000164297	-1.45741	-2.02435e-10
44075013	chr18:44075013:G:A	7.20548e-12	-0.906025	-1.09315	0.000183451	0.00831309	-1.10047	0.000109388	-0.762621	-1.10156
44076358	chr18:44076358:C:T	4.31428e-11	-2.40682e-10	-0.2095	0.000442538	-2.40682e-10	-0.211585	0.000583679	-2.40682e-10	-0.189728
44076528	chr18:44076528:T:C	1.51661e-11	-0.454566	-0.800386	0.000231872	-0.154296	-0.70363	0.000125236	-1	-0.728878
44076958	chr18:44076958:T:C	5.404e-11	1.02573	-1.01003	7.09411e-05	-1.06172	-0.980544	0.000116919	-0.824512	-0.973086
44077565	chr18:44077565:AC:A	2.91163e-11	-2.40682e-10	-0.60272	0.000296503	-2.40682e-10	-0.612053	0.000383402	-2.40682e-10	-0.609994
44077601	chr18:44077601:G:A	1.67593e-11	-0.294219	-0.860847	5.45962e-05	-1.51449	-0.78966	7.04809e-05	-1.50574	-0.797993
44079198	chr18:44079198:T:C	4.34278e-10	2.09967	-2.02435e-10	0.00362286	1.89091	-2.02435e-10	0.00317788	1.50489	-2.02435e-10
44079582	chr18:44079582:T:C	2.42967e-11	-0.215183	-0.568494	0.000356848	0.0198552	-0.446657	0.000186671	-0.850701	-0.47903
44079676	chr18:44079676:A:G	1.80934e-11	-2.40682e-10	-1.07847	0.000182726	-2.40682e-10	-1.09612	0.000235432	-2.40682e-10	-1.09766
44079719	chr18:44079719:G:A	1.77646e-11	-2.40682e-10	-1.09681	0.000181847	-2.40682e-10	-1.10095	0.000234653	-2.40682e-10	-1.10097
44079942	chr18:44079942:G:A	1.03966e-11	-0.588789	-1.04374	9.63554e-05	-0.682432	-1.05363	0.00010823	-0.823755	-1.05106
44080576	chr18:44080576:C:T	4.84492e-11	-2.40682e-10	-0.0935005	0.000536318	-2.40682e-10	-0.0193834	0.000691894	-2.40682e-10	-0.0196466
44080746	chr18:44080746:A:G	2.33332e-11	-2.40682e-10	-0.82414	0.000249937	-2.40682e-10	-0.782903	0.000321861	-2.40682e-10	-0.78496
44080873	chr18:44080873:C:G	3.06522e-11	0.160573	-0.711884	0.000474747	0.386769	-0.528098	0.000227814	-0.577284	-0.553264
44081364	chr18:44081364:C:T	5.23245e-11	-2.40682e-10	-0.0165522	0.000575342	-2.40682e-10	0.0508544	0.000736043	-2.40682e-10	0.0422094
44081375	chr18:44081375:C:T	5.24778e-11	-2.40682e-10	-0.0136271	0.000577085	-2.40682e-10	0.053879	0.000738264	-2.40682e-10	0.0452225
44081385	chr18:44081385:T:A	1.78969e-11	-0.069501	-1.01989	5.1788e-05	-1.40616	-0.950792	6.68051e-05	-1.39863	-0.958666
44081441	chr18:44081441:G:A	1.89405e-11	0.00339554	-1.03611	5.27211e-05	-1.36483	-0.974263	6.80646e-05	-1.35712	-0.981498
44081585	chr18:44081585:T:C	6.49891e-11	1.1896	-0.989396	7.27863e-05	-0.992541	-1.02404	0.000119807	-0.746482	-1.02671
44081627	chr18:44081627:A:G	2.94639e-11	-0.0269963	-0.563855	0.000443045	0.231357	-0.441795	0.000220002	-0.691164	-0.47428
44081899	chr18:44081899:TAA:T	2.7977e-11	-0.0696834	-0.57295	0.000418556	0.184308	-0.451608	0.000210298	-0.726695	-0.483857
44082060	chr18:44082060:G:A	2.75586e-11	-0.074437	-0.583263	0.000412131	0.180658	-0.463428	0.000207298	-0.729533	-0.495387
44082375	chr18:44082375:G:A	2.05418e-11	-0.95176	0.000204754	0.000503998	-0.0807677	-0.000770355	0.000300532	-0.833877	-0.0196484
44082402	chr18:44082402:G:A	1.9719e-11	-0.972881	-0.0195512	0.0004797	-0.110694	-0.0202565	0.000288076	-0.856885	-0.0389706
44082658	chr18:44082658:T:G	4.50349e-11	-0.166578	-2.02435e-10	0.00037795	-0.369349	-2.02435e-10	0.000430065	-0.495142	-2.02435e-10
44083392	chr18:44083392:T:C	1.74153e-11	-0.0673731	-1.04929	4.97293e-05	-1.40556	-0.991954	6.42398e-05	-1.3978	-0.998654
44083457	chr18:44083457:T:A	4.58726e-11	-2.40682e-10	-0.148148	0.00047522	-2.40682e-10	-0.140333	0.000627197	-2.40682e-10	-0.117818
44083535	chr18:44083535:A:T	5.37085e-11	1.01205	-1.0025	7.06152e-05	-1.075	-0.971866	0.000116211	-0.839526	-0.96415
44083657	chr18:44083657:A:G	1.88012e-11	-2.40682e-10	-1.04009	0.000196878	-2.40682e-10	-1.02153	0.000254499	-2.40682e-10	-1.01978
44083861	chr18:44083861:A:C	1.96686e-11	-1.01212	0.0171313	0.00047177	-0.163976	0.0163561	0.000286726	-0.897893	-0.00266049
44083884	chr18:44083884:G:A	2.12791e-11	-1.00124	0.0849495	0.000512487	-0.147807	0.0829714	0.000310232	-0.885209	0.06345
44083964	chr18:44083964:C:T	2.94708e-11	-0.0819133	-0.508702	0.000443161	0.16969	-0.379868	0.000223101	-0.737661	-0.413791
44084287	chr18:44084287:A:G	4.55772e-11	-2.40682e-10	-0.154609	0.000472062	-2.40682e-10	-0.147001	0.000623118	-2.40682e-10	-0.124343
44084334	chr18:44084334:A:G	8.96448e-12	-1.00698	-0.773765	4.35428e-05	-1.82805	-0.702317	5.69191e-05	-1.80827	-0.709178
44084896	chr18:44084896:T:C	5.01253e-11	-2.40682e-10	-0.05949	0.000512406	-2.40682e-10	-0.064994	0.000676855	-2.40682e-10	-0.0416216
44085239	chr18:44085239:A:C	4.67159e-11	0.878534	-1.00847	6.54167e-05	-1.15164	-0.971693	0.00010653	-0.926567	-0.964086
44085460	chr18:44085460:A:G	2.54326e-11	-2.40682e-10	-0.737985	0.000240495	-2.40682e-10	-0.821412	0.000312365	-2.40682e-10	-0.814908
44086010	chr18:44086010:C:T	1.83888e-11	-2.40682e-10	-1.06228	0.000186166	-2.40682e-10	-1.07747	0.000240388	-2.40682e-10	-1.07682
44086502	chr18:44086502:T:C	1.24077e-11	-0.354193	-1.10151	4.06031e-05	-1.51894	-1.08133	5.15099e-05	-1.53298	-1.08433
44086572	chr18:44086572:T:C	1.80399e-11	-0.13916	-0.94227	0.000283006	0.156725	-0.815366	0.000141334	-0.774821	-0.833133
44086836	chr18:44086836:AAG:A	1.76536e-11	-2.40682e-10	-1.10308	0.00018198	-2.40682e-10	-1.10021	0.00023499	-2.40682e-10	-1.09954
44087050	chr18:44087050:A:G	3.48019e-11	-2.40682e-10	-0.424344	0.00038402	-2.40682e-10	-0.353417	0.000502988	-2.40682e-10	-0.338513
44087695	chr18:44087695:G:A	7.64399e-12	-1.9401	-2.02435e-10	8.29406e-05	-1.88599	-2.02435e-10	0.000103305	-1.92139	-2.02435e-10
44088167	chr18:44088167:C:G	1.83136e-11	-2.40682e-10	-1.06637	0.000185948	-2.40682e-10	-1.07864	0.000240025	-2.40682e-10	-1.07833
44088189	chr18:44088189:C:A	3.43594e-11	-2.40682e-10	-0.437141	0.000323298	-2.40682e-10	-0.525536	0.000420399	-2.40682e-10	-0.517875
44088329	chr18:44088329:G:C	7.89628e-12	-1.90763	-2.02435e-10	9.49459e-05	-1.7508	-2.02435e-10	0.000115615	-1.80881	-2.02435e-10
44088583	chr18:44088583:T:C	1.39426e-11	-0.50305	-0.83602	0.000211501	-0.205233	-0.744648	0.000116039	-1.03662	-0.768536
44089053	chr18:44089053:A:G	1.86054e-11	-0.994589	-0.0559734	0.000449512	-0.139078	-0.0568696	0.000271744	-0.878954	-0.0752646
44089395	chr18:44089395:A:G	1.93445e-11	-2.40682e-10	-1.01161	0.00020227	-2.40682e-10	-0.994507	0.000262657	-2.40682e-10	-0.988231
44089406	chr18:44089406:A:G	2.5588e-11	-0.130843	-0.601049	0.000377202	0.110628	-0.481959	0.000193185	-0.782016	-0.513416
44089449	chr18:44089449:A:G	1.88726e-11	-1.02705	-0.00925865	0.000450705	-0.18322	-0.0100784	0.000275184	-0.912753	-0.0288847
44089614	chr18:44089614:A:G	2.01385e-11	-2.40682e-10	-0.971383	0.000197355	-2.40682e-10	-1.01911	0.000255607	-2.40682e-10	-1.01544
44090161	chr18:44090161:G:T	1.71878e-11	-0.104206	-1.02561	5.04462e-05	-1.42729	-0.955909	6.50694e-05	-1.41984	-0.963782
44090222	chr18:44090222:G:A	2.02895e-11	-2.40682e-10	-0.963911	0.00019856	-2.40682e-10	-1.01302	0.000257199	-2.40682e-10	-1.00923
44090890	chr18:44090890:T:A	1.70322e-11	-1.13891	-2.02435e-10	8.08759e-05	-1.91119	-2.02435e-10	0.000101611	-1.93792	-2.02435e-10
44091156	chr18:44091156:T:C	7.70352e-12	-1.93234	-2.02435e-10	7.97375e-05	-1.92537	-2.02435e-10	0.00010182	-1.93587	-2.02435e-10
44091726	chr18:44091726:A:G	2.09992e-11	-0.90567	-0.0238601	0.000523945	-0.0175995	-0.0251243	0.000307983	-0.785228	-0.0438063
44092176	chr18:44092176:T:C	9.61507e-11	-0.31034	0.90224	0.000641853	-0.699718	0.859966	0.000624534	-1.00008	0.878007
44092219	chr18:44092219:C:T	4.63886e-11	0.885693	-1.02266	6.46247e-05	-1.14673	-0.98878	0.000105271	-0.920858	-0.981679
44092494	chr18:44092494:G:A	1.83091e-11	-0.984159	-0.0824582	0.000444035	-0.125118	-0.0830891	0.000267603	-0.868324	-0.101251
44093554	chr18:44093554:G:T	1.96075e-11	-2.40682e-10	-0.998105	0.000208264	-2.40682e-10	-0.965303	0.000269589	-2.40682e-10	-0.962182
44094165	chr18:44094165:T:A	1.87354e-11	-0.97474	-0.068862	0.000455201	-0.114883	-0.0684879	0.000273635	-0.860519	-0.0867647
44094482	chr18:44094482:T:A	1.13563e-11	-1.54424	-2.02435e-10	0.000104904	-1.65107	-2.02435e-10	0.000126467	-1.7191	-2.02435e-10
44094815	chr18:44094815:A:G	1.73411e-11	-1.02796	-0.0929755	0.000413915	-0.185575	-0.0928734	0.000253049	-0.91456	-0.110935
44095214	chr18:44095214:G:T	1.73733e-11	-1.00291	-0.116171	0.000417826	-0.152806	-0.11624	0.000253495	-0.889636	-0.1341
44095574	chr18:44095574:T:C	1.81627e-11	-1.01018	-0.0644627	0.000436613	-0.161077	-0.0639866	0.00026529	-0.895944	-0.082312
44095672	chr18:44095672:G:A	1.84771e-11	-0.991998	-0.0654837	0.000447268	-0.135882	-0.0650695	0.000270171	-0.876638	-0.0833855
44096817	chr18:44096817:A:G	1.61155e-11	-0.456713	-0.737524	0.000255714	-0.125587	-0.634463	0.000138945	-0.963376	-0.661624
44097044	chr18:44097044:G:T	5.84963e-11	0.0949474	-2.02435e-10	0.00020175	-0.997081	-2.02435e-10	0.00032017	-0.790226	-2.02435e-10
44097511	chr18:44097511:G:A	4.76221e-11	-2.40682e-10	-0.11072	0.000492792	-2.40682e-10	-0.104024	0.000650659	-2.40682e-10	-0.0810929
44098464	chr18:44098464:A:G	5.19436e-11	1.07502	-1.09888	6.57331e-05	-1.02344	-1.09507	0.000108235	-0.781661	-1.09311
44098595	chr18:44098595:C:T	4.00843e-11	-2.40682e-10	-0.283033	0.00040558	-2.40682e-10	-0.298791	0.000524878	-2.40682e-10	-0.295913
44098619	chr18:44098619:A:G	1.46748e-11	-0.440732	-0.847155	0.000224529	-0.13211	-0.757994	0.000120705	-0.984288	-0.781445
44098989	chr18:44098989:G:A	3.86428e-11	-2.40682e-10	-0.319655	0.00040398	-2.40682e-10	-0.302745	0.000531833	-2.40682e-10	-0.28275
44099348	chr18:44099348:C:G	1.82604e-11	-2.40682e-10	-1.06928	0.000189808	-2.40682e-10	-1.0581	0.000245162	-2.40682e-10	-1.05716
44099462	chr18:44099462:G:T	8.3982e-12	-1.846	-2.02435e-10	7.90422e-05	-1.93413	-2.02435e-10	0.000101405	-1.93995	-2.02435e-10
44099607	chr18:44099607:C:T	1.93416e-11	-2.40682e-10	-1.01176	0.000191047	-2.40682e-10	-1.05159	0.000247269	-2.40682e-10	-1.0486
44099752	chr18:44099752:G:A	6.82981e-12	-1.06667	-0.986046	9.75293e-05	-0.833363	-0.890595	6.87951e-05	-1.42285	-0.905096
44099883	chr18:44099883:A:G	5.42969e-11	1.03342	-1.01297	5.8437e-05	-1.21754	-1.01862	9.21283e-05	-1.01445	-1.02145
44100260	chr18:44100260:G:A	1.78183e-11	-2.40682e-10	-1.09379	0.000181772	-2.40682e-10	-1.10136	0.000234428	-2.40682e-10	-1.10193
44100281	chr18:44100281:C:T	1.77989e-11	-2.40682e-10	-1.09488	0.000182401	-2.40682e-10	-1.0979	0.000235268	-2.40682e-10	-1.09835
44100473	chr18:44100473:A:G	7.83343e-12	-0.836744	-1.07887	0.000190612	0.0374235	-1.09129	0.00011125	-0.753542	-1.09376
44100581	chr18:44100581:G:T	2.56686e-11	-0.979959	0.251211	0.000594722	-0.167766	0.251749	0.000357235	-0.911474	0.230789
44100596	chr18:44100596:T:C	1.87253e-11	0.0571266	-1.10127	4.97668e-05	-1.29741	-1.09936	6.28803e-05	-1.31728	-1.10057
44100721	chr18:44100721:C:T	1.97153e-11	-2.40682e-10	-0.992619	0.000208483	-2.40682e-10	-0.964252	0.00026866	-2.40682e-10	-0.965634
44100804	chr18:44100804:T:C	3.57114e-12	-1.59909	-1.10204	3.01108e-05	-1.81107	-1.08816	3.72363e-05	-1.85018	-1.09162
44101059	chr18:44101059:G:A	1.91531e-11	-2.40682e-10	-1.02155	0.000202209	-2.40682e-10	-0.99481	0.000260618	-2.40682e-10	-0.996024
44101448	chr18:44101448:C:T	9.00955e-12	-1.77573	-2.02435e-10	0.000118544	-1.52882	-2.02435e-10	0.000140581	-1.61329	-2.02435e-10
44101503	chr18:44101503:G:A	2.8659e-11	-2.40682e-10	-0.618547	0.000282022	-2.40682e-10	-0.662126	0.000364518	-2.40682e-10	-0.660503
44101558	chr18:44101558:TA:T	1.9256e-11	-2.40682e-10	-1.01619	0.000203449	-2.40682e-10	-0.988696	0.000262207	-2.40682e-10	-0.989946
44102125	chr18:44102125:C:A	9.06874e-12	-1.76918	-2.02435e-10	0.000120314	-1.514	-2.02435e-10	0.000142464	-1.59999	-2.02435e-10
44102262	chr18:44102262:G:A	2.24101e-11	-1.01526	0.150756	0.00051219	-0.216929	0.151515	0.0003115	-0.949068	0.131388
44102300	chr18:44102300:C:T	2.67648e-11	-2.40682e-10	-0.686927	0.000273044	-2.40682e-10	-0.694479	0.000352996	-2.40682e-10	-0.692624
44102370	chr18:44102370:T:C	2.06438e-11	-0.965441	0.018841	0.000482707	-0.154106	0.0294045	0.000289504	-0.901158	0.0102485
44102406	chr18:44102406:A:G	1.7665e-11	-2.40682e-10	-1.10243	0.00018147	-2.40682e-10	-1.10302	0.000234242	-2.40682e-10	-1.10273
44102432	chr18:44102432:T:C	3.59889e-12	-1.60008	-1.09331	2.9625e-05	-1.81244	-1.10305	3.67841e-05	-1.85148	-1.10253
44102433	chr18:44102433:G:A	7.63977e-12	-1.94065	-2.02435e-10	7.85309e-05	-1.94062	-2.02435e-10	0.000101485	-1.93917	-2.02435e-10
44102690	chr18:44102690:C:A	2.40623e-11	0.288744	-1.08211	0.000211458	0.0835422	-1.03363	0.000136791	-0.6046	-1.03603
44102700	chr18:44102700:A:T	7.87781e-11	1.28824	-0.895618	6.83949e-05	-1.12391	-0.954898	0.000109075	-0.908881	-0.95816
44102710	chr18:44102710:C:T	1.35626e-11	-1.0183	-0.348402	0.000306818	-0.218158	-0.359698	0.000187621	-0.949952	-0.374703
44102765	chr18:44102765:G:A	2.12766e-11	-1.00878	0.092368	0.000487712	-0.207525	0.0931402	0.000296063	-0.941981	0.0734723
44102821	chr18:44102821:G:A	4.66803e-11	-2.40682e-10	-0.130695	0.000442697	-2.40682e-10	-0.211225	0.000565732	-2.40682e-10	-0.220959
44102914	chr18:44102914:G:A	1.76741e-11	-2.40682e-10	-1.10192	0.00018145	-2.40682e-10	-1.10313	0.000234176	-2.40682e-10	-1.10301
44103382	chr18:44103382:A:G	3.72666e-12	-1.5636	-1.0949	3.03259e-05	-1.78898	-1.10313	3.75098e-05	-1.8316	-1.10287
44103957	chr18:44103957:G:A	1.79858e-11	-2.40682e-10	-1.08443	0.000186735	-2.40682e-10	-1.07442	0.000240697	-2.40682e-10	-1.07554
44104244	chr18:44104244:T:C	3.62542e-12	-1.59133	-1.09471	2.97845e-05	-1.80699	-1.10313	3.69438e-05	-1.84683	-1.10285
44104259	chr18:44104259:T:C	1.94149e-11	-2.40682e-10	-1.00798	0.000205385	-2.40682e-10	-0.979226	0.000264687	-2.40682e-10	-0.980531
44104752	chr18:44104752:C:G	2.45125e-11	-1.02635	0.251512	0.00055829	-0.233705	0.254474	0.000340712	-0.961763	0.23372
44104764	chr18:44104764:C:T	1.87295e-11	-2.40682e-10	-1.04392	0.000189209	-2.40682e-10	-1.06126	0.000243219	-2.40682e-10	-1.06512
44104890	chr18:44104890:T:C	1.93579e-11	-1.01092	-2.02435e-10	0.000217249	-0.923067	-2.02435e-10	0.000308185	-0.828381	-2.02435e-10
44104894	chr18:44104894:T:A	3.59352e-11	-2.40682e-10	-0.392298	0.000364448	-2.40682e-10	-0.405727	0.00047154	-2.40682e-10	-0.403075
44105030	chr18:44105030:A:G	1.14054e-11	-1.06206	-0.477874	0.000253741	-0.278679	-0.489118	0.000157691	-0.995782	-0.502657
44105343	chr18:44105343:A:C	5.29878e-11	-2.40682e-10	-0.00395513	0.000497749	-2.40682e-10	-0.0940146	0.00063699	-2.40682e-10	-0.102325
44105692	chr18:44105692:A:G	3.61195e-12	-1.59753	-1.09224	2.96943e-05	-1.81023	-1.10293	3.68712e-05	-1.84938	-1.10226
44105760	chr18:44105760:T:G	1.77349e-11	0.00457783	-1.10306	4.87163e-05	-1.32949	-1.0886	6.1486e-05	-1.34911	-1.09116
44105814	chr18:44105814:G:A	3.2911e-11	0.280192	-0.760401	0.000544851	0.588527	-0.592125	0.000242819	-0.450475	-0.616286
44106209	chr18:44106209:G:A	2.57928e-11	-0.00389299	-0.720029	0.000417223	0.30986	-0.580349	0.000197465	-0.662154	-0.611365
44106615	chr18:44106615:C:T	1.92416e-11	-2.40682e-10	-1.01694	0.000203293	-2.40682e-10	-0.989463	0.000262008	-2.40682e-10	-0.990704
44106756	chr18:44106756:G:A	2.48914e-11	-0.00246298	-0.757032	0.000399981	0.310639	-0.623333	0.00018949	-0.661706	-0.653038
44107195	chr18:44107195:C:T	1.8366e-11	-0.991413	-0.0721046	0.0004237	-0.183894	-0.0711909	0.000256159	-0.923948	-0.0893323
44107221	chr18:44107221:G:A	1.91217e-11	-2.40682e-10	-1.02319	0.000201818	-2.40682e-10	-0.996742	0.000260117	-2.40682e-10	-0.997947
44107507	chr18:44107507:C:G	1.88949e-11	-2.40682e-10	-1.03512	0.000196402	-2.40682e-10	-1.02395	0.00025385	-2.40682e-10	-1.02234
44107520	chr18:44107520:C:G	1.89855e-11	-2.40682e-10	-1.03034	0.000199359	-2.40682e-10	-1.009	0.000257267	-2.40682e-10	-1.00897
44107566	chr18:44107566:G:A	2.69745e-11	0.404773	-1.0839	0.000832432	1.49052	-1.07028	0.000418792	0.544402	-1.06611
44107616	chr18:44107616:C:T	2.60272e-11	-0.015364	-0.69951	0.000516127	0.592337	-0.650094	0.000334236	-0.110124	-0.637109
44107640	chr18:44107640:T:C	2.66526e-11	0.0301502	-0.721281	0.000429689	0.341851	-0.582899	0.000201678	-0.638576	-0.613829
44108025	chr18:44108025:A:T	2.41996e-11	-0.0904245	-0.697257	0.000388285	0.211916	-0.554288	0.000188155	-0.735745	-0.586069
44108583	chr18:44108583:C:T	2.53768e-11	-0.0450076	-0.695173	0.000408618	0.261045	-0.552375	0.000195582	-0.698864	-0.584235
44108718	chr18:44108718:C:T	6.1075e-11	1.09766	-0.959579	6.59889e-05	-1.2004	-0.914227	0.000105474	-0.995459	-0.905153
44108931	chr18:44108931:A:G	1.92332e-11	-2.40682e-10	-1.01738	0.000203175	-2.40682e-10	-0.990041	0.000261856	-2.40682e-10	-0.991283
44109005	chr18:44109005:G:A	2.02284e-11	-2.40682e-10	-0.966929	0.000198691	-2.40682e-10	-1.01236	0.000257469	-2.40682e-10	-1.00818
44109020	chr18:44109020:G:A	2.86506e-11	0.347741	-0.966582	0.00047118	0.731125	-0.879996	0.000203194	-0.346147	-0.898771
44109541	chr18:44109541:T:C	1.128e-11	-1.55099	-2.02435e-10	0.000121423	-1.50483	-2.02435e-10	0.000144155	-1.58819	-2.02435e-10
44109584	chr18:44109584:A:G	3.71076e-11	-2.40682e-10	-0.360195	0.000348781	-2.40682e-10	-0.449667	0.00045436	-2.40682e-10	-0.440188
44109932	chr18:44109932:T:C	1.08088e-11	-1.59365	-2.02435e-10	0.000134805	-1.40028	-2.02435e-10	0.000160281	-1.48215	-2.02435e-10
44110684	chr18:44110684:T:C	8.0086e-12	-0.850785	-1.04272	7.45533e-05	-0.936672	-1.05592	8.46926e-05	-1.06685	-1.0532
44110804	chr18:44110804:A:G	1.78758e-11	-2.40682e-10	-1.09057	0.0001849	-2.40682e-10	-1.08429	0.000238608	-2.40682e-10	-1.08426
44111227	chr18:44111227:G:A	1.77143e-11	-2.40682e-10	-1.09964	0.000181753	-2.40682e-10	-1.10146	0.000234479	-2.40682e-10	-1.10171
44111768	chr18:44111768:A:G	1.58418e-11	-0.228571	-0.982794	0.000414261	0.725614	-1.00323	0.000203264	-0.233898	-1.01068
44111833	chr18:44111833:T:C	1.71594e-11	-0.208393	-0.923074	0.000449884	0.748526	-0.943646	0.000219303	-0.215562	-0.953062
44112709	chr18:44112709:T:A	2.08927e-11	-2.40682e-10	-0.934616	0.000223026	-2.40682e-10	-0.896821	0.000286883	-2.40682e-10	-0.900006
44113571	chr18:44113571:A:C	2.62421e-12	-1.93945	-1.06978	3.47825e-05	-1.6861	-1.0689	3.88401e-05	-1.83045	-1.06918
44113665	chr18:44113665:A:G	5.10163e-11	0.899389	-0.941261	5.19727e-05	-1.36515	-0.988244	8.06186e-05	-1.17797	-0.991381
44113744	chr18:44113744:A:G	1.76544e-11	-2.40682e-10	-1.10303	0.000181779	-2.40682e-10	-1.10132	0.000234659	-2.40682e-10	-1.10095
44114161	chr18:44114161:C:G	1.57991e-11	-0.244173	-0.96989	0.000411863	0.707787	-0.991207	0.000202705	-0.248223	-0.999104
44115125	chr18:44115125:G:A	7.90609e-11	1.45632	-1.06012	0.00123902	1.82294	-1.00497	0.00040706	0.467172	-1.01729
44115130	chr18:44115130:A:T	4.32389e-11	-2.40682e-10	-0.207277	0.000445012	-2.40682e-10	-0.206009	0.000587078	-2.40682e-10	-0.183921
44115257	chr18:44115257:G:C	3.7854e-11	-2.40682e-10	-0.340279	0.000413334	-2.40682e-10	-0.279855	0.000533222	-2.40682e-10	-0.280141
44115646	chr18:44115646:T:A	1.42171e-11	-0.23265	-1.08692	4.4476e-05	-1.46011	-1.04905	5.59698e-05	-1.47982	-1.05445
44115896	chr18:44115896:G:A	9.59351e-11	1.56972	-0.980068	0.00157801	1.9818	-0.921995	0.00050229	0.600226	-0.940126
44116840	chr18:44116840:A:G	1.95732e-11	-2.40682e-10	-0.999854	0.000206866	-2.40682e-10	-0.972037	0.000267774	-2.40682e-10	-0.968937
44116859	chr18:44116859:T:C	7.67283e-12	-1.93633	-2.02435e-10	7.90815e-05	-1.93363	-2.02435e-10	0.000101459	-1.93942	-2.02435e-10
44117295	chr18:44117295:G:A	2.11178e-11	-2.40682e-10	-0.923899	0.000223499	-2.40682e-10	-0.894705	0.000288195	-2.40682e-10	-0.895443
44117301	chr18:44117301:G:A	4.92046e-11	0.836082	-0.91411	5.17044e-05	-1.39288	-0.965684	7.98269e-05	-1.2101	-0.969121
44117747	chr18:44117747:T:C	2.86497e-11	-2.40682e-10	-0.618873	0.000319946	-2.40682e-10	-0.535958	0.000415904	-2.40682e-10	-0.528626
44117765	chr18:44117765:A:G	2.13664e-11	-2.40682e-10	-0.912196	0.000226619	-2.40682e-10	-0.880838	0.000292202	-2.40682e-10	-0.881636
44118017	chr18:44118017:G:A	7.6471e-12	-1.93969	-2.02435e-10	8.44655e-05	-1.86777	-2.02435e-10	0.000104696	-1.90802	-2.02435e-10
44118039	chr18:44118039:G:A	8.49111e-11	1.49647	-1.02888	0.00135139	1.88682	-0.982041	0.000440022	0.524457	-0.99671
44118653	chr18:44118653:T:C	2.19651e-11	-2.40682e-10	-0.884562	0.000233192	-2.40682e-10	-0.85225	0.000300672	-2.40682e-10	-0.853059
44118751	chr18:44118751:T:C	1.77332e-11	-2.40682e-10	-1.09858	0.000183297	-2.40682e-10	-1.093	0.000236732	-2.40682e-10	-1.09215
44120053	chr18:44120053:G:A	2.38276e-11	-2.40682e-10	-0.803174	0.000260149	-2.40682e-10	-0.742857	0.000337919	-2.40682e-10	-0.736274
44120730	chr18:44120730:G:A	4.88523e-11	-0.0852143	-2.02435e-10	0.000422657	-0.25755	-2.02435e-10	0.000451635	-0.446205	-2.02435e-10
44121132	chr18:44121132:A:T	1.92454e-11	-2.40682e-10	-1.01675	0.000203297	-2.40682e-10	-0.989444	0.000262016	-2.40682e-10	-0.990674
44121309	chr18:44121309:G:A	2.40666e-11	-2.40682e-10	-0.793193	0.000264348	-2.40682e-10	-0.726843	0.00034315	-2.40682e-10	-0.720913
44121572	chr18:44121572:A:T	2.36199e-11	0.0820665	-0.893994	0.000668026	1.12185	-0.921629	0.000303892	0.0892934	-0.9317
44121837	chr18:44121837:C:T	1.70172e-11	-1.13979	-2.02435e-10	0.000143144	-1.34026	-2.02435e-10	0.000170815	-1.4185	-2.02435e-10
44122133	chr18:44122133:C:G	1.36388e-10	1.92637	-0.984877	0.00229035	2.36052	-0.92817	0.00068326	0.913701	-0.945905
44122977	chr18:44122977:T:A	3.78686e-11	-2.40682e-10	-0.339895	0.000389499	-2.40682e-10	-0.33925	0.000512968	-2.40682e-10	-0.318865
44123086	chr18:44123086:A:G	1.76721e-11	-2.40682e-10	-1.10203	0.00018146	-2.40682e-10	-1.10308	0.000234154	-2.40682e-10	-1.1031
44123652	chr18:44123652:C:T	3.78442e-11	-2.40682e-10	-0.34054	0.000389251	-2.40682e-10	-0.339886	0.000512638	-2.40682e-10	-0.31951
44123710	chr18:44123710:G:A	3.78461e-11	-2.40682e-10	-0.340488	0.000389274	-2.40682e-10	-0.339828	0.000512667	-2.40682e-10	-0.319452
44123726	chr18:44123726:A:G	1.18719e-11	-1.49984	-2.02435e-10	0.000127889	-1.45295	-2.02435e-10	0.000180931	-1.36096	-2.02435e-10
44124879	chr18:44124879:T:C	1.69649e-10	2.10437	-0.94465	0.0029136	2.5535	-0.880463	0.000836331	1.07053	-0.900583
44125455	chr18:44125455:A:G	1.93801e-11	-2.40682e-10	-1.00977	0.000204939	-2.40682e-10	-0.981398	0.000264119	-2.40682e-10	-0.982678
44125476	chr18:44125476:G:A	7.74231e-12	-1.92732	-2.02435e-10	7.93159e-05	-1.93067	-2.02435e-10	0.000101539	-1.93864	-2.02435e-10
44125506	chr18:44125506:C:T	2.97513e-11	-2.40682e-10	-0.581143	0.00029595	-2.40682e-10	-0.613922	0.000379839	-2.40682e-10	-0.619333
44126023	chr18:44126023:G:A	1.76649e-11	-2.40682e-10	-1.10244	0.000182264	-2.40682e-10	-1.09865	0.000235137	-2.40682e-10	-1.09891
44126202	chr18:44126202:C:T	5.5742e-11	-2.40682e-10	0.0467176	0.000531534	-2.40682e-10	-0.0283438	0.00068176	-2.40682e-10	-0.034401
44126463	chr18:44126463:A:G	1.51567e-11	-0.212086	-1.04349	4.72613e-05	-1.43612	-1.01229	5.96764e-05	-1.45297	-1.01717
44127094	chr18:44127094:G:T	1.77922e-11	-2.40682e-10	-1.09526	0.000184277	-2.40682e-10	-1.08767	0.000237812	-2.40682e-10	-1.0876
44127233	chr18:44127233:C:T	1.87883e-11	-2.40682e-10	-1.04078	0.000191781	-2.40682e-10	-1.04776	0.000247296	-2.40682e-10	-1.04849
44127269	chr18:44127269:G:T	1.94418e-11	-2.40682e-10	-1.00659	0.00020589	-2.40682e-10	-0.976766	0.00026535	-2.40682e-10	-0.97803
44127690	chr18:44127690:C:T	4.4417e-11	-2.40682e-10	-0.180395	0.000414376	-2.40682e-10	-0.277336	0.000530606	-2.40682e-10	-0.28506
44128283	chr18:44128283:C:A	6.73881e-11	1.22579	-0.989338	0.00582079	3.29678	-0.931699	0.000977922	1.27632	-0.94997
44128435	chr18:44128435:C:T	7.68783e-12	-1.93438	-2.02435e-10	7.86114e-05	-1.93959	-2.02435e-10	0.000101527	-1.93875	-2.02435e-10
44128861	chr18:44128861:T:C	3.76711e-11	-2.40682e-10	-0.345123	0.000388285	-2.40682e-10	-0.34237	0.000511368	-2.40682e-10	-0.321989
44128888	chr18:44128888:G:A	2.53564e-11	-2.40682e-10	-0.740983	0.000253625	-2.40682e-10	-0.768252	0.000325804	-2.40682e-10	-0.772784
44129072	chr18:44129072:T:C	1.21407e-11	-1.47745	-2.02435e-10	0.000130178	-1.4352	-2.02435e-10	0.000153576	-1.52488	-2.02435e-10
44129140	chr18:44129140:T:G	2.36112e-11	-0.812296	-2.02435e-10	0.000220001	-0.91048	-2.02435e-10	0.000244978	-1.05791	-2.02435e-10
44129305	chr18:44129305:T:G	1.76528e-11	-2.40682e-10	-1.10312	0.000181813	-2.40682e-10	-1.10113	0.000234576	-2.40682e-10	-1.1013
44129485	chr18:44129485:G:GA	2.69623e-11	-2.40682e-10	-0.679577	0.000276848	-2.40682e-10	-0.680643	0.000355061	-2.40682e-10	-0.686789
44129921	chr18:44129921:T:C	2.73353e-11	-2.40682e-10	-0.665839	0.0002807	-2.40682e-10	-0.666826	0.00035996	-2.40682e-10	-0.673085
44130314	chr18:44130314:T:C	2.46593e-11	-0.768862	-2.02435e-10	0.000167235	-1.18471	-2.02435e-10	0.000236033	-1.09511	-2.02435e-10
44130643	chr18:44130643:A:G	3.75363e-11	-2.40682e-10	-0.348709	0.000386887	-2.40682e-10	-0.345977	0.000509502	-2.40682e-10	-0.325645
44130787	chr18:44130787:T:G	1.91078e-11	-2.40682e-10	-1.02392	0.000201358	-2.40682e-10	-0.999027	0.000260563	-2.40682e-10	-0.996235
44130824	chr18:44130824:G:A	1.84761e-11	-2.40682e-10	-1.05754	0.000194172	-2.40682e-10	-1.03537	0.000250308	-2.40682e-10	-1.03639
44130871	chr18:44130871:G:T	4.30052e-11	-2.40682e-10	-0.212695	0.000443199	-2.40682e-10	-0.210092	0.000584635	-2.40682e-10	-0.188091
44131053	chr18:44131053:A:G	1.85965e-11	-2.40682e-10	-1.05104	0.000195716	-2.40682e-10	-1.02745	0.000252283	-2.40682e-10	-1.02853
44131153	chr18:44131153:TACTTATTGA:T	1.87814e-11	-2.40682e-10	-1.04115	0.000198045	-2.40682e-10	-1.01562	0.000255265	-2.40682e-10	-1.01678
44132262	chr18:44132262:A:C	5.35086e-11	0.847802	-0.841975	5.50773e-05	-1.39241	-0.902961	8.50273e-05	-1.20899	-0.907118
44132343	chr18:44132343:T:C	1.88012e-11	-2.40682e-10	-1.0401	0.000198304	-2.40682e-10	-1.01431	0.000255598	-2.40682e-10	-1.01547
44133103	chr18:44133103:T:C	4.09933e-11	-2.40682e-10	-0.260608	0.000422466	-2.40682e-10	-0.258001	0.000556962	-2.40682e-10	-0.236583
44133185	chr18:44133185:G:A	1.76638e-11	-2.40682e-10	-1.1025	0.000181472	-2.40682e-10	-1.10301	0.000234176	-2.40682e-10	-1.10301
44133341	chr18:44133341:G:T	8.09057e-12	-1.88332	-2.02435e-10	0.000104582	-1.65414	-2.02435e-10	0.000126205	-1.72117	-2.02435e-10
44133383	chr18:44133383:T:G	1.99884e-11	-2.40682e-10	-0.978864	0.000210678	-2.40682e-10	-0.95378	0.000271435	-2.40682e-10	-0.955355
44133482	chr18:44133482:ATAATG:A	2.21178e-11	-2.40682e-10	-0.877635	0.00021915	-2.40682e-10	-0.914353	0.000283114	-2.40682e-10	-0.913229
44134117	chr18:44134117:G:A	9.62741e-12	-0.990058	-0.719345	7.93432e-05	-1.11427	-0.81606	9.14727e-05	-1.23669	-0.80635
44134494	chr18:44134494:G:T	4.02617e-11	-2.40682e-10	-0.278617	0.000416099	-2.40682e-10	-0.273187	0.000548349	-2.40682e-10	-0.252167
44134609	chr18:44134609:C:T	3.76718e-11	-2.40682e-10	-0.345105	0.000381531	-2.40682e-10	-0.359918	0.000493705	-2.40682e-10	-0.35714
44134897	chr18:44134897:C:A	1.86139e-11	-2.40682e-10	-1.05011	0.000194483	-2.40682e-10	-1.03377	0.000250893	-2.40682e-10	-1.03405
44135084	chr18:44135084:C:T	3.41914e-11	-2.40682e-10	-0.442043	0.000351774	-2.40682e-10	-0.441123	0.000462674	-2.40682e-10	-0.422056
44135313	chr18:44135313:C:T	2.47083e-11	-2.40682e-10	-0.766876	0.000273274	-2.40682e-10	-0.693636	0.000356907	-2.40682e-10	-0.681603
44135364	chr18:44135364:G:A	1.82265e-11	-2.40682e-10	-1.07114	0.000186639	-2.40682e-10	-1.07493	0.000240475	-2.40682e-10	-1.07646
44135616	chr18:44135616:C:T	7.88341e-12	-1.90926	-2.02435e-10	9.46163e-05	-1.75428	-2.02435e-10	0.000113695	-1.82556	-2.02435e-10
44135909	chr18:44135909:C:A	3.98014e-11	-2.40682e-10	-0.290113	0.000380667	-2.40682e-10	-0.362186	0.000487391	-2.40682e-10	-0.370012
44139356	chr18:44139356:T:C	3.37283e-11	-2.40682e-10	-0.45568	0.00034709	-2.40682e-10	-0.454527	0.000456427	-2.40682e-10	-0.43565
44139523	chr18:44139523:G:T	3.4024e-11	-2.40682e-10	-0.44695	0.000350046	-2.40682e-10	-0.446045	0.000460371	-2.40682e-10	-0.427047
44139828	chr18:44139828:T:C	1.05312e-10	1.74157	-1.05866	0.0102392	4.01857	-1.08871	0.00149109	1.83161	-1.08343
44140496	chr18:44140496:T:C	7.87926e-12	-1.90978	-2.02435e-10	7.98556e-05	-1.92389	-2.02435e-10	0.000101595	-1.93808	-2.02435e-10
44140887	chr18:44140887:C:T	1.76775e-11	-2.40682e-10	-1.10173	0.000181451	-2.40682e-10	-1.10313	0.000234156	-2.40682e-10	-1.10309
44141350	chr18:44141350:C:A	8.48023e-12	-1.83628	-2.02435e-10	0.000109384	-1.60925	-2.02435e-10	0.000128055	-1.70662	-2.02435e-10
44141879	chr18:44141879:T:C	4.39725e-11	-2.40682e-10	-0.190451	0.00052892	-2.40682e-10	-0.033274	0.000680528	-2.40682e-10	-0.0362105
44142118	chr18:44142118:G:A	2.41043e-11	-2.40682e-10	-0.791627	0.000266088	-2.40682e-10	-0.720283	0.000347372	-2.40682e-10	-0.708682
44143303	chr18:44143303:T:G	1.85913e-11	-2.40682e-10	-1.05132	0.000187906	-2.40682e-10	-1.06817	0.000242609	-2.40682e-10	-1.06763
44143893	chr18:44143893:C:T	3.79164e-11	0.759826	-1.09846	0.000206892	0.127332	-1.09924	0.00015862	-0.391822	-1.10075
44144241	chr18:44144241:A:G	9.92822e-11	1.72701	-1.10306	0.00951427	3.94351	-1.08707	0.00138067	1.76312	-1.09188
44144425	chr18:44144425:A:G	4.54857e-11	-2.40682e-10	-0.156618	0.000447928	-2.40682e-10	-0.199478	0.00057513	-2.40682e-10	-0.204483
44144780	chr18:44144780:A:C	1.85385e-11	-2.40682e-10	-1.05416	0.000188469	-2.40682e-10	-1.06518	0.000243505	-2.40682e-10	-1.06394
44145126	chr18:44145126:G:A	4.05079e-11	-2.40682e-10	-0.272519	0.000410985	-2.40682e-10	-0.285555	0.000540869	-2.40682e-10	-0.265902
44145459	chr18:44145459:C:A	2.5104e-11	-2.40682e-10	-0.75099	0.000275498	-2.40682e-10	-0.68553	0.000358053	-2.40682e-10	-0.678398
44145581	chr18:44145581:G:A	3.54864e-11	-0.404868	-2.02435e-10	0.000232963	-0.85323	-2.02435e-10	0.000254951	-1.01801	-2.02435e-10
44145752	chr18:44145752:A:C	1.76371e-10	2.20223	-1.00366	0.0231214	4.67861	-0.93421	0.00287136	2.35405	-0.950589
44146226	chr18:44146226:T:G	1.07781e-10	1.78503	-1.07894	0.0121119	4.13748	-1.03964	0.0016654	1.90943	-1.05069
44146916	chr18:44146916:TAAAC:T	1.07718e-11	-1.59708	-2.02435e-10	0.000100827	-1.69071	-2.02435e-10	0.000122027	-1.75484	-2.02435e-10
44147017	chr18:44147017:A:G	2.09818e-11	-2.40682e-10	-0.93036	0.000187184	-2.40682e-10	-1.07202	0.0002424	-2.40682e-10	-1.06849
44147338	chr18:44147338:AAC:A	1.77102e-11	-2.40682e-10	-1.09988	0.000182901	-2.40682e-10	-1.09517	0.000235924	-2.40682e-10	-1.09557
44147614	chr18:44147614:C:T	3.41511e-11	-2.40682e-10	-0.443221	0.000351357	-2.40682e-10	-0.442307	0.000462118	-2.40682e-10	-0.423258
44147867	chr18:44147867:C:T	1.78122e-11	-2.40682e-10	-1.09413	0.000182306	-2.40682e-10	-1.09842	0.000235144	-2.40682e-10	-1.09888
44148058	chr18:44148058:G:GT	2.0011e-11	-2.40682e-10	-0.977733	0.000203195	-2.40682e-10	-0.989943	0.000262319	-2.40682e-10	-0.989516
44148768	chr18:44148768:T:C	9.83057e-11	1.70946	-1.09539	0.0100652	3.96759	-1.05486	0.00144009	1.77548	-1.0621
44148968	chr18:44148968:G:C	1.01888e-11	-1.15755	-0.495172	8.8745e-05	-1.45519	-0.36315	9.33935e-05	-1.64572	-0.376541
44149005	chr18:44149005:A:G	8.89466e-12	-1.25499	-0.533572	0.000499616	0.441632	-0.531903	0.000233533	-0.564327	-0.541429
44150110	chr18:44150110:T:A	2.58616e-11	-2.40682e-10	-0.721257	0.000263079	-2.40682e-10	-0.731657	0.000343035	-2.40682e-10	-0.721247
44150139	chr18:44150139:A:G	2.50927e-11	-2.40682e-10	-0.751441	0.000246697	-2.40682e-10	-0.795949	0.000316851	-2.40682e-10	-0.800647
44150220	chr18:44150220:A:C	3.53861e-11	-2.40682e-10	-0.407697	0.000363442	-2.40682e-10	-0.40849	0.000478229	-2.40682e-10	-0.388989
44150234	chr18:44150234:A:G	1.08078e-11	-1.59375	-2.02435e-10	8.7507e-05	-1.83239	-2.02435e-10	0.000118787	-1.78175	-2.02435e-10
44150646	chr18:44150646:A:G	2.5138e-11	-2.40682e-10	-0.749636	0.000275895	-2.40682e-10	-0.684089	0.000358573	-2.40682e-10	-0.676946
44151565	chr18:44151565:G:A	1.92526e-11	-2.40682e-10	-1.01637	0.000193743	-2.40682e-10	-1.03758	0.000250183	-2.40682e-10	-1.03689
44151595	chr18:44151595:T:G	2.72516e-11	-2.40682e-10	-0.668903	0.000256894	-2.40682e-10	-0.755446	0.00033423	-2.40682e-10	-0.747249
44151734	chr18:44151734:G:C	2.26424e-11	-0.121487	-0.732706	0.000160262	-0.601069	-0.626234	0.000140585	-0.975515	-0.63775
44151751	chr18:44151751:G:A	1.24134e-11	-1.45524	-2.02435e-10	0.000133348	-1.41115	-2.02435e-10	0.000156892	-1.50352	-2.02435e-10
44152000	chr18:44152000:A:G	8.90985e-11	1.60027	-1.08454	0.00849314	3.84526	-1.10236	0.00125456	1.67626	-1.10079
44152245	chr18:44152245:T:C	7.98132e-12	-1.89691	-2.02435e-10	8.52602e-05	-1.8584	-2.02435e-10	0.00011433	-1.81999	-2.02435e-10
44152259	chr18:44152259:G:C	9.67663e-12	-0.853369	-0.850934	8.91043e-05	-0.93819	-0.876113	0.000101518	-1.06803	-0.870811
44152505	chr18:44152505:T:A	3.28558e-11	-2.40682e-10	-0.481887	0.000330746	-2.40682e-10	-0.50276	0.000423805	-2.40682e-10	-0.509805
44152759	chr18:44152759:C:T	1.83935e-11	-2.40682e-10	-1.06202	0.000186508	-2.40682e-10	-1.07564	0.000240969	-2.40682e-10	-1.07441
44153072	chr18:44153072:A:G	9.14649e-11	1.63582	-1.09389	0.00963101	3.9349	-1.06627	0.00138451	1.74859	-1.07456
44153197	chr18:44153197:A:G	9.01918e-11	1.6115	-1.08357	0.00866434	3.86495	-1.10209	0.00127459	1.69164	-1.10035
44153289	chr18:44153289:T:C	1.91825e-11	-2.40682e-10	-1.02002	0.00020266	-2.40682e-10	-0.992581	0.000261189	-2.40682e-10	-0.993834
44153533	chr18:44153533:A:G	2.98888e-11	-2.40682e-10	-0.576533	0.000279021	-2.40682e-10	-0.672825	0.000363355	-2.40682e-10	-0.663699
44153558	chr18:44153558:A:T	3.41878e-11	-2.40682e-10	-0.442146	0.000351736	-2.40682e-10	-0.441229	0.000462624	-2.40682e-10	-0.422165
44153906	chr18:44153906:C:T	9.19946e-11	1.61256	-1.06485	0.00883332	3.8776	-1.09543	0.0012981	1.70096	-1.09139
44154234	chr18:44154234:C:T	8.25137e-11	1.52439	-1.08545	0.00770153	3.74763	-1.10256	0.00116101	1.59912	-1.10116
44154366	chr18:44154366:C:T	3.10992e-11	-0.536834	-2.02435e-10	0.00113311	0.728612	-2.02435e-10	0.000530707	-0.284869	-2.02435e-10
44154626	chr18:44154626:T:C	3.41914e-11	-2.40682e-10	-0.442043	0.000351774	-2.40682e-10	-0.441123	0.000462674	-2.40682e-10	-0.422056
44154875	chr18:44154875:C:T	3.20429e-11	-2.40682e-10	-0.506942	0.000307523	-2.40682e-10	-0.575562	0.000394475	-2.40682e-10	-0.581523
44154941	chr18:44154941:T:C	5.12831e-11	-2.40682e-10	-0.036655	0.000529752	-2.40682e-10	-0.0317018	0.000677185	-2.40682e-10	-0.0411355
44155117	chr18:44155117:A:T	5.345e-12	-1.67563	-0.622225	0.000181673	-0.383158	-0.718743	0.000105654	-1.16474	-0.73417
44155367	chr18:44155367:G:A	2.22334e-11	-2.40682e-10	-0.872422	0.000230895	-2.40682e-10	-0.862149	0.000301059	-2.40682e-10	-0.851773
44155605	chr18:44155605:C:T	1.84394e-11	-2.40682e-10	-1.05953	0.000192626	-2.40682e-10	-1.04336	0.000248494	-2.40682e-10	-1.04366
44155718	chr18:44155718:C:T	1.88312e-11	-2.40682e-10	-1.0385	0.000190035	-2.40682e-10	-1.0569	0.000245367	-2.40682e-10	-1.05632
44155835	chr18:44155835:A:C	1.28623e-11	-1.41972	-2.02435e-10	0.000148113	-1.30613	-2.02435e-10	0.000164938	-1.45351	-2.02435e-10
44155843	chr18:44155843:C:T	3.53662e-11	0.622964	-1.03123	0.00117844	1.81644	-1.0486	0.000462479	0.631601	-1.05408
44156184	chr18:44156184:A:T	9.1862e-12	-0.654156	-1.10216	8.45303e-05	-0.764473	-1.10253	9.44875e-05	-0.90783	-1.10278
44156579	chr18:44156579:C:A	1.7678e-11	-2.40682e-10	-1.1017	0.000181453	-2.40682e-10	-1.10311	0.000234165	-2.40682e-10	-1.10305
44157167	chr18:44157167:G:A	4.51273e-11	-2.40682e-10	-0.164529	0.000544461	-2.40682e-10	-0.0043147	0.000700497	-2.40682e-10	-0.00728873
44157254	chr18:44157254:G:A	1.14284e-10	1.82419	-1.05952	0.011747	4.15929	-1.09205	0.00163183	1.9257	-1.08732
44157838	chr18:44157838:T:C	3.54994e-11	-2.40682e-10	-0.4045	0.000365213	-2.40682e-10	-0.403629	0.000480588	-2.40682e-10	-0.384068
44157906	chr18:44157906:C:T	2.59678e-11	-2.40682e-10	-0.717158	0.000280762	-2.40682e-10	-0.666605	0.000361468	-2.40682e-10	-0.668907
44158170	chr18:44158170:C:T	2.17049e-11	-2.40682e-10	-0.896478	0.000238267	-2.40682e-10	-0.830719	0.000307409	-2.40682e-10	-0.830899
44158210	chr18:44158210:T:C	3.36701e-11	-2.40682e-10	-0.457407	0.00032238	-2.40682e-10	-0.528379	0.000413407	-2.40682e-10	-0.534646
44158588	chr18:44158588:A:G	4.51559e-11	-2.40682e-10	-0.163895	0.000447659	-2.40682e-10	-0.20008	0.000587521	-2.40682e-10	-0.183167
44159547	chr18:44159547:T:C	5.33098e-11	-2.40682e-10	0.00210286	0.000656763	-2.40682e-10	0.183212	0.00084418	-2.40682e-10	0.179287
44159643	chr18:44159643:G:GA	1.76535e-11	-2.40682e-10	-1.10308	0.00018167	-2.40682e-10	-1.10192	0.000234476	-2.40682e-10	-1.10173
44160113	chr18:44160113:C:A	1.23055e-10	1.87989	-1.04128	0.0126934	4.22675	-1.08202	0.00174249	1.97966	-1.07567
44160519	chr18:44160519:A:G	1.1831e-11	-1.50329	-2.02435e-10	0.000126877	-1.46089	-2.02435e-10	0.000149942	-1.54883	-2.02435e-10
44161278	chr18:44161278:G:A	2.19458e-11	-0.885439	-2.02435e-10	0.000182104	-1.09953	-2.02435e-10	0.000215895	-1.18429	-2.02435e-10
44161443	chr18:44161443:G:A	1.95285e-11	-2.40682e-10	-1.00214	0.000198722	-2.40682e-10	-1.01221	0.000255807	-2.40682e-10	-1.01465
44161741	chr18:44161741:T:G	5.35631e-11	1.05501	-1.04816	5.06875e-05	-1.30702	-1.07141	7.94229e-05	-1.11115	-1.07314
44161886	chr18:44161886:G:A	2.10077e-11	0.172244	-1.10137	0.00012628	-0.397066	-1.06854	0.00010385	-0.842695	-1.07344
44162300	chr18:44162300:T:G	9.94804e-12	-1.67664	-2.02435e-10	9.23322e-05	-1.77872	-2.02435e-10	0.000125827	-1.72417	-2.02435e-10
44162543	chr18:44162543:T:A	3.57007e-12	-1.63117	-1.07026	5.62e-05	-1.2623	-1.01289	5.15688e-05	-1.59438	-1.02178
44162826	chr18:44162826:T:C	7.66281e-12	-1.93764	-2.02435e-10	7.9698e-05	-1.92587	-2.02435e-10	0.00010438	-1.91105	-2.02435e-10
44162905	chr18:44162905:C:T	2.96715e-12	-1.83548	-1.05093	3.311e-05	-1.88562	-0.918655	4.03092e-05	-1.93451	-0.927993
44162991	chr18:44162991:G:A	3.57128e-11	-2.40682e-10	-0.398508	0.000366762	-2.40682e-10	-0.399398	0.000482583	-2.40682e-10	-0.379926
44163016	chr18:44163016:G:A	1.76571e-11	-2.40682e-10	-1.10288	0.000181517	-2.40682e-10	-1.10276	0.000234236	-2.40682e-10	-1.10275
44163103	chr18:44163103:G:A	1.32757e-11	-0.28519	-1.10289	0.000120572	-0.40992	-1.10194	0.0001321	-0.573236	-1.10228
44163703	chr18:44163703:C:T	1.00384e-10	1.72745	-1.09246	0.00984365	3.99356	-1.10308	0.00141194	1.79659	-1.10295
44163849	chr18:44163849:G:A	1.80576e-11	-2.40682e-10	-1.08045	0.000186794	-2.40682e-10	-1.07411	0.000241275	-2.40682e-10	-1.07314
44164192	chr18:44164192:C:T	2.00325e-11	0.12003	-1.09669	0.000123176	-0.43771	-1.05279	0.000101826	-0.877083	-1.05873
44164434	chr18:44164434:G:A	9.10802e-12	-1.76486	-2.02435e-10	0.00012399	-1.48391	-2.02435e-10	0.000142016	-1.60314	-2.02435e-10
44164435	chr18:44164435:A:T	9.08656e-12	-1.76722	-2.02435e-10	0.000123521	-1.4877	-2.02435e-10	0.000141554	-1.6064	-2.02435e-10
44164914	chr18:44164914:A:T	1.78626e-11	-2.40682e-10	-1.09131	0.00018208	-2.40682e-10	-1.09967	0.00023501	-2.40682e-10	-1.09945
44165127	chr18:44165127:T:C	1.19807e-11	-1.49072	-2.02435e-10	0.000128317	-1.44961	-2.02435e-10	0.00015153	-1.5383	-2.02435e-10
44165337	chr18:44165337:G:A	3.07684e-11	-2.40682e-10	-0.547528	0.000286647	-2.40682e-10	-0.645858	0.000373377	-2.40682e-10	-0.636492
44165560	chr18:44165560:TA:T	5.63263e-11	0.903168	-0.846023	5.29373e-05	-1.41415	-0.920848	8.13466e-05	-1.23584	-0.924517
44165715	chr18:44165715:G:T	6.09391e-10	3.3442	-0.90576	0.00513354	3.02038	-0.780939	0.00202476	1.84043	-0.786305
44167757	chr18:44167757:A:G	6.79901e-12	-1.21866	-0.83858	0.000363167	0.504299	-0.913547	0.000166928	-0.517186	-0.924328
44168477	chr18:44168477:G:C	4.33084e-11	0.883495	-1.08917	0.000227757	0.226402	-1.10223	0.000172543	-0.305561	-1.10287
44168951	chr18:44168951:A:G	6.74392e-12	-1.26438	-0.800997	0.000345251	0.421602	-0.881441	0.000161692	-0.580275	-0.893113
44169006	chr18:44169006:T:TACA	2.23304e-11	-2.40682e-10	-0.868068	0.000237847	-2.40682e-10	-0.832483	0.000306725	-2.40682e-10	-0.833128
44169305	chr18:44169305:A:T	2.43649e-11	-2.40682e-10	-0.780872	0.000245251	-2.40682e-10	-0.801829	0.000315162	-2.40682e-10	-0.805994
44169588	chr18:44169588:G:A	7.94594e-12	-1.90136	-2.02435e-10	8.47838e-05	-1.86401	-2.02435e-10	0.000113568	-1.82667	-2.02435e-10
44170597	chr18:44170597:G:A	4.52141e-11	-2.40682e-10	-0.162607	0.000449846	-2.40682e-10	-0.195206	0.000590347	-2.40682e-10	-0.178369
44171041	chr18:44171041:T:C	9.2141e-12	-1.75328	-2.02435e-10	0.000125846	-1.46905	-2.02435e-10	0.000144379	-1.58664	-2.02435e-10
44171504	chr18:44171504:A:G	3.12449e-12	-1.73199	-1.10276	4.02224e-05	-1.53766	-1.07203	4.16065e-05	-1.75495	-1.07587
44171637	chr18:44171637:C:T	2.48218e-11	-2.40682e-10	-0.762293	0.000274504	-2.40682e-10	-0.689146	0.000358547	-2.40682e-10	-0.67702
44171827	chr18:44171827:G:T	4.33048e-11	-2.40682e-10	-0.205754	0.000426539	-2.40682e-10	-0.248407	0.00054778	-2.40682e-10	-0.253206
44172535	chr18:44172535:A:T	3.84198e-12	-1.53386	-1.09417	2.65239e-05	-1.93242	-1.09365	3.39624e-05	-1.93878	-1.09505
44172619	chr18:44172619:C:G	3.02865e-11	0.514466	-1.07778	0.000974072	1.66665	-1.08927	0.000396005	0.514255	-1.09191
44173063	chr18:44173063:C:T	8.99704e-11	1.60935	-1.08389	0.00841062	3.83543	-1.10229	0.00124844	1.67126	-1.10069
44173177	chr18:44173177:T:G	8.83069e-11	1.57437	-1.06757	0.00806897	3.78854	-1.09687	0.00121198	1.63414	-1.09321
44173849	chr18:44173849:T:C	1.2028e-10	0.815807	-2.02435e-10	0.000902936	0.501541	-2.02435e-10	0.000918676	0.263854	-2.02435e-10
44173861	chr18:44173861:T:A	2.8061e-11	0.442882	-1.08252	0.000888707	1.57835	-1.0927	0.000367058	0.441406	-1.09496
44173963	chr18:44173963:A:C	4.90086e-11	1.0209	-1.10292	0.00238693	2.57641	-1.10276	0.000701674	1.09741	-1.10302
44174170	chr18:44174170:G:A	3.45934e-11	-2.40682e-10	-0.430355	0.000355822	-2.40682e-10	-0.429681	0.000468073	-2.40682e-10	-0.410455
44174642	chr18:44174642:G:A	1.80317e-11	-2.40682e-10	-1.08188	0.000183164	-2.40682e-10	-1.09373	0.000236443	-2.40682e-10	-1.09337
44174657	chr18:44174657:A:G	1.77164e-11	-2.40682e-10	-1.09953	0.000181511	-2.40682e-10	-1.10279	0.000234193	-2.40682e-10	-1.10293
44174742	chr18:44174742:C:A	2.52731e-11	-2.40682e-10	-0.744275	0.000260139	-2.40682e-10	-0.742896	0.000334009	-2.40682e-10	-0.747912
44174805	chr18:44174805:G:A	1.83257e-11	-2.40682e-10	-1.06571	0.000187478	-2.40682e-10	-1.07045	0.000241562	-2.40682e-10	-1.07195
44175778	chr18:44175778:A:G	1.81365e-11	-2.40682e-10	-1.07609	0.000184818	-2.40682e-10	-1.08474	0.000238258	-2.40682e-10	-1.08573
44176160	chr18:44176160:C:T	3.41914e-11	-2.40682e-10	-0.442043	0.000351774	-2.40682e-10	-0.441123	0.000462674	-2.40682e-10	-0.422056
44176457	chr18:44176457:C:A	2.82911e-11	-2.40682e-10	-0.631468	0.000274531	-2.40682e-10	-0.689046	0.000352518	-2.40682e-10	-0.693978
44176795	chr18:44176795:G:A	3.23594e-11	0.579316	-1.07643	0.00105467	1.74526	-1.08839	0.000422831	0.579006	-1.09111
44176838	chr18:44176838:C:T	8.01289e-11	1.50625	-1.09663	0.00796354	3.75343	-1.07491	0.0011969	1.61046	-1.08204
44176869	chr18:44176869:G:T	3.58036e-11	-2.40682e-10	-0.395968	0.000368381	-2.40682e-10	-0.394992	0.000484842	-2.40682e-10	-0.375257
44176910	chr18:44176910:C:T	2.49963e-11	-2.40682e-10	-0.755288	0.00026657	-2.40682e-10	-0.718472	0.000343795	-2.40682e-10	-0.719033
44177374	chr18:44177374:A:G	2.99078e-12	-1.77818	-1.1003	2.61484e-05	-1.94047	-1.09985	3.44886e-05	-1.91852	-1.09993
44177897	chr18:44177897:C:T	2.0151e-11	-2.40682e-10	-0.970762	0.000184194	-2.40682e-10	-1.08812	0.000238277	-2.40682e-10	-1.08565
44178628	chr18:44178628:A:G	1.835e-11	-2.40682e-10	-1.06439	0.000191603	-2.40682e-10	-1.04869	0.000247167	-2.40682e-10	-1.04902
44178649	chr18:44178649:C:T	4.05155e-12	-1.48655	-1.08837	6.77368e-05	-1.04239	-1.04609	5.88757e-05	-1.43056	-1.0531
44178897	chr18:44178897:A:G	1.78051e-11	-2.40682e-10	-1.09453	0.000182238	-2.40682e-10	-1.0988	0.00023504	-2.40682e-10	-1.09932
44179413	chr18:44179413:A:G	9.78969e-12	-1.69269	-2.02435e-10	0.000138328	-1.37448	-2.02435e-10	0.000156817	-1.504	-2.02435e-10
44179939	chr18:44179939:G:A	7.66411e-12	-0.899105	-1.03836	7.15634e-05	-0.982379	-1.05115	8.13708e-05	-1.11155	-1.04851
44180021	chr18:44180021:G:A	9.489e-12	-0.628255	-1.09563	8.85861e-05	-0.73542	-1.08472	9.88252e-05	-0.879551	-1.08618
44180078	chr18:44180078:A:T	7.99497e-11	1.48498	-1.0776	0.00718467	3.67621	-1.10062	0.00110681	1.5483	-1.09814
44180215	chr18:44180215:A:G	1.88349e-11	-2.40682e-10	-1.03831	0.000190109	-2.40682e-10	-1.05651	0.000245466	-2.40682e-10	-1.05592
44180523	chr18:44180523:C:T	1.83787e-11	-2.40682e-10	-1.06282	0.000191596	-2.40682e-10	-1.04872	0.000247253	-2.40682e-10	-1.04867
44180684	chr18:44180684:C:T	1.68655e-11	-0.391144	-0.757601	0.000124366	-0.827231	-0.653647	0.000113264	-1.16466	-0.664703
44180748	chr18:44180748:T:A	7.79368e-12	-1.9207	-2.02435e-10	7.92553e-05	-1.93144	-2.02435e-10	0.000101463	-1.93939	-2.02435e-10
44180856	chr18:44180856:G:A	4.37451e-11	-2.40682e-10	-0.195637	0.000478149	-2.40682e-10	-0.134189	0.000614398	-2.40682e-10	-0.138437
44181609	chr18:44181609:A:G	2.13433e-11	-2.40682e-10	-0.913281	0.00022839	-2.40682e-10	-0.873056	0.000294185	-2.40682e-10	-0.874872
44181755	chr18:44181755:A:G	1.23561e-11	-0.359216	-1.10065	8.21555e-05	-0.823659	-1.07184	7.50156e-05	-1.16553	-1.07586
44181873	chr18:44181873:T:C	8.23157e-11	1.51737	-1.08082	0.00743091	3.71083	-1.10154	0.00113495	1.57475	-1.09949
44182030	chr18:44182030:T:A	1.04825e-11	-1.62431	-2.02435e-10	9.82187e-05	-1.71691	-2.02435e-10	0.000119322	-1.77726	-2.02435e-10
44182541	chr18:44182541:A:G	2.36676e-11	-2.40682e-10	-0.809908	0.000260198	-2.40682e-10	-0.742667	0.000339583	-2.40682e-10	-0.731361
44182571	chr18:44182571:G:A	2.93317e-11	-2.40682e-10	-0.595346	0.000296972	-2.40682e-10	-0.610474	0.000380458	-2.40682e-10	-0.617703
44183051	chr18:44183051:A:G	8.67285e-11	1.57118	-1.08242	0.00795826	3.77981	-1.10195	0.00119775	1.62925	-1.10013
44183278	chr18:44183278:G:A	1.94951e-11	-2.40682e-10	-1.00386	0.000203788	-2.40682e-10	-0.98703	0.00026336	-2.40682e-10	-0.985555
44183427	chr18:44183427:G:A	3.38308e-12	-1.8865	-0.868724	3.18997e-05	-1.91805	-0.923462	4.03573e-05	-1.94069	-0.920614
44183597	chr18:44183597:T:C	1.92643e-11	-1.01576	-2.02435e-10	0.00014023	-1.36083	-2.02435e-10	0.00019485	-1.28685	-2.02435e-10
44183772	chr18:44183772:T:G	1.68677e-11	-1.14862	-2.02435e-10	0.000214122	-0.937565	-2.02435e-10	0.000311358	-0.818137	-2.02435e-10
44183900	chr18:44183900:G:T	7.51276e-11	1.41195	-1.06678	0.00736893	3.62596	-1.02504	0.00113182	1.5098	-1.0373
44184075	chr18:44184075:T:C	3.01998e-11	0.454138	-1.02032	0.000967592	1.61741	-1.04671	0.000397883	0.479173	-1.05209
44185185	chr18:44185185:T:A	1.2224e-10	-2.40682e-10	0.831973	0.0011156	-2.40682e-10	0.71304	0.00142306	-2.40682e-10	0.701489
44185186	chr18:44185186:C:T	3.13011e-12	-1.81841	-1.01453	4.38809e-05	-1.65701	-0.865624	4.72327e-05	-1.83133	-0.872667
44185337	chr18:44185337:A:G	3.22945e-11	-2.40682e-10	-0.49912	0.000332184	-2.40682e-10	-0.498422	0.000436541	-2.40682e-10	-0.480196
44185494	chr18:44185494:A:G	2.02993e-11	-2.40682e-10	-0.963431	0.000205964	-2.40682e-10	-0.97641	0.0002659	-2.40682e-10	-0.975957
44185713	chr18:44185713:T:C	8.80163e-12	-1.35	-0.449074	8.09189e-05	-1.60014	-0.310524	8.81547e-05	-1.75559	-0.324396
44185756	chr18:44185756:G:A	1.1132e-11	-0.468274	-1.09592	7.56237e-05	-0.920202	-1.05814	7.01364e-05	-1.24567	-1.06297
44185857	chr18:44185857:T:G	1.7855e-11	-2.40682e-10	-1.09173	0.000185138	-2.40682e-10	-1.08301	0.000238926	-2.40682e-10	-1.08293
44186201	chr18:44186201:A:G	3.20177e-11	-2.40682e-10	-0.507729	0.000318512	-2.40682e-10	-0.540449	0.000416319	-2.40682e-10	-0.527627
44186216	chr18:44186216:T:G	7.42107e-12	-0.942085	-1.02761	6.85541e-05	-1.03067	-1.04582	7.83393e-05	-1.15509	-1.04294
44187170	chr18:44187170:A:G	3.28924e-11	-2.40682e-10	-0.480775	0.000323944	-2.40682e-10	-0.523539	0.000419569	-2.40682e-10	-0.519852
44187261	chr18:44187261:T:A	5.00293e-11	1.03813	-1.09954	0.00401573	3.09285	-1.09899	0.000719087	1.1201	-1.1012
44187287	chr18:44187287:A:G	3.42165e-11	-2.40682e-10	-0.441309	0.00034076	-2.40682e-10	-0.472931	0.000446262	-2.40682e-10	-0.458172
44187298	chr18:44187298:G:T	3.42974e-11	-2.40682e-10	-0.438946	0.000341559	-2.40682e-10	-0.470591	0.00044732	-2.40682e-10	-0.455804
44187683	chr18:44187683:GCTTTT:G	1.80816e-11	-2.40682e-10	-1.07912	0.00018887	-2.40682e-10	-1.06305	0.000243601	-2.40682e-10	-1.06355
44187760	chr18:44187760:A:G	2.50098e-11	-2.40682e-10	-0.754747	0.000250377	-2.40682e-10	-0.781142	0.000326361	-2.40682e-10	-0.771076
44187856	chr18:44187856:A:G	1.89027e-11	-2.40682e-10	-1.03471	0.000197049	-2.40682e-10	-1.02066	0.000254593	-2.40682e-10	-1.01941
44188036	chr18:44188036:T:A	3.42165e-11	-2.40682e-10	-0.441309	0.00034076	-2.40682e-10	-0.472931	0.000446262	-2.40682e-10	-0.458172
44188312	chr18:44188312:T:C	4.82308e-11	0.966226	-1.06424	0.00377176	3.02603	-1.09485	0.000691142	1.07002	-1.09076
44188611	chr18:44188611:T:A	1.77234e-11	-2.40682e-10	-1.09913	0.00018151	-2.40682e-10	-1.1028	0.000234237	-2.40682e-10	-1.10275
44189173	chr18:44189173:G:A	1.72973e-11	-0.0607995	-1.06267	0.000485561	0.959003	-1.07781	0.000231449	-0.0333319	-1.08139
44189407	chr18:44189407:A:G	3.31268e-11	-2.40682e-10	-0.473675	0.000329856	-2.40682e-10	-0.505453	0.000431794	-2.40682e-10	-0.491131
44189667	chr18:44189667:TG:T	8.20528e-11	0.792169	-0.358823	7.92735e-05	-1.43145	-0.499752	0.000121346	-1.25469	-0.505744
44189694	chr18:44189694:G:A	3.35833e-11	-2.40682e-10	-0.459988	0.000334286	-2.40682e-10	-0.492114	0.000437661	-2.40682e-10	-0.477635
44189931	chr18:44189931:A:C	1.72853e-11	-0.102369	-1.02179	0.000477784	0.909493	-1.04444	0.000229789	-0.0719618	-1.04996
44189978	chr18:44189978:G:A	6.66806e-11	0.834133	-0.608236	6.66076e-05	-1.40671	-0.698584	0.000102439	-1.22569	-0.704123
44190167	chr18:44190167:T:C	2.44295e-11	-2.40682e-10	-0.778224	0.000244647	-2.40682e-10	-0.804293	0.000318768	-2.40682e-10	-0.794617
44190591	chr18:44190591:A:G	9.75257e-12	-0.872394	-0.824091	8.69556e-05	-0.971699	-0.867014	9.92946e-05	-1.10035	-0.860641
44190963	chr18:44190963:CTA:C	9.70586e-12	-1.70129	-2.02435e-10	9.21539e-05	-1.78065	-2.02435e-10	0.000113082	-1.83097	-2.02435e-10
44191166	chr18:44191166:C:T	4.18516e-11	-2.40682e-10	-0.239887	0.000430201	-2.40682e-10	-0.239858	0.000567379	-2.40682e-10	-0.218051
44191846	chr18:44191846:T:C	9.43608e-12	-0.870922	-0.858554	8.43188e-05	-0.97014	-0.899366	9.62124e-05	-1.09909	-0.893433
44192827	chr18:44192827:G:GAAA	7.69868e-12	-1.93297	-2.02435e-10	7.87918e-05	-1.9373	-2.02435e-10	0.000101345	-1.94054	-2.02435e-10
44192988	chr18:44192988:A:G	2.10747e-11	-0.439521	-0.486422	0.000160293	-0.870449	-0.356661	0.000146752	-1.20041	-0.369919
44193760	chr18:44193760:A:G	1.96499e-11	-2.40682e-10	-0.995947	0.00020841	-2.40682e-10	-0.964602	0.000268562	-2.40682e-10	-0.965997
44193916	chr18:44193916:A:G	3.0039e-11	-2.40682e-10	-0.571521	0.000279347	-2.40682e-10	-0.671657	0.000363689	-2.40682e-10	-0.66278
44194134	chr18:44194134:T:C	2.31126e-11	-2.40682e-10	-0.833637	0.000233049	-2.40682e-10	-0.852863	0.000303474	-2.40682e-10	-0.843785
44194483	chr18:44194483:T:C	1.89467e-11	-2.40682e-10	-1.03239	0.00019987	-2.40682e-10	-1.00644	0.000257617	-2.40682e-10	-1.00761
44194726	chr18:44194726:A:G	3.20254e-11	-2.40682e-10	-0.507488	0.000319203	-2.40682e-10	-0.538282	0.000417687	-2.40682e-10	-0.524348
44195011	chr18:44195011:G:A	1.77022e-11	-2.40682e-10	-1.10033	0.000182779	-2.40682e-10	-1.09583	0.000235977	-2.40682e-10	-1.09534
44195615	chr18:44195615:C:A	1.76599e-11	-2.40682e-10	-1.10272	0.000181574	-2.40682e-10	-1.10245	0.000234291	-2.40682e-10	-1.10252
44195621	chr18:44195621:C:G	2.044e-11	-0.956523	-2.02435e-10	0.000166123	-1.19138	-2.02435e-10	0.00019642	-1.27882	-2.02435e-10
44196031	chr18:44196031:C:T	9.42507e-12	-0.642252	-1.08839	0.00030327	0.51023	-1.09972	0.000165047	-0.351588	-1.10126
44196101	chr18:44196101:C:T	8.04091e-12	-1.36998	-0.519498	0.000161143	-0.900756	-0.321059	0.000134247	-1.31795	-0.34145
44196235	chr18:44196235:A:G	6.84415e-12	-1.07927	-0.971352	0.00016274	-0.195883	-1.01607	0.000105762	-0.875516	-1.02237
44196260	chr18:44196260:G:T	1.78237e-11	-2.40682e-10	-1.09349	0.000182249	-2.40682e-10	-1.09874	0.000235097	-2.40682e-10	-1.09908
44196580	chr18:44196580:C:T	8.08993e-12	-1.19833	-0.685064	0.000162457	-0.447031	-0.766668	0.000112468	-1.05751	-0.778904
44196615	chr18:44196615:A:T	6.74374e-11	0.290942	-0.0537581	0.00605908	2.19548	0.209722	0.00145423	0.55155	0.171605
44197045	chr18:44197045:A:G	5.54793e-11	-2.40682e-10	0.041994	0.000573518	-2.40682e-10	0.0476789	0.000758497	-2.40682e-10	0.0722601
44197205	chr18:44197205:G:T	2.84131e-10	2.52024	-0.844823	0.000226768	-0.0154521	-0.864729	0.000366253	0.217344	-0.873099
44197505	chr18:44197505:C:T	2.55497e-11	-2.40682e-10	-0.73339	0.000277862	-2.40682e-10	-0.676985	0.000357105	-2.40682e-10	-0.681049
44199391	chr18:44199391:A:G	1.78564e-11	-2.40682e-10	-1.09165	0.000185348	-2.40682e-10	-1.08187	0.000239399	-2.40682e-10	-1.08095
44200174	chr18:44200174:A:G	2.56595e-12	-1.93339	-1.09829	2.63068e-05	-1.93213	-1.10215	3.40601e-05	-1.92815	-1.10281
44200404	chr18:44200404:A:T	1.86231e-11	-2.40682e-10	-1.04961	0.000193416	-2.40682e-10	-1.03927	0.000249693	-2.40682e-10	-1.03885
44200557	chr18:44200557:G:C	9.2545e-12	-0.722351	-1.02656	0.000241901	0.185176	-1.00076	0.000149169	-0.556838	-0.997159
44200784	chr18:44200784:A:T	2.68323e-12	-1.93294	-1.05406	2.83614e-05	-1.86991	-1.08917	3.4338e-05	-1.93701	-1.08581
44200850	chr18:44200850:A:G	2.67307e-12	-1.93553	-1.05526	2.81038e-05	-1.87844	-1.08976	3.4256e-05	-1.93874	-1.08647
44201128	chr18:44201128:C:T	8.96055e-12	-0.738204	-1.04298	0.000232577	0.164922	-1.01981	0.000143934	-0.573154	-1.01657
44201352	chr18:44201352:T:C	1.82694e-11	-2.40682e-10	-1.06879	0.000185825	-2.40682e-10	-1.0793	0.000240088	-2.40682e-10	-1.07807
44201455	chr18:44201455:T:TC	8.25226e-12	-1.86353	-2.02435e-10	0.000133986	-1.40637	-2.02435e-10	0.000188736	-1.31873	-2.02435e-10
44201807	chr18:44201807:C:T	9.74203e-12	-0.673152	-1.02442	0.000371485	0.679757	-1.06636	0.000139095	-0.564263	-1.05966
44202637	chr18:44202637:A:G	2.19029e-10	1.97429	-0.559102	0.000208523	-0.311518	-0.652544	0.000325262	-0.117118	-0.657332
44202715	chr18:44202715:C:A	9.07728e-12	-1.76824	-2.02435e-10	0.000292552	-0.62547	-2.02435e-10	0.000329041	-0.762897	-2.02435e-10
44202716	chr18:44202716:A:G	8.99829e-12	-1.77698	-2.02435e-10	0.000284915	-0.651921	-2.02435e-10	0.000320886	-0.787994	-2.02435e-10
44203538	chr18:44203538:C:T	3.49142e-12	-1.79812	-0.925585	0.000132528	-0.445233	-0.972084	7.59866e-05	-1.26863	-0.959897
44204041	chr18:44204041:G:A	2.2018e-11	-2.40682e-10	-0.882157	0.000223403	-2.40682e-10	-0.895132	0.000288567	-2.40682e-10	-0.894153
44204853	chr18:44204853:G:A	1.45156e-11	-0.306947	-0.991843	8.39248e-05	-0.817452	-1.05674	7.86585e-05	-1.14072	-1.05325
44206605	chr18:44206605:C:T	3.78862e-10	2.23805	-0.274897	0.000310116	-0.144719	-0.422446	0.000487732	0.0581187	-0.427432
44207500	chr18:44207500:C:T	1.88327e-11	-1.03842	-2.02435e-10	0.00018087	-1.10633	-2.02435e-10	0.000207427	-1.2243	-2.02435e-10
44207804	chr18:44207804:G:C	7.89041e-12	-1.07496	-0.833411	0.000259636	0.157738	-0.902566	0.000119799	-0.885654	-0.88761
44208358	chr18:44208358:T:G	5.18286e-11	-2.40682e-10	-0.0260738	0.000490431	-2.40682e-10	-0.108827	0.000628062	-2.40682e-10	-0.11644
44208806	chr18:44208806:A:T	9.03378e-11	0.529539	-2.02435e-10	0.0013629	0.91326	-2.02435e-10	0.00237269	1.2127	-2.02435e-10
44209129	chr18:44209129:G:A	3.35047e-11	-2.40682e-10	-0.462331	0.000356734	-2.40682e-10	-0.427121	0.000461033	-2.40682e-10	-0.42561
44209358	chr18:44209358:A:G	9.81775e-12	-0.648708	-1.04112	0.000251228	0.291642	-1.06939	0.000150814	-0.469916	-1.07312
44209370	chr18:44209370:T:A	1.92807e-11	-2.40682e-10	-1.01491	0.000200721	-2.40682e-10	-1.0022	0.000259475	-2.40682e-10	-1.00042
44209426	chr18:44209426:G:A	2.34288e-11	-0.820049	-2.02435e-10	0.000222683	-0.898359	-2.02435e-10	0.000252529	-1.02755	-2.02435e-10
44209596	chr18:44209596:C:T	2.51502e-11	-0.749149	-2.02435e-10	0.000238449	-0.829954	-2.02435e-10	0.000269161	-0.963771	-2.02435e-10
44209905	chr18:44209905:A:G	2.48016e-10	2.32493	-0.785457	0.00021674	-0.0739483	-0.851464	0.000342657	0.132906	-0.855256
44209909	chr18:44209909:A:G	1.39413e-11	-0.349014	-0.990144	8.1108e-05	-0.852958	-1.05537	7.64451e-05	-1.17067	-1.05183
44210001	chr18:44210001:G:A	1.37868e-11	-0.35884	-0.991463	8.04102e-05	-0.860742	-1.05623	7.58773e-05	-1.17724	-1.05272
44210641	chr18:44210641:A:G	1.78496e-11	-2.40682e-10	-1.09204	0.00018532	-2.40682e-10	-1.08202	0.000239361	-2.40682e-10	-1.08111
44211840	chr18:44211840:C:A	1.24207e-11	-0.431848	-1.0228	7.41336e-05	-0.922652	-1.07559	7.06013e-05	-1.22913	-1.0729
44212019	chr18:44212019:C:T	1.95982e-11	-2.40682e-10	-0.998578	0.000195679	-2.40682e-10	-1.02763	0.000253729	-2.40682e-10	-1.02281
44212095	chr18:44212095:G:A	2.0733e-11	-2.40682e-10	-0.942292	0.000183342	-2.40682e-10	-1.09276	0.00023678	-2.40682e-10	-1.09195
44212176	chr18:44212176:G:A	1.23323e-11	-0.435373	-1.02642	7.37468e-05	-0.925851	-1.07762	7.02686e-05	-1.23172	-1.07504
44212224	chr18:44212224:A:G	2.90494e-12	-1.87344	-1.03417	3.35916e-05	-1.71308	-1.07675	3.69118e-05	-1.87839	-1.07216
44212693	chr18:44212693:A:T	1.78065e-11	-2.40682e-10	-1.09445	0.00018455	-2.40682e-10	-1.08619	0.000238161	-2.40682e-10	-1.08613
44212743	chr18:44212743:T:C	1.36124e-11	-0.36723	-0.995803	7.95916e-05	-0.868092	-1.05911	7.51932e-05	-1.18331	-1.05571
44212762	chr18:44212762:C:G	1.87506e-11	-2.40682e-10	-1.04279	0.000197426	-2.40682e-10	-1.01875	0.000255384	-2.40682e-10	-1.01631
44212772	chr18:44212772:A:G	2.68243e-11	-0.684707	-2.02435e-10	0.000145348	-1.32498	-2.02435e-10	0.000224467	-1.14535	-2.02435e-10
44213630	chr18:44213630:T:G	1.39568e-11	-0.362148	-0.975902	8.09712e-05	-0.864018	-1.046	7.6481e-05	-1.1799	-1.04214
44213865	chr18:44213865:A:G	2.07985e-11	-0.180167	-0.75897	0.0001053	-0.746231	-0.901063	9.5099e-05	-1.1145	-0.889661
44213897	chr18:44213897:C:T	1.90526e-11	-2.40682e-10	-1.02681	0.000192277	-2.40682e-10	-1.04517	0.00024908	-2.40682e-10	-1.04131
44214082	chr18:44214082:G:GCT	4.26267e-11	0.559889	-0.781424	0.00020215	-0.0882545	-0.906844	0.000155339	-0.618067	-0.895402
44214548	chr18:44214548:G:A	1.91408e-11	-0.214178	-0.808014	9.97387e-05	-0.775135	-0.926422	9.04971e-05	-1.13764	-0.916119
44214960	chr18:44214960:G:A	1.99136e-11	-0.982615	-2.02435e-10	7.86407e-05	-1.93922	-2.02435e-10	0.000101789	-1.93617	-2.02435e-10
44215428	chr18:44215428:C:T	6.68716e-12	-1.34802	-0.725809	4.49719e-05	-1.62606	-0.872007	5.07724e-05	-1.77124	-0.860488
44215550	chr18:44215550:A:AAAT	2.29663e-10	2.28431	-0.82171	0.000202793	-0.107794	-0.884132	0.000320274	0.0977802	-0.887683
44217438	chr18:44217438:G:A	7.96685e-12	-1.89873	-2.02435e-10	7.85774e-05	-1.94003	-2.02435e-10	0.000102341	-1.93077	-2.02435e-10
44217709	chr18:44217709:G:A	1.85297e-11	-2.40682e-10	-1.05464	0.000187102	-2.40682e-10	-1.07246	0.000241491	-2.40682e-10	-1.07225
44217781	chr18:44217781:T:C	2.1437e-10	2.04465	-0.650967	0.000200489	-0.266846	-0.736503	0.000313643	-0.0700008	-0.740823
44218049	chr18:44218049:C:T	6.40323e-12	-1.34758	-0.769634	4.38659e-05	-1.62531	-0.897661	4.94855e-05	-1.77039	-0.887006
44218126	chr18:44218126:G:A	8.78751e-12	-1.80069	-2.02435e-10	8.76044e-05	-1.83128	-2.02435e-10	0.000108142	-1.87563	-2.02435e-10
44218757	chr18:44218757:A:G	1.78292e-11	-2.40682e-10	-1.09318	0.000184885	-2.40682e-10	-1.08437	0.000238593	-2.40682e-10	-1.08432
44220859	chr18:44220859:T:C	2.73681e-11	-0.664639	-2.02435e-10	0.000258771	-0.748166	-2.02435e-10	0.000290679	-0.886861	-2.02435e-10
44220894	chr18:44220894:G:A	2.61855e-10	2.40829	-0.814519	0.000223158	-0.0190506	-0.877181	0.000354125	0.19135	-0.88078
44221685	chr18:44221685:G:T	1.94946e-11	-2.40682e-10	-1.00388	0.000196261	-2.40682e-10	-1.02466	0.000254461	-2.40682e-10	-1.01993
44223469	chr18:44223469:T:C	9.17899e-12	-1.7571	-2.02435e-10	9.09877e-05	-1.79339	-2.02435e-10	0.000111419	-1.84578	-2.02435e-10
44223476	chr18:44223476:T:C	3.47948e-12	-1.92221	-0.804923	3.18294e-05	-1.9334	-0.910316	4.16933e-05	-1.93013	-0.898612
44223994	chr18:44223994:T:A	1.75366e-11	-0.549158	-0.56057	9.59506e-05	-1.00164	-0.738636	9.3566e-05	-1.29643	-0.723986
44224040	chr18:44224040:T:G	1.79109e-11	-2.40682e-10	-1.08861	0.000185654	-2.40682e-10	-1.08023	0.000239883	-2.40682e-10	-1.07893
44225129	chr18:44225129:G:T	7.42179e-12	-1.92875	-0.0408439	6.2122e-05	-1.88272	-0.292292	7.74639e-05	-1.93055	-0.278716
44225190	chr18:44225190:C:T	6.74649e-12	-1.29006	-0.774935	4.46816e-05	-1.58467	-0.919881	4.9805e-05	-1.74022	-0.910746
44225730	chr18:44225730:T:A	5.01994e-12	-1.28136	-1.07924	4.39046e-05	-1.4497	-1.07239	5.00201e-05	-1.57287	-1.07379
44225740	chr18:44225740:T:A	1.86097e-11	-2.40682e-10	-1.05034	0.000188202	-2.40682e-10	-1.06659	0.000242924	-2.40682e-10	-1.06633
44225824	chr18:44225824:C:T	2.42681e-11	-0.784855	-2.02435e-10	0.00023034	-0.864553	-2.02435e-10	0.000260718	-0.99564	-2.02435e-10
44225919	chr18:44225919:T:A	8.11081e-12	-0.991052	-0.889767	0.000123339	-0.565709	-0.923464	0.000113378	-0.900169	-0.92818
44225974	chr18:44225974:G:A	6.99059e-12	-1.92828	-0.101175	5.57078e-05	-1.93495	-0.349045	7.24134e-05	-1.94026	-0.336432
44226664	chr18:44226664:T:C	1.85856e-11	-2.40682e-10	-1.05163	0.00018729	-2.40682e-10	-1.07145	0.000242438	-2.40682e-10	-1.06834
44226751	chr18:44226751:T:G	9.40991e-12	-0.994006	-0.738247	0.000317231	0.274923	-0.819404	0.000141983	-0.801492	-0.801881
44226933	chr18:44226933:C:T	3.89432e-10	2.19152	-0.200847	0.000324182	-0.170769	-0.352036	0.000508675	0.0299256	-0.357196
44227142	chr18:44227142:T:A	9.23947e-12	-1.03196	-0.718568	0.000304274	0.215759	-0.801942	0.000138569	-0.843853	-0.783857
44227351	chr18:44227351:A:C	1.77993e-11	-2.40682e-10	-1.09486	0.000184449	-2.40682e-10	-1.08674	0.00023803	-2.40682e-10	-1.08668
44227884	chr18:44227884:C:T	2.8811e-11	-2.40682e-10	-0.613259	0.000316558	-2.40682e-10	-0.546603	0.000406613	-2.40682e-10	-0.551218
44228258	chr18:44228258:A:G	2.26426e-10	2.16163	-0.71323	0.000205978	-0.181808	-0.794532	0.000323504	0.018647	-0.798514
44228353	chr18:44228353:C:T	4.09785e-12	-1.57912	-0.984437	3.14312e-05	-1.81364	-1.04267	4.75016e-05	-1.66209	-1.03623
44228575	chr18:44228575:TATTA:T	1.96909e-11	-2.40682e-10	-0.993858	0.000206424	-2.40682e-10	-0.974179	0.00026642	-2.40682e-10	-0.974005
44228663	chr18:44228663:T:C	4.64274e-10	3.24098	-1.07452	0.00038186	0.71438	-1.07344	0.000636197	0.972996	-1.07657
44228766	chr18:44228766:A:G	1.11085e-11	-0.636673	-0.929633	0.000277409	0.303598	-0.982217	0.000165626	-0.459776	-0.989569
44228924	chr18:44228924:TTAATTGCATC:T	1.96589e-11	-2.40682e-10	-0.995487	0.000197666	-2.40682e-10	-1.01753	0.000256269	-2.40682e-10	-1.01285
44229081	chr18:44229081:A:G	5.52653e-11	-2.40682e-10	0.0381294	0.000569962	-2.40682e-10	0.0414598	0.000753922	-2.40682e-10	0.0662097
44229400	chr18:44229400:G:A	1.83723e-11	-2.40682e-10	-1.06317	0.000192591	-2.40682e-10	-1.04354	0.000248309	-2.40682e-10	-1.0444
44229514	chr18:44229514:A:G	1.29079e-10	1.98181	-1.0954	0.000136315	-0.287069	-1.10208	0.000212721	-0.0968664	-1.10223
44229605	chr18:44229605:G:C	1.86757e-11	-2.40682e-10	-1.04679	0.000196437	-2.40682e-10	-1.02377	0.000253228	-2.40682e-10	-1.02479
44229732	chr18:44229732:T:C	3.54171e-12	-1.924	-0.785406	3.26243e-05	-1.92545	-0.893602	4.2094e-05	-1.93726	-0.881915
44230327	chr18:44230327:TTG:T	1.91134e-11	-2.40682e-10	-1.02363	0.000191655	-2.40682e-10	-1.04841	0.000247356	-2.40682e-10	-1.04825
44230341	chr18:44230341:GTAGA:G	4.11522e-12	-1.73588	-0.823443	3.29231e-05	-1.89145	-0.918485	4.17403e-05	-1.91413	-0.913482
44230411	chr18:44230411:A:G	1.77414e-11	-2.40682e-10	-1.09812	0.000181914	-2.40682e-10	-1.10058	0.000234689	-2.40682e-10	-1.10082
44230858	chr18:44230858:ATGCATAAAG:A	6.90636e-12	-0.980549	-1.06102	5.97753e-05	-1.14602	-1.0675	6.9805e-05	-1.24531	-1.06807
44231139	chr18:44231139:CTG:C	3.11687e-11	-2.40682e-10	-0.534601	0.000382446	-2.40682e-10	-0.357523	0.000494649	-2.40682e-10	-0.355231
44231424	chr18:44231424:G:A	1.18182e-10	-2.40682e-10	0.798212	0.00120699	-2.40682e-10	0.791773	0.00160539	-2.40682e-10	0.822043
44231956	chr18:44231956:C:CA	7.80547e-12	-1.91919	-2.02435e-10	7.9366e-05	-1.93004	-2.02435e-10	0.000101426	-1.93975	-2.02435e-10
44232213	chr18:44232213:G:A	1.12417e-11	-1.02645	-0.527932	8.69657e-05	-1.4051	-0.433495	0.000100546	-1.51634	-0.432125
44232469	chr18:44232469:G:A	3.28818e-11	-2.40682e-10	-0.481096	0.000373253	-2.40682e-10	-0.381855	0.000490262	-2.40682e-10	-0.364139
44232910	chr18:44232910:G:T	5.77509e-12	-1.21032	-1.01014	4.08598e-05	-1.55626	-1.0377	4.80155e-05	-1.64941	-1.03815
44232924	chr18:44232924:A:G	3.28599e-11	-2.40682e-10	-0.481763	0.000406453	-2.40682e-10	-0.296642	0.000525767	-2.40682e-10	-0.29422
44232964	chr18:44232964:A:G	4.16132e-11	-2.40682e-10	-0.245599	0.000467663	-2.40682e-10	-0.156363	0.000601619	-2.40682e-10	-0.159455
44233173	chr18:44233173:C:T	1.98405e-11	-2.40682e-10	-0.986292	0.000206437	-2.40682e-10	-0.974116	0.000266877	-2.40682e-10	-0.972291
44233458	chr18:44233458:A:G	8.53406e-12	-1.82995	-2.02435e-10	0.000104856	-1.65152	-2.02435e-10	0.000132166	-1.67502	-2.02435e-10
44233822	chr18:44233822:G:A	3.8031e-11	-2.40682e-10	-0.335616	0.000365216	-2.40682e-10	-0.40362	0.000469605	-2.40682e-10	-0.407188
44234188	chr18:44234188:A:G	6.91045e-12	-1.19273	-0.848247	5.8061e-05	-1.38384	-0.858778	6.78694e-05	-1.48183	-0.859663
44234994	chr18:44234994:T:G	1.92069e-11	-2.40682e-10	-1.01875	0.000192521	-2.40682e-10	-1.0439	0.000248552	-2.40682e-10	-1.04343
44235004	chr18:44235004:T:C	6.13855e-12	-1.25583	-0.903598	5.20996e-05	-1.44193	-0.909027	6.11925e-05	-1.53507	-0.909984
44235586	chr18:44235586:G:A	1.83217e-11	-2.40682e-10	-1.06593	0.000190364	-2.40682e-10	-1.05517	0.000245522	-2.40682e-10	-1.05569
44235816	chr18:44235816:T:C	3.4879e-11	-2.40682e-10	-0.422131	0.000396673	-2.40682e-10	-0.320998	0.000521425	-2.40682e-10	-0.302514
44235832	chr18:44235832:A:G	1.79848e-11	-2.40682e-10	-1.08449	0.000187488	-2.40682e-10	-1.0704	0.000242251	-2.40682e-10	-1.0691
44235886	chr18:44235886:G:A	3.2756e-11	-2.40682e-10	-0.484931	0.00037165	-2.40682e-10	-0.386159	0.000488127	-2.40682e-10	-0.368503
44236260	chr18:44236260:T:TATATGTGTATGTGTGC	2.42836e-11	-2.40682e-10	-0.784214	0.000293906	-2.40682e-10	-0.620851	0.000380631	-2.40682e-10	-0.617249
44236330	chr18:44236330:T:A	1.93521e-11	-2.40682e-10	-1.01121	0.000194916	-2.40682e-10	-1.03154	0.000251489	-2.40682e-10	-1.03168
44236369	chr18:44236369:T:C	5.58056e-11	-2.40682e-10	0.0478575	0.000545957	-2.40682e-10	-0.0015699	0.000706208	-2.40682e-10	0.000830286
44236511	chr18:44236511:CA:C	3.48906e-11	-2.40682e-10	-0.421799	0.000396854	-2.40682e-10	-0.320541	0.000521668	-2.40682e-10	-0.302047
44236590	chr18:44236590:C:T	1.81642e-11	-2.40682e-10	-1.07456	0.000188494	-2.40682e-10	-1.06504	0.000243124	-2.40682e-10	-1.06551
44236795	chr18:44236795:TC:T	1.77322e-11	-2.40682e-10	-1.09863	0.000190863	-2.40682e-10	-1.05255	0.000245537	-2.40682e-10	-1.05563
44236867	chr18:44236867:A:C	1.30727e-11	-0.794445	-0.609047	8.40912e-05	-1.23199	-0.640221	9.54241e-05	-1.35965	-0.641103
44237182	chr18:44237182:T:A	3.2756e-11	-2.40682e-10	-0.484931	0.00037165	-2.40682e-10	-0.386159	0.000488127	-2.40682e-10	-0.368503
44237844	chr18:44237844:A:G	7.64408e-12	-1.94008	-2.02435e-10	7.98353e-05	-1.92414	-2.02435e-10	0.000105095	-1.90421	-2.02435e-10
44238434	chr18:44238434:A:G	1.16826e-11	-1.51591	-2.02435e-10	0.000160434	-1.22623	-2.02435e-10	0.000188464	-1.32017	-2.02435e-10
44238477	chr18:44238477:A:C	4.95548e-11	-2.40682e-10	-0.0709364	0.000488514	-2.40682e-10	-0.112741	0.000631823	-2.40682e-10	-0.110471
44238531	chr18:44238531:T:G	2.18066e-11	-2.40682e-10	-0.891803	0.000254418	-2.40682e-10	-0.765132	0.000327774	-2.40682e-10	-0.766754
44238684	chr18:44238684:T:C	3.35608e-11	-2.40682e-10	-0.460659	0.000381618	-2.40682e-10	-0.35969	0.000501373	-2.40682e-10	-0.341729
44239399	chr18:44239399:A:T	8.06923e-12	-0.871241	-1.01472	5.28413e-05	-1.29873	-1.03809	6.02902e-05	-1.42126	-1.03865
44239460	chr18:44239460:C:T	8.04495e-12	-0.891451	-0.997521	5.27028e-05	-1.31323	-1.02621	6.02256e-05	-1.43411	-1.02687
44239738	chr18:44239738:A:G	1.19097e-11	-0.890605	-0.606059	8.59763e-05	-1.30764	-0.542403	9.82949e-05	-1.42845	-0.542661
44240150	chr18:44240150:C:A	3.27286e-11	-2.40682e-10	-0.485768	0.000371314	-2.40682e-10	-0.387062	0.000487681	-2.40682e-10	-0.369417
44240467	chr18:44240467:T:C	2.08801e-11	-2.40682e-10	-0.935219	0.000205827	-2.40682e-10	-0.977074	0.000266598	-2.40682e-10	-0.973338
44240698	chr18:44240698:G:A	6.27659e-12	-1.22103	-0.916155	5.13175e-05	-1.41975	-0.946333	6.01213e-05	-1.51554	-0.947175
44241118	chr18:44241118:A:G	5.38755e-12	-1.2926	-0.997323	4.9785e-05	-1.47127	-0.925123	5.14508e-05	-1.69106	-0.927389
44241833	chr18:44241833:A:C	2.62718e-11	-0.705521	-2.02435e-10	0.000197829	-1.01671	-2.02435e-10	0.000217671	-1.1761	-2.02435e-10
44241965	chr18:44241965:A:G	3.7086e-12	-1.56028	-1.10309	4.32771e-05	-1.4394	-1.09709	4.71093e-05	-1.61062	-1.09598
44241984	chr18:44241984:AAC:A	1.79981e-11	-2.40682e-10	-1.08375	0.000182931	-2.40682e-10	-1.095	0.000236123	-2.40682e-10	-1.09473
44242175	chr18:44242175:A:G	6.62239e-11	-2.40682e-10	0.219025	0.000676834	-2.40682e-10	0.213316	0.00089639	-2.40682e-10	0.239296
44242448	chr18:44242448:G:A	4.98903e-11	-2.40682e-10	-0.0641894	0.00057596	-2.40682e-10	0.0519281	0.000759661	-2.40682e-10	0.0737928
44243117	chr18:44243117:T:A	7.68773e-12	-1.93439	-2.02435e-10	7.8625e-05	-1.93942	-2.02435e-10	0.00010147	-1.93932	-2.02435e-10
44243174	chr18:44243174:T:C	8.2053e-11	-0.35109	0.784439	0.000475598	-0.867357	0.72782	0.00049703	-1.09412	0.74369
44243481	chr18:44243481:A:G	1.78469e-11	-2.40682e-10	-1.09219	0.000181508	-2.40682e-10	-1.10281	0.000234289	-2.40682e-10	-1.10252
44243572	chr18:44243572:T:C	1.76662e-11	-1.11634	0.0139753	0.000124536	-1.47739	-0.00212684	0.000146101	-1.58072	0.00593734
44244146	chr18:44244146:C:T	1.76561e-11	-2.40682e-10	-1.10293	0.000205457	-2.40682e-10	-0.978876	0.000264098	-2.40682e-10	-0.982759
44244257	chr18:44244257:C:A	4.30813e-11	-2.40682e-10	-0.210927	0.000402732	-2.40682e-10	-0.305839	0.000516721	-2.40682e-10	-0.311577
44245298	chr18:44245298:T:C	1.88909e-11	-2.40682e-10	-1.03533	0.000198362	-2.40682e-10	-1.01402	0.000255831	-2.40682e-10	-1.01456
44245601	chr18:44245601:A:G	3.01098e-11	-2.40682e-10	-0.569166	0.000340687	-2.40682e-10	-0.473146	0.000446983	-2.40682e-10	-0.45656
44245665	chr18:44245665:G:A	2.98563e-11	-2.40682e-10	-0.577621	0.000337143	-2.40682e-10	-0.483602	0.000442328	-2.40682e-10	-0.467027
44245791	chr18:44245791:A:G	4.88198e-11	-2.40682e-10	-0.0858807	0.000507463	-2.40682e-10	-0.0746859	0.000668845	-2.40682e-10	-0.0535265
44245825	chr18:44245825:C:T	3.00761e-11	-2.40682e-10	-0.570284	0.000340268	-2.40682e-10	-0.474376	0.000446425	-2.40682e-10	-0.457807
44246518	chr18:44246518:G:T	4.7194e-11	-2.40682e-10	-0.11975	0.000613774	-2.40682e-10	0.115517	0.000794208	-2.40682e-10	0.118266
44246538	chr18:44246538:C:T	2.8757e-11	-2.40682e-10	-0.615136	0.000323672	-2.40682e-10	-0.52438	0.00042442	-2.40682e-10	-0.508356
44246668	chr18:44246668:A:G	2.94249e-11	-2.40682e-10	-0.592175	0.000331855	-2.40682e-10	-0.499413	0.000435297	-2.40682e-10	-0.48305
44246758	chr18:44246758:C:T	7.82243e-12	-0.897047	-1.01997	4.74822e-05	-1.3969	-1.04685	5.50249e-05	-1.50448	-1.04682
44247175	chr18:44247175:T:C	3.42876e-11	-2.40682e-10	-0.439232	0.000391115	-2.40682e-10	-0.33511	0.00051297	-2.40682e-10	-0.318861
44247194	chr18:44247194:T:C	5.38361e-12	-1.18753	-1.10312	3.65911e-05	-1.6067	-1.0976	4.34014e-05	-1.691	-1.09759
44247315	chr18:44247315:A:G	3.09148e-11	-2.40682e-10	-0.542782	0.000350582	-2.40682e-10	-0.444516	0.000460135	-2.40682e-10	-0.42756
44247926	chr18:44247926:G:A	3.5643e-11	-2.40682e-10	-0.400463	0.000412907	-2.40682e-10	-0.280889	0.000535395	-2.40682e-10	-0.276075
44248435	chr18:44248435:C:T	2.59229e-11	-2.40682e-10	-0.718889	0.000249695	-2.40682e-10	-0.783871	0.000324778	-2.40682e-10	-0.775936
44248447	chr18:44248447:G:C	3.06426e-11	-2.40682e-10	-0.551627	0.000347286	-2.40682e-10	-0.453963	0.000455756	-2.40682e-10	-0.437122
44248488	chr18:44248488:A:G	6.61781e-12	-1.16809	-0.91616	4.75565e-05	-1.59237	-0.849826	5.65086e-05	-1.67822	-0.846462
44249291	chr18:44249291:C:T	2.96352e-11	-2.40682e-10	-0.585052	0.000334862	-2.40682e-10	-0.490393	0.00043924	-2.40682e-10	-0.474033
44249540	chr18:44249540:A:G	1.90954e-11	-1.02457	-2.02435e-10	0.000118599	-1.52836	-2.02435e-10	0.000171592	-1.41396	-2.02435e-10
44249560	chr18:44249560:G:A	6.06871e-12	-1.20925	-0.961624	4.25267e-05	-1.60689	-0.947091	5.05094e-05	-1.69024	-0.946677
44249683	chr18:44249683:C:T	1.77229e-11	-2.40682e-10	-1.09916	0.000206543	-2.40682e-10	-0.973603	0.000265218	-2.40682e-10	-0.978525
44249717	chr18:44249717:C:T	3.00761e-11	-2.40682e-10	-0.570284	0.000340268	-2.40682e-10	-0.474376	0.000446425	-2.40682e-10	-0.457807
44249754	chr18:44249754:C:T	3.00761e-11	-2.40682e-10	-0.570284	0.000340268	-2.40682e-10	-0.474376	0.000446425	-2.40682e-10	-0.457807
44249861	chr18:44249861:G:A	1.76044e-10	1.19672	-2.02435e-10	0.00136513	0.914896	-2.02435e-10	0.001524	0.770015	-2.02435e-10
44250062	chr18:44250062:C:T	1.71477e-11	-1.13215	-2.02435e-10	0.000169065	-1.17383	-2.02435e-10	0.00020742	-1.22433	-2.02435e-10
44250246	chr18:44250246:G:C	1.52976e-10	1.05626	-2.02435e-10	0.0021542	1.37106	-2.02435e-10	0.00233633	1.19726	-2.02435e-10
44250950	chr18:44250950:C:T	4.44031e-12	-1.51878	-0.964513	3.22007e-05	-1.93591	-0.896206	4.12449e-05	-1.94033	-0.899221
44251360	chr18:44251360:T:C	1.77134e-11	-2.40682e-10	-1.0997	0.000181452	-2.40682e-10	-1.10312	0.000234159	-2.40682e-10	-1.10308
44251464	chr18:44251464:T:G	3.27675e-11	-2.40682e-10	-0.484578	0.000373487	-2.40682e-10	-0.381227	0.000490579	-2.40682e-10	-0.363493
44251479	chr18:44251479:C:T	2.20103e-11	-2.40682e-10	-0.882506	0.000258385	-2.40682e-10	-0.74966	0.000332817	-2.40682e-10	-0.751486
44251769	chr18:44251769:G:C	1.92278e-11	-1.01766	-2.02435e-10	0.000160743	-1.2243	-2.02435e-10	0.000191765	-1.30281	-2.02435e-10
44251881	chr18:44251881:T:C	3.01812e-11	-2.40682e-10	-0.566797	0.000341613	-2.40682e-10	-0.470431	0.000448216	-2.40682e-10	-0.453803
44252584	chr18:44252584:G:T	1.79559e-11	-2.40682e-10	-1.0861	0.000182461	-2.40682e-10	-1.09757	0.00023532	-2.40682e-10	-1.09813
44253076	chr18:44253076:G:A	1.16522e-11	-1.51852	-2.02435e-10	0.000144328	-1.33202	-2.02435e-10	0.000203001	-1.24587	-2.02435e-10
44253241	chr18:44253241:C:A	3.18527e-11	-2.40682e-10	-0.512895	0.000361284	-2.40682e-10	-0.414446	0.000474444	-2.40682e-10	-0.396935
44253658	chr18:44253658:A:T	2.92609e-11	-2.40682e-10	-0.597764	0.00033028	-2.40682e-10	-0.504171	0.000433161	-2.40682e-10	-0.487969
44253726	chr18:44253726:G:A	5.50805e-12	-1.16892	-1.09889	3.69508e-05	-1.59141	-1.10311	4.37536e-05	-1.6774	-1.10311
44254255	chr18:44254255:C:T	1.00911e-10	-2.40682e-10	0.640222	0.000898942	-2.40682e-10	0.497108	0.00115178	-2.40682e-10	0.489989
44254340	chr18:44254340:T:C	1.89631e-11	-2.40682e-10	-1.03152	0.000208559	-2.40682e-10	-0.963887	0.000268462	-2.40682e-10	-0.966371
44254453	chr18:44254453:A:G	6.22038e-12	-1.20259	-0.943591	4.3897e-05	-1.60762	-0.91464	5.218e-05	-1.691	-0.913381
44254652	chr18:44254652:C:G	2.14819e-11	-2.40682e-10	-0.906804	0.000230098	-2.40682e-10	-0.865603	0.000298103	-2.40682e-10	-0.861639
44254908	chr18:44254908:G:A	3.17834e-11	-2.40682e-10	-0.515073	0.000360961	-2.40682e-10	-0.415341	0.00047391	-2.40682e-10	-0.398062
44255018	chr18:44255018:T:C	2.84797e-11	-2.40682e-10	-0.624824	0.000320304	-2.40682e-10	-0.53484	0.000419953	-2.40682e-10	-0.518936
44255669	chr18:44255669:C:T	1.8419e-11	-2.40682e-10	-1.06063	0.000192141	-2.40682e-10	-1.04588	0.000248431	-2.40682e-10	-1.04391
44256057	chr18:44256057:A:G	4.815e-11	-2.40682e-10	-0.0996946	0.000500275	-2.40682e-10	-0.0889516	0.000659265	-2.40682e-10	-0.067953
44256366	chr18:44256366:CCTT:C	1.08043e-11	-1.59407	-2.02435e-10	0.000105147	-1.64875	-2.02435e-10	0.000129115	-1.69838	-2.02435e-10
44256812	chr18:44256812:A:G	2.68198e-11	-2.40682e-10	-0.684874	0.000300271	-2.40682e-10	-0.599425	0.000393279	-2.40682e-10	-0.584561
44256894	chr18:44256894:A:G	5.39318e-12	-1.21513	-1.07375	3.5987e-05	-1.62651	-1.09444	4.28063e-05	-1.70794	-1.09446
44256990	chr18:44256990:G:A	6.21295e-12	-1.04786	-1.09952	4.04513e-05	-1.50112	-1.1029	4.72305e-05	-1.60116	-1.10288
44257018	chr18:44257018:G:A	2.96398e-11	-2.40682e-10	-0.584898	0.000334913	-2.40682e-10	-0.490241	0.000439318	-2.40682e-10	-0.473855
44257047	chr18:44257047:T:C	2.96765e-11	-2.40682e-10	-0.583662	0.00033536	-2.40682e-10	-0.488905	0.000439913	-2.40682e-10	-0.472502
44257391	chr18:44257391:T:C	1.88999e-11	-2.40682e-10	-1.03486	0.000209342	-2.40682e-10	-0.960141	0.000269795	-2.40682e-10	-0.961417
44257565	chr18:44257565:A:G	5.5061e-12	-1.1978	-1.07036	3.64802e-05	-1.61479	-1.09255	4.33229e-05	-1.69783	-1.09257
44257838	chr18:44257838:A:G	2.83008e-11	-2.40682e-10	-0.631125	0.000318088	-2.40682e-10	-0.541783	0.000417007	-2.40682e-10	-0.525975
44257841	chr18:44257841:G:A	1.64561e-11	-1.17332	-2.02435e-10	0.000112604	-1.58023	-2.02435e-10	0.000157938	-1.49687	-2.02435e-10
44257873	chr18:44257873:T:A	5.92728e-12	-1.16278	-1.03168	4.15343e-05	-1.5907	-0.986891	4.92882e-05	-1.67677	-0.984628
44258001	chr18:44258001:A:G	2.69396e-12	-1.87988	-1.10312	2.63829e-05	-1.93577	-1.09562	3.38942e-05	-1.93929	-1.09655
44258323	chr18:44258323:T:C	4.11707e-11	-2.40682e-10	-0.256289	0.000524958	-2.40682e-10	-0.0407927	0.000679451	-2.40682e-10	-0.0377942
44258355	chr18:44258355:A:G	7.59405e-12	-1.1644	-0.782247	6.98425e-05	-1.41194	-0.645923	7.8733e-05	-1.54353	-0.649486
44258736	chr18:44258736:A:G	1.8433e-11	-2.40682e-10	-1.05988	0.00019343	-2.40682e-10	-1.0392	0.000250058	-2.40682e-10	-1.03738
44258920	chr18:44258920:C:T	4.53128e-11	-2.40682e-10	-0.160426	0.0005919	-2.40682e-10	0.0792271	0.000765626	-2.40682e-10	0.0816144
44259232	chr18:44259232:C:T	2.99309e-11	-2.40682e-10	-0.575124	0.00033848	-2.40682e-10	-0.479645	0.00044406	-2.40682e-10	-0.46312
44259262	chr18:44259262:G:A	1.9066e-11	-0.194494	-0.831614	7.28091e-05	-1.14594	-0.870327	8.6792e-05	-1.21948	-0.876082
44259720	chr18:44259720:C:T	7.81954e-12	-0.945856	-0.971534	4.75403e-05	-1.43819	-1.00434	5.52678e-05	-1.54247	-1.00442
44259831	chr18:44259831:G:A	2.96107e-11	-2.40682e-10	-0.585879	0.000334558	-2.40682e-10	-0.4913	0.000438847	-2.40682e-10	-0.474929
44260232	chr18:44260232:A:C	2.96292e-11	-2.40682e-10	-0.585257	0.000334785	-2.40682e-10	-0.490621	0.000439149	-2.40682e-10	-0.474241
44260484	chr18:44260484:G:A	5.71876e-12	-1.24964	-0.980628	5.26164e-05	-1.43777	-0.903317	5.39652e-05	-1.66506	-0.905685
44260529	chr18:44260529:T:C	2.83081e-11	-2.40682e-10	-0.630868	0.000318172	-2.40682e-10	-0.541518	0.000417119	-2.40682e-10	-0.525707
44260798	chr18:44260798:A:G	5.79022e-12	-1.11501	-1.10284	3.85081e-05	-1.55137	-1.10188	4.53358e-05	-1.64312	-1.10186
44260831	chr18:44260831:C:G	1.7686e-11	-2.40682e-10	-1.10124	0.000203706	-2.40682e-10	-0.987432	0.000261646	-2.40682e-10	-0.992087
44261305	chr18:44261305:A:G	6.4134e-12	-1.0496	-1.06602	4.29785e-05	-1.51017	-1.03324	5.04543e-05	-1.60654	-1.03148
44261453	chr18:44261453:G:A	3.20408e-11	-2.40682e-10	-0.507006	0.000363647	-2.40682e-10	-0.407926	0.000477591	-2.40682e-10	-0.390326
44261893	chr18:44261893:A:G	5.48564e-12	-1.20137	-1.07051	3.64063e-05	-1.61662	-1.09274	4.32488e-05	-1.69935	-1.09276
44261935	chr18:44261935:C:CT	4.20408e-11	-2.40682e-10	-0.235376	0.000507466	-2.40682e-10	-0.07468	0.000655842	-2.40682e-10	-0.0731599
44262065	chr18:44262065:T:A	5.5314e-12	-1.18874	-1.07483	3.66467e-05	-1.60777	-1.09502	4.34835e-05	-1.69167	-1.09503
44262277	chr18:44262277:C:T	2.96165e-11	-2.40682e-10	-0.585685	0.00033463	-2.40682e-10	-0.491085	0.000438943	-2.40682e-10	-0.474711
44262283	chr18:44262283:G:A	5.51478e-12	-1.37873	-0.887856	5.1418e-05	-1.58714	-0.776987	5.94975e-05	-1.69329	-0.779856
44262466	chr18:44262466:A:G	9.2729e-11	0.555665	-2.02435e-10	0.000751284	0.317673	-2.02435e-10	0.000846271	0.18176	-2.02435e-10
44262699	chr18:44262699:G:A	7.04389e-12	-1.09315	-0.928709	4.72319e-05	-1.53601	-0.913035	5.55882e-05	-1.62849	-0.912614
44262732	chr18:44262732:C:T	9.38651e-12	-0.65763	-1.07711	0.0001006	-0.611507	-1.08145	0.000115439	-0.728096	-1.08224
44263041	chr18:44263041:A:C	7.75552e-12	-1.00031	-0.925303	5.15248e-05	-1.4681	-0.893947	6.0214e-05	-1.5686	-0.892573
44263155	chr18:44263155:A:G	3.01812e-11	-2.40682e-10	-0.566797	0.000341613	-2.40682e-10	-0.470431	0.000448216	-2.40682e-10	-0.453803
44263443	chr18:44263443:G:A	6.35462e-12	-1.062	-1.06283	4.00883e-05	-1.52467	-1.08836	4.70818e-05	-1.6188	-1.08839
44263483	chr18:44263483:T:C	3.01788e-11	-2.40682e-10	-0.566877	0.000341586	-2.40682e-10	-0.47051	0.00044818	-2.40682e-10	-0.453883
44263537	chr18:44263537:G:A	1.18191e-11	-1.5043	-2.02435e-10	0.000102704	-1.67226	-2.02435e-10	0.000128422	-1.70376	-2.02435e-10
44263622	chr18:44263622:G:A	3.01362e-11	-2.40682e-10	-0.568288	0.000341047	-2.40682e-10	-0.472091	0.000447463	-2.40682e-10	-0.455485
44263980	chr18:44263980:A:G	6.16673e-12	-1.08382	-1.07103	4.14355e-05	-1.52947	-1.05051	4.86575e-05	-1.62392	-1.05035
44264022	chr18:44264022:A:C	4.52026e-11	-2.40682e-10	-0.162862	0.000603392	-2.40682e-10	0.0984562	0.000783156	-2.40682e-10	0.104252
44264134	chr18:44264134:A:G	3.0109e-11	-2.40682e-10	-0.569192	0.00034073	-2.40682e-10	-0.473021	0.000447042	-2.40682e-10	-0.456426
44264676	chr18:44264676:C:T	5.66633e-12	-1.17438	-1.06509	3.71127e-05	-1.60065	-1.08951	4.40047e-05	-1.68526	-1.08952
44265742	chr18:44265742:A:T	3.44605e-11	-0.434201	-2.02435e-10	0.000461877	-0.168812	-2.02435e-10	0.000703444	-0.00309053	-2.02435e-10
44266165	chr18:44266165:TA:T	7.04327e-12	-1.13838	-0.883563	4.79687e-05	-1.56641	-0.867155	5.667e-05	-1.65507	-0.866762
44267032	chr18:44267032:G:A	3.04185e-11	-2.40682e-10	-0.558967	0.000344628	-2.40682e-10	-0.461644	0.000452219	-2.40682e-10	-0.444912
44268309	chr18:44268309:T:C	3.39214e-12	-1.76512	-0.987439	2.98689e-05	-1.90367	-1.00362	3.76153e-05	-1.93083	-1.00084
44268332	chr18:44268332:G:A	3.0433e-11	-2.40682e-10	-0.558488	0.000344805	-2.40682e-10	-0.461132	0.000452454	-2.40682e-10	-0.444393
44268659	chr18:44268659:G:A	1.79735e-10	1.21746	-2.02435e-10	0.00321664	1.77198	-2.02435e-10	0.00569259	2.08784	-2.02435e-10
44268698	chr18:44268698:A:G	3.04883e-11	-2.40682e-10	-0.556672	0.000345469	-2.40682e-10	-0.459209	0.000453336	-2.40682e-10	-0.442445
44268784	chr18:44268784:T:C	5.93041e-12	-1.12658	-1.06734	3.82845e-05	-1.56819	-1.09088	4.52065e-05	-1.65694	-1.0909
44269541	chr18:44269541:A:C	3.03294e-11	-2.40682e-10	-0.561898	0.000343522	-2.40682e-10	-0.46486	0.00045075	-2.40682e-10	-0.448166
44270367	chr18:44270367:A:G	6.29997e-11	-2.40682e-10	0.169113	0.00063076	-2.40682e-10	0.142815	0.000834665	-2.40682e-10	0.167952
44271055	chr18:44271055:G:T	2.96073e-11	-2.40682e-10	-0.585997	0.000334514	-2.40682e-10	-0.491433	0.000438788	-2.40682e-10	-0.475064
44271620	chr18:44271620:G:A	3.0741e-11	-2.40682e-10	-0.548419	0.00034847	-2.40682e-10	-0.450558	0.000457317	-2.40682e-10	-0.433702
44271949	chr18:44271949:T:C	2.74996e-12	-1.85998	-1.10245	2.61819e-05	-1.93964	-1.0994	3.37285e-05	-1.94069	-1.10004
44272134	chr18:44272134:T:G	5.06557e-12	-1.35645	-0.995098	4.01857e-05	-1.59158	-1.01902	4.73268e-05	-1.68462	-1.01739
44272249	chr18:44272249:A:G	4.14049e-12	-1.86671	-0.686491	4.32278e-05	-1.84401	-0.693621	5.67387e-05	-1.82805	-0.69257
44272326	chr18:44272326:T:C	2.95827e-11	-2.40682e-10	-0.586826	0.000334218	-2.40682e-10	-0.492318	0.000438394	-2.40682e-10	-0.475961
44272471	chr18:44272471:C:T	5.30969e-10	3.40308	-1.10239	0.000358756	0.628604	-1.05007	0.000326844	0.280329	-1.04993
44272725	chr18:44272725:AG:A	2.96073e-11	-2.40682e-10	-0.585997	0.000334514	-2.40682e-10	-0.491433	0.000438788	-2.40682e-10	-0.475064
44273823	chr18:44273823:G:A	2.96073e-11	-2.40682e-10	-0.585997	0.000334514	-2.40682e-10	-0.491433	0.000438788	-2.40682e-10	-0.475064
44274048	chr18:44274048:A:G	2.67567e-12	-1.9324	-1.05741	2.80687e-05	-1.89943	-1.07002	3.72081e-05	-1.87322	-1.06934
44274227	chr18:44274227:T:C	5.78093e-11	-2.40682e-10	0.0831326	0.000581197	-2.40682e-10	0.0609792	0.00076846	-2.40682e-10	0.0853091
44274383	chr18:44274383:T:C	3.98774e-10	3.10975	-1.09538	0.000214918	0.148478	-1.08233	0.000197792	-0.189548	-1.08232
44274510	chr18:44274510:C:A	6.47536e-12	-1.09946	-1.00655	4.1526e-05	-1.54173	-1.03606	4.89049e-05	-1.63456	-1.03464
44274777	chr18:44274777:A:G	1.90013e-11	-2.40682e-10	-1.02951	0.000210914	-2.40682e-10	-0.952659	0.000271812	-2.40682e-10	-0.953969
44274833	chr18:44274833:A:G	2.9783e-11	-2.40682e-10	-0.58008	0.000336686	-2.40682e-10	-0.484961	0.000441674	-2.40682e-10	-0.468506
44275001	chr18:44275001:G:A	2.83081e-11	-2.40682e-10	-0.630868	0.000318172	-2.40682e-10	-0.541518	0.000417119	-2.40682e-10	-0.525707
44275700	chr18:44275700:G:A	2.9691e-11	-2.40682e-10	-0.583174	0.000335547	-2.40682e-10	-0.488348	0.000440161	-2.40682e-10	-0.471939
44275877	chr18:44275877:G:A	5.36875e-12	-1.23791	-1.05551	3.60938e-05	-1.63435	-1.08364	4.30107e-05	-1.71396	-1.08367
44275943	chr18:44275943:AC:A	4.84416e-11	-2.40682e-10	-0.0936584	0.00044698	-2.40682e-10	-0.201597	0.000573732	-2.40682e-10	-0.206916
44276172	chr18:44276172:C:T	4.39197e-11	-2.40682e-10	-0.191653	0.00056411	-2.40682e-10	0.0311395	0.000730055	-2.40682e-10	0.0340411
44276460	chr18:44276460:A:G	1.85893e-11	-2.40682e-10	-1.05143	0.000202163	-2.40682e-10	-0.995036	0.000260308	-2.40682e-10	-0.997212
44276533	chr18:44276533:C:T	6.22142e-12	-1.1469	-0.999118	4.25483e-05	-1.56955	-0.983917	5.02809e-05	-1.65767	-0.983783
44276600	chr18:44276600:A:G	1.09843e-10	-2.40682e-10	0.725033	0.00103115	-2.40682e-10	0.634322	0.00133505	-2.40682e-10	0.637644
44276742	chr18:44276742:T:G	8.01642e-11	-2.40682e-10	0.41006	0.000793729	-2.40682e-10	0.372631	0.0010298	-2.40682e-10	0.378041
44277549	chr18:44277549:A:C	7.92614e-12	-1.90385	-2.02435e-10	7.92749e-05	-1.93119	-2.02435e-10	0.000101365	-1.94035	-2.02435e-10
44277782	chr18:44277782:T:C	2.60713e-11	-2.40682e-10	-0.71318	0.000291077	-2.40682e-10	-0.630523	0.000381061	-2.40682e-10	-0.616121
44278437	chr18:44278437:G:T	6.34289e-12	-1.02961	-1.09707	4.16443e-05	-1.49324	-1.08171	4.87022e-05	-1.59176	-1.0816
44278453	chr18:44278453:G:T	2.96568e-11	-2.40682e-10	-0.584324	0.000335108	-2.40682e-10	-0.489657	0.000439578	-2.40682e-10	-0.473264
44278597	chr18:44278597:A:G	2.87583e-11	-2.40682e-10	-0.615091	0.000323689	-2.40682e-10	-0.524327	0.000424454	-2.40682e-10	-0.508275
44278727	chr18:44278727:G:A	5.73315e-12	-1.16285	-1.06491	3.7484e-05	-1.59065	-1.08955	4.43754e-05	-1.67683	-1.08956
44278756	chr18:44278756:GC:G	2.96073e-11	-2.40682e-10	-0.585997	0.000334514	-2.40682e-10	-0.491433	0.000438788	-2.40682e-10	-0.475064
44279174	chr18:44279174:G:C	3.01639e-11	-2.40682e-10	-0.567369	0.000341567	-2.40682e-10	-0.470567	0.000448187	-2.40682e-10	-0.45387
44279199	chr18:44279199:G:A	1.98649e-11	-2.40682e-10	-0.985061	0.000196643	-2.40682e-10	-1.02272	0.000253252	-2.40682e-10	-1.0247
44279223	chr18:44279223:A:G	1.57396e-11	-0.449997	-0.767839	7.36321e-05	-1.16426	-0.840773	8.92439e-05	-1.22108	-0.846621
44279481	chr18:44279481:A:G	6.34958e-11	-2.40682e-10	0.176957	0.00063767	-2.40682e-10	0.153711	0.000843896	-2.40682e-10	0.17895
44279498	chr18:44279498:G:A	2.96073e-11	-2.40682e-10	-0.585997	0.000334514	-2.40682e-10	-0.491433	0.000438788	-2.40682e-10	-0.475064
44280147	chr18:44280147:G:A	7.37973e-10	3.72538	-1.09549	0.000440084	0.883174	-1.10032	0.00039448	0.518719	-1.10023
44280307	chr18:44280307:T:C	2.82449e-11	-2.40682e-10	-0.633103	0.000317736	-2.40682e-10	-0.54289	0.000416492	-2.40682e-10	-0.527213
44280327	chr18:44280327:C:T	1.78302e-11	-2.40682e-10	-1.09312	0.000184703	-2.40682e-10	-1.08536	0.000238609	-2.40682e-10	-1.08425
44280745	chr18:44280745:G:A	1.8096e-11	-2.40682e-10	-1.07832	0.00018386	-2.40682e-10	-1.08994	0.000237376	-2.40682e-10	-1.08944
44281207	chr18:44281207:C:G	3.77015e-11	-2.40682e-10	-0.344317	0.000443904	-2.40682e-10	-0.208502	0.000573565	-2.40682e-10	-0.207207
44281390	chr18:44281390:T:C	1.18962e-11	-0.428116	-1.06968	5.65367e-05	-1.18345	-1.08577	6.94143e-05	-1.23385	-1.08514
44281741	chr18:44281741:G:A	4.34498e-10	3.20317	-1.10299	0.000307222	0.490531	-1.06707	0.000282826	0.152707	-1.06695
44281863	chr18:44281863:G:A	1.41326e-11	-0.266224	-1.05931	6.68086e-05	-1.06345	-1.03883	8.17042e-05	-1.11749	-1.03848
44281867	chr18:44281867:T:C	1.76541e-11	-2.40682e-10	-1.10305	0.000181482	-2.40682e-10	-1.10295	0.000234206	-2.40682e-10	-1.10288
44283290	chr18:44283290:G:A	4.93272e-10	3.33018	-1.10313	0.000338599	0.583154	-1.06245	0.000309344	0.237699	-1.06232
44283689	chr18:44283689:T:C	2.34092e-11	-2.40682e-10	-0.820885	0.000258332	-2.40682e-10	-0.749865	0.000337545	-2.40682e-10	-0.73738
44283949	chr18:44283949:C:T	4.71895e-12	-1.37279	-1.04964	4.24209e-05	-1.51908	-1.03739	4.45473e-05	-1.72229	-1.04024
44284856	chr18:44284856:G:A	2.36366e-11	-2.40682e-10	-0.811221	0.00026151	-2.40682e-10	-0.737639	0.000341715	-2.40682e-10	-0.725101
44285234	chr18:44285234:C:A	8.63213e-12	-1.26172	-0.556806	8.40591e-05	-1.43231	-0.440275	8.63589e-05	-1.65824	-0.442325
44285429	chr18:44285429:A:G	3.6825e-11	-2.40682e-10	-0.367839	0.000429292	-2.40682e-10	-0.241974	0.000556917	-2.40682e-10	-0.236663
44285502	chr18:44285502:A:T	1.87598e-11	-2.40682e-10	-1.0423	0.000190918	-2.40682e-10	-1.05227	0.00024646	-2.40682e-10	-1.05188
44285581	chr18:44285581:G:A	8.00892e-12	-1.89346	-2.02435e-10	7.8623e-05	-1.93945	-2.02435e-10	0.000101427	-1.93974	-2.02435e-10
44286005	chr18:44286005:G:C	2.4481e-11	-2.40682e-10	-0.776121	0.000271904	-2.40682e-10	-0.69866	0.000355534	-2.40682e-10	-0.68546
44286223	chr18:44286223:CA:C	2.45268e-11	-2.40682e-10	-0.77425	0.000272475	-2.40682e-10	-0.696563	0.000356292	-2.40682e-10	-0.683327
44286336	chr18:44286336:T:C	7.03103e-12	-1.27438	-0.749307	6.86454e-05	-1.42039	-0.654771	7.00869e-05	-1.65315	-0.656189
44286415	chr18:44286415:C:T	1.92779e-11	-2.40682e-10	-1.01506	0.000195662	-2.40682e-10	-1.02772	0.000252605	-2.40682e-10	-1.02725
44286595	chr18:44286595:G:A	2.32367e-11	-2.40682e-10	-0.828284	0.000256261	-2.40682e-10	-0.757916	0.000334741	-2.40682e-10	-0.745722
44286932	chr18:44286932:A:T	2.49485e-11	-2.40682e-10	-0.757205	0.000276713	-2.40682e-10	-0.681131	0.000361946	-2.40682e-10	-0.667584
44287024	chr18:44287024:A:G	2.45877e-11	-2.40682e-10	-0.77177	0.000273214	-2.40682e-10	-0.693854	0.000357274	-2.40682e-10	-0.680576
44287453	chr18:44287453:T:G	1.81239e-11	-2.40682e-10	-1.07678	0.000189305	-2.40682e-10	-1.06075	0.000244271	-2.40682e-10	-1.0608
44287617	chr18:44287617:G:C	3.07891e-12	-1.83411	-1.01533	3.17753e-05	-1.81014	-1.03528	3.75489e-05	-1.89537	-1.03806
44287682	chr18:44287682:G:A	7.80673e-12	-1.91903	-2.02435e-10	8.89525e-05	-1.81601	-2.02435e-10	0.000118142	-1.78719	-2.02435e-10
44288469	chr18:44288469:A:G	1.85477e-11	-2.40682e-10	-1.05367	0.00018907	-2.40682e-10	-1.06199	0.000244065	-2.40682e-10	-1.06165
44288668	chr18:44288668:A:G	2.73363e-11	-2.40682e-10	-0.665802	0.00025449	-2.40682e-10	-0.764848	0.000330764	-2.40682e-10	-0.757675
44288960	chr18:44288960:A:G	6.53366e-11	-2.40682e-10	0.205536	0.00065176	-2.40682e-10	0.175565	0.00086233	-2.40682e-10	0.200559
44289289	chr18:44289289:G:A	2.42399e-11	-0.786016	-2.02435e-10	0.000172138	-1.15582	-2.02435e-10	0.000200641	-1.25756	-2.02435e-10
44289431	chr18:44289431:T:TG	2.45461e-11	-2.40682e-10	-0.773463	0.000272701	-2.40682e-10	-0.695734	0.000356593	-2.40682e-10	-0.682485
44289526	chr18:44289526:T:G	3.41082e-10	2.75112	-0.893008	0.000336349	0.266691	-0.752653	0.0003146	-0.0607746	-0.747003
44289607	chr18:44289607:T:C	7.2285e-12	-1.34063	-0.655357	7.03348e-05	-1.50147	-0.549377	7.35633e-05	-1.70998	-0.550952
44290128	chr18:44290128:T:C	2.45144e-11	-2.40682e-10	-0.774756	0.000272316	-2.40682e-10	-0.697149	0.00035608	-2.40682e-10	-0.683923
44290278	chr18:44290278:C:T	4.54e-10	3.18566	-1.04158	0.000309491	0.514369	-1.08355	0.000285282	0.176758	-1.08236
44290393	chr18:44290393:C:T	2.45232e-11	-2.40682e-10	-0.774398	0.000272426	-2.40682e-10	-0.696745	0.000356226	-2.40682e-10	-0.683513
44290586	chr18:44290586:C:T	1.80319e-11	-2.40682e-10	-1.08187	0.000188104	-2.40682e-10	-1.06712	0.000243098	-2.40682e-10	-1.06561
44290592	chr18:44290592:C:A	4.10571e-10	3.09563	-1.0521	0.000289175	0.452188	-1.08927	0.000267687	0.119001	-1.08826
44290927	chr18:44290927:G:A	2.71223e-11	-2.40682e-10	-0.673662	0.000255687	-2.40682e-10	-0.760158	0.000328211	-2.40682e-10	-0.765424
44290935	chr18:44290935:G:A	7.90609e-12	-1.90638	-2.02435e-10	8.48093e-05	-1.8637	-2.02435e-10	0.000113284	-1.82918	-2.02435e-10
44290950	chr18:44290950:C:A	6.31077e-12	-1.38219	-0.749573	6.12331e-05	-1.5333	-0.656122	6.46686e-05	-1.7323	-0.657501
44292022	chr18:44292022:A:G	1.08141e-11	-0.593625	-0.999538	5.42857e-05	-1.28808	-1.02177	6.65495e-05	-1.33962	-1.02151
44292380	chr18:44292380:G:A	4.27119e-11	-2.40682e-10	-0.219538	0.000503609	-2.40682e-10	-0.0823113	0.000653628	-2.40682e-10	-0.0765405
44292803	chr18:44292803:T:C	2.48824e-11	-2.40682e-10	-0.759856	0.000275911	-2.40682e-10	-0.684034	0.000360878	-2.40682e-10	-0.670539
44293062	chr18:44293062:C:T	1.07892e-11	-0.546397	-1.04908	5.44953e-05	-1.23642	-1.06958	6.6215e-05	-1.29633	-1.06984
44293879	chr18:44293879:A:G	8.44321e-10	3.65056	-0.886046	0.000447786	0.511754	-0.71155	0.00040539	0.151598	-0.705827
44293883	chr18:44293883:T:C	6.33448e-10	3.54323	-1.06607	0.000313774	0.448897	-1.00434	0.000283501	0.0925116	-1.00438
44294213	chr18:44294213:C:T	5.34563e-12	-1.36351	-0.934229	5.05622e-05	-1.53363	-0.847275	5.32881e-05	-1.73364	-0.849732
44295094	chr18:44295094:T:A	7.19563e-10	3.6767	-1.07207	0.000340519	0.54056	-1.0142	0.000305673	0.177686	-1.01425
44295236	chr18:44295236:C:T	7.68834e-12	-1.18271	-0.751604	5.3387e-05	-1.60775	-0.718797	6.36615e-05	-1.68762	-0.717882
44295618	chr18:44295618:A:C	1.76758e-11	-2.40682e-10	-1.10182	0.000182176	-2.40682e-10	-1.09914	0.000235156	-2.40682e-10	-1.09883
44296758	chr18:44296758:A:ACTT	2.078e-11	-2.40682e-10	-0.940028	0.000210437	-2.40682e-10	-0.954922	0.000271721	-2.40682e-10	-0.954304
44296865	chr18:44296865:A:C	1.76602e-11	-2.40682e-10	-1.1027	0.000181457	-2.40682e-10	-1.10309	0.000234165	-2.40682e-10	-1.10305
44297881	chr18:44297881:A:T	8.1334e-11	-2.40682e-10	0.424548	0.000804062	-2.40682e-10	0.385566	0.00106614	-2.40682e-10	0.412721
44298004	chr18:44298004:G:C	3.52035e-12	-1.61495	-1.1005	2.78029e-05	-1.87702	-1.10195	3.65373e-05	-1.85845	-1.1023
44298122	chr18:44298122:G:T	2.45332e-11	-2.40682e-10	-0.77399	0.000272505	-2.40682e-10	-0.696453	0.000356332	-2.40682e-10	-0.683215
44298426	chr18:44298426:TAAC:T	3.99423e-11	-2.40682e-10	-0.286582	0.000468997	-2.40682e-10	-0.153514	0.000608605	-2.40682e-10	-0.14791
44298591	chr18:44298591:G:A	2.46286e-11	-2.40682e-10	-0.770106	0.000273694	-2.40682e-10	-0.692101	0.000357912	-2.40682e-10	-0.678792
44298885	chr18:44298885:G:A	3.02646e-11	-0.564039	-2.02435e-10	0.000158427	-1.23882	-2.02435e-10	0.000229541	-1.123	-2.02435e-10
44299068	chr18:44299068:T:G	2.66541e-11	-2.40682e-10	-0.691075	0.000280961	-2.40682e-10	-0.665894	0.000363001	-2.40682e-10	-0.664673
44299145	chr18:44299145:G:A	1.87765e-11	-2.40682e-10	-1.04141	0.000196298	-2.40682e-10	-1.02448	0.000253163	-2.40682e-10	-1.02505
44299763	chr18:44299763:G:T	2.33609e-11	-2.40682e-10	-0.822952	0.000252262	-2.40682e-10	-0.773641	0.000327044	-2.40682e-10	-0.768983
44299803	chr18:44299803:C:T	2.48447e-11	-2.40682e-10	-0.761371	0.000275459	-2.40682e-10	-0.685671	0.000360279	-2.40682e-10	-0.672201
44299911	chr18:44299911:A:G	4.94983e-10	3.25309	-1.02259	0.000275581	0.263763	-0.948993	0.000252913	-0.0772245	-0.948809
44299932	chr18:44299932:A:G	2.44642e-11	-2.40682e-10	-0.776806	0.000271678	-2.40682e-10	-0.699494	0.000355233	-2.40682e-10	-0.686306
44300105	chr18:44300105:C:T	7.59499e-11	-2.40682e-10	0.356057	0.000751186	-2.40682e-10	0.317543	0.000995361	-2.40682e-10	0.344027
44300245	chr18:44300245:G:A	1.31895e-11	-0.697531	-0.697063	5.16882e-05	-1.68178	-0.677103	7.72939e-05	-1.53421	-0.677254
44300454	chr18:44300454:G:A	5.32075e-10	3.38034	-1.07757	0.000280299	0.335226	-1.00348	0.000255585	-0.0123954	-1.00313
44300581	chr18:44300581:C:T	3.95757e-11	-2.40682e-10	-0.295801	0.000464674	-2.40682e-10	-0.162774	0.000602997	-2.40682e-10	-0.157168
44300632	chr18:44300632:T:C	6.00292e-10	3.2255	-0.802101	0.000373188	0.243114	-0.625143	0.000345123	-0.0964371	-0.618741
44300658	chr18:44300658:G:A	8.00125e-12	-1.05099	-0.843428	5.29065e-05	-1.52024	-0.81534	6.24282e-05	-1.61054	-0.814521
44301198	chr18:44301198:G:C	6.84699e-10	3.34754	-0.792575	0.000407468	0.318849	-0.612998	0.000374749	-0.0263033	-0.60652
44301377	chr18:44301377:G:T	6.52674e-10	3.46195	-0.954889	0.000359846	0.387982	-0.806418	0.00032885	0.0379186	-0.801397
44301466	chr18:44301466:C:G	3.7037e-11	-2.40682e-10	-0.362099	0.000431855	-2.40682e-10	-0.236022	0.000560257	-2.40682e-10	-0.230684
44301495	chr18:44301495:C:T	4.57989e-10	3.16479	-1.01197	0.000228025	0.200055	-1.07471	0.00021035	-0.137078	-1.07323
44301537	chr18:44301537:C:T	7.24544e-10	3.56796	-0.95643	0.000385632	0.459545	-0.808772	0.000350425	0.10385	-0.803781
44302458	chr18:44302458:G:A	5.15706e-12	-1.3802	-0.953445	4.87018e-05	-1.54749	-0.870903	5.15318e-05	-1.74365	-0.873226
44302521	chr18:44302521:C:T	2.45144e-11	-2.40682e-10	-0.774756	0.000272316	-2.40682e-10	-0.697149	0.00035608	-2.40682e-10	-0.683923
44302541	chr18:44302541:A:G	9.14869e-10	3.6637	-0.818931	0.000484125	0.525065	-0.646833	0.00043802	0.163754	-0.640568
44302657	chr18:44302657:C:T	7.5986e-11	-2.40682e-10	0.356533	0.000751547	-2.40682e-10	0.318023	0.000995844	-2.40682e-10	0.344512
44302799	chr18:44302799:T:C	2.13631e-11	-2.40682e-10	-0.912352	0.000215831	-2.40682e-10	-0.929614	0.000278697	-2.40682e-10	-0.928953
44302915	chr18:44302915:C:T	3.78499e-12	-1.8551	-0.787869	3.84636e-05	-1.89648	-0.757915	4.79798e-05	-1.93934	-0.748964
44302947	chr18:44302947:C:T	1.16834e-11	-0.509787	-1.00606	4.89206e-05	-1.37692	-1.03699	5.94138e-05	-1.43793	-1.03663
44303098	chr18:44303098:A:G	5.80766e-10	3.39321	-1.00288	0.000310196	0.35512	-0.922028	0.000282599	0.00680023	-0.921851
44303560	chr18:44303560:G:A	1.7679e-11	-2.40682e-10	-1.10164	0.000182477	-2.40682e-10	-1.09748	0.000235622	-2.40682e-10	-1.09685
44303580	chr18:44303580:G:A	8.31439e-10	3.59678	-0.847637	0.000445144	0.47685	-0.682563	0.000404448	0.119965	-0.67652
44303783	chr18:44303783:T:C	5.63275e-10	3.34646	-0.986705	0.000304517	0.315574	-0.900959	0.000278729	-0.0280731	-0.900765
44304335	chr18:44304335:A:C	2.44386e-11	-2.40682e-10	-0.777854	0.000271381	-2.40682e-10	-0.700588	0.000354838	-2.40682e-10	-0.687418
44304551	chr18:44304551:A:G	1.01352e-11	-1.658	-2.02435e-10	7.99401e-05	-1.92283	-2.02435e-10	0.000102342	-1.93076	-2.02435e-10
44304575	chr18:44304575:C:T	2.81631e-11	-2.40682e-10	-0.636004	0.00028159	-2.40682e-10	-0.663657	0.000363877	-2.40682e-10	-0.662264
44304818	chr18:44304818:T:C	5.78898e-10	3.28081	-0.893696	0.000348153	0.270458	-0.721926	0.000321144	-0.0709191	-0.716272
44304870	chr18:44304870:T:C	1.78701e-10	1.2117	-2.02435e-10	0.00254098	1.5362	-2.02435e-10	0.00274662	1.35905	-2.02435e-10
44304880	chr18:44304880:A:G	1.21717e-11	-0.438203	-1.0367	4.94395e-05	-1.33674	-1.06662	5.99179e-05	-1.3993	-1.0668
44304949	chr18:44304949:A:T	1.23152e-11	-0.443383	-1.0198	5.05229e-05	-1.33596	-1.04573	6.12662e-05	-1.39838	-1.04547
44304952	chr18:44304952:G:A	1.24432e-11	-0.425499	-1.02735	5.07786e-05	-1.32461	-1.05202	6.15365e-05	-1.38767	-1.05178
44304964	chr18:44304964:G:T	5.12391e-10	3.36077	-1.0957	0.000251677	0.318642	-1.09461	0.000229747	-0.0274998	-1.0946
44305178	chr18:44305178:A:G	7.10383e-12	-1.11741	-0.895971	4.75615e-05	-1.56164	-0.880445	5.63149e-05	-1.64739	-0.880729
44305371	chr18:44305371:G:C	2.43266e-11	-2.40682e-10	-0.782447	0.000269098	-2.40682e-10	-0.709034	0.000351825	-2.40682e-10	-0.695944
44305654	chr18:44305654:A:G	2.48473e-11	-2.40682e-10	-0.761266	0.000275481	-2.40682e-10	-0.685591	0.000360308	-2.40682e-10	-0.672121
44305683	chr18:44305683:T:TC	5.06287e-10	3.33896	-1.08587	0.000265478	0.316449	-1.03903	0.000242429	-0.0292968	-1.03907
44305689	chr18:44305689:G:T	5.32222e-10	3.38198	-1.07894	0.000275508	0.340668	-1.02616	0.000251202	-0.00660686	-1.02622
44305760	chr18:44305760:A:G	1.81175e-11	-2.40682e-10	-1.07714	0.000184251	-2.40682e-10	-1.08781	0.000237866	-2.40682e-10	-1.08737
44305884	chr18:44305884:C:A	6.35812e-10	3.4224	-0.941511	0.000356617	0.360468	-0.787917	0.000326635	0.0125582	-0.782795
44306022	chr18:44306022:A:C	1.90358e-11	-2.40682e-10	-1.0277	0.000191815	-2.40682e-10	-1.04758	0.000247717	-2.40682e-10	-1.04679
44306548	chr18:44306548:A:ATC	6.29239e-10	3.55607	-1.08558	0.000283053	0.442537	-1.10101	0.000255793	0.0862987	-1.10101
44306722	chr18:44306722:G:A	7.14703e-10	3.51817	-0.92032	0.000390102	0.425534	-0.763238	0.000355502	0.0724114	-0.757959
44306857	chr18:44306857:G:A	8.24381e-10	3.68381	-0.943193	0.000424375	0.541572	-0.795066	0.000382526	0.177795	-0.790078
44307773	chr18:44307773:C:G	2.45767e-11	-2.40682e-10	-0.772217	0.00027228	-2.40682e-10	-0.69728	0.000356056	-2.40682e-10	-0.683991
44307972	chr18:44307972:C:T	7.41408e-12	-1.18007	-0.790561	5.06664e-05	-1.60503	-0.773817	6.03073e-05	-1.68546	-0.774163
44308266	chr18:44308266:G:T	3.97651e-12	-1.49194	-1.10167	4.27505e-05	-1.455	-1.09373	4.61078e-05	-1.63582	-1.09227
44308458	chr18:44308458:A:C	3.63611e-12	-1.93861	-0.74449	4.41053e-05	-1.77676	-0.740773	5.25275e-05	-1.85784	-0.739905
44308741	chr18:44308741:G:T	6.52867e-10	3.60893	-1.10157	0.000295603	0.468781	-1.08387	0.000266969	0.111905	-1.08385
44308913	chr18:44308913:T:C	8.15486e-10	3.64892	-0.91915	0.000427662	0.510482	-0.756259	0.000387169	0.150643	-0.750862
44308992	chr18:44308992:A:G	2.41026e-11	-2.40682e-10	-0.791696	0.000267229	-2.40682e-10	-0.716004	0.000349321	-2.40682e-10	-0.703087
44309196	chr18:44309196:GT:G	6.45681e-11	-2.40682e-10	0.193703	0.000640018	-2.40682e-10	0.157385	0.000846762	-2.40682e-10	0.182341
44309244	chr18:44309244:A:G	1.33478e-11	-0.303321	-1.07935	5.13781e-05	-1.26904	-1.09586	6.14358e-05	-1.34516	-1.09593
44309248	chr18:44309248:G:A	8.50981e-10	3.71366	-0.94129	0.000430887	0.548995	-0.78726	0.000389017	0.18662	-0.782077
44310167	chr18:44310167:G:A	6.00314e-10	3.52324	-1.0998	0.000278411	0.413569	-1.08858	0.000252627	0.0613959	-1.08856
44310265	chr18:44310265:A:T	1.88042e-11	-2.40682e-10	-1.03994	0.000198712	-2.40682e-10	-1.01226	0.00025728	-2.40682e-10	-1.00891
44310759	chr18:44310759:G:A	1.37126e-11	-0.330359	-1.02534	5.37356e-05	-1.26683	-1.05321	6.49317e-05	-1.33283	-1.05291
44310842	chr18:44310842:C:A	7.74867e-11	-2.40682e-10	0.37609	0.000766337	-2.40682e-10	0.337512	0.00101563	-2.40682e-10	0.364187
44311026	chr18:44311026:T:C	1.35946e-11	-1.34934	-0.0150052	0.000162291	-1.04307	-0.171647	0.000220025	-0.992308	-0.17303
44311518	chr18:44311518:A:G	5.0295e-10	3.32668	-1.0802	0.00026342	0.309504	-1.03986	0.0002403	-0.0365577	-1.04063
44311548	chr18:44311548:T:A	5.34636e-11	-2.40682e-10	0.0049852	0.00071304	-2.40682e-10	0.265427	0.000925081	-2.40682e-10	0.270802
44311750	chr18:44311750:C:T	7.55581e-12	-1.14943	-0.802274	5.11854e-05	-1.58245	-0.786201	6.07464e-05	-1.66587	-0.786506
44311840	chr18:44311840:C:T	2.88566e-11	-2.40682e-10	-0.611677	0.000306502	-2.40682e-10	-0.578886	0.000395985	-2.40682e-10	-0.577702
44311868	chr18:44311868:T:C	6.47026e-10	3.4951	-0.996729	0.00032894	0.404728	-0.912964	0.000298947	0.0539	-0.912713
44311894	chr18:44311894:G:A	7.27587e-12	-1.15032	-0.839129	4.92264e-05	-1.58374	-0.823945	5.84323e-05	-1.66697	-0.824238
44312134	chr18:44312134:T:C	7.94819e-11	-2.40682e-10	0.401513	0.000785595	-2.40682e-10	0.362331	0.00104138	-2.40682e-10	0.389227
44312352	chr18:44312352:T:C	2.49109e-11	-2.40682e-10	-0.75871	0.000276261	-2.40682e-10	-0.682766	0.000361344	-2.40682e-10	-0.66925
44312639	chr18:44312639:T:G	1.77988e-11	-2.40682e-10	-1.09489	0.000184699	-2.40682e-10	-1.08538	0.000238341	-2.40682e-10	-1.08538
44312648	chr18:44312648:A:G	7.08029e-10	3.67829	-1.08982	0.000325314	0.526039	-1.04536	0.000292516	0.164802	-1.04536
44312704	chr18:44312704:A:G	8.98482e-10	3.74641	-0.91972	0.000452027	0.565606	-0.755975	0.000407685	0.201959	-0.750542
44312933	chr18:44312933:G:A	3.64104e-11	-2.40682e-10	-0.379163	0.000340144	-2.40682e-10	-0.474741	0.000443798	-2.40682e-10	-0.46371
44313049	chr18:44313049:C:T	2.0927e-11	-2.40682e-10	-0.932978	0.000211621	-2.40682e-10	-0.949313	0.000273248	-2.40682e-10	-0.9487
44313282	chr18:44313282:T:C	7.13099e-10	3.62	-1.0244	0.000346065	0.493495	-0.950979	0.000312049	0.134862	-0.950782
44313403	chr18:44313403:T:TATC	2.62348e-12	-1.91416	-1.09535	2.66049e-05	-1.92284	-1.10017	3.49609e-05	-1.90487	-1.09998
44313423	chr18:44313423:G:A	2.35645e-11	-2.40682e-10	-0.814274	0.000260608	-2.40682e-10	-0.741092	0.000340513	-2.40682e-10	-0.728626
44313643	chr18:44313643:G:A	8.57436e-10	3.71822	-0.938292	0.000432016	0.546082	-0.781729	0.000390129	0.183893	-0.776495
44313850	chr18:44313850:T:C	9.51557e-10	3.84411	-0.960026	0.000455093	0.628816	-0.812425	0.000408274	0.260297	-0.807438
44313983	chr18:44313983:G:A	1.5088e-11	-0.188849	-1.07127	5.61733e-05	-1.18453	-1.09114	6.75995e-05	-1.25422	-1.09126
44313984	chr18:44313984:T:A	1.48997e-11	-0.197572	-1.07511	5.57417e-05	-1.18999	-1.09339	6.70968e-05	-1.25945	-1.09349
44314069	chr18:44314069:A:G	1.05089e-09	3.93265	-0.949276	0.000486607	0.67988	-0.796534	0.000435375	0.308517	-0.791389
44314369	chr18:44314369:C:A	2.0551e-11	-2.40682e-10	-0.951106	0.00020822	-2.40682e-10	-0.965514	0.000268851	-2.40682e-10	-0.964922
44314381	chr18:44314381:A:C	2.35875e-11	-2.40682e-10	-0.8133	0.000260891	-2.40682e-10	-0.740007	0.000340889	-2.40682e-10	-0.727522
44314536	chr18:44314536:G:A	7.12675e-10	3.69083	-1.09582	0.000310504	0.528577	-1.09449	0.000279002	0.166618	-1.09448
44315146	chr18:44315146:G:C	1.98875e-11	-2.40682e-10	-0.983925	0.000201674	-2.40682e-10	-0.997459	0.000260381	-2.40682e-10	-0.996933
44315347	chr18:44315347:T:C	2.45574e-11	-2.40682e-10	-0.773004	0.00027204	-2.40682e-10	-0.69816	0.000355738	-2.40682e-10	-0.684885
44315380	chr18:44315380:A:C	2.42274e-11	-2.40682e-10	-0.786534	0.000269066	-2.40682e-10	-0.709155	0.000351795	-2.40682e-10	-0.696031
44315412	chr18:44315412:T:C	4.86169e-11	-2.40682e-10	-0.0900456	0.000598781	-2.40682e-10	0.0907857	0.000783189	-2.40682e-10	0.104295
44316098	chr18:44316098:G:A	2.00845e-11	-2.40682e-10	-0.974066	0.000213664	-2.40682e-10	-0.939704	0.00027586	-2.40682e-10	-0.939186
44316222	chr18:44316222:G:A	1.88109e-11	-2.40682e-10	-1.03958	0.000210281	-2.40682e-10	-0.955665	0.000271926	-2.40682e-10	-0.953551
44316602	chr18:44316602:C:T	2.24611e-11	-2.40682e-10	-0.862231	0.000226146	-2.40682e-10	-0.882928	0.000292045	-2.40682e-10	-0.882171
44316999	chr18:44316999:C:G	1.80492e-11	-2.40682e-10	-1.08091	0.000183804	-2.40682e-10	-1.09024	0.000237277	-2.40682e-10	-1.08985
44317050	chr18:44317050:C:T	8.82311e-10	3.81395	-1.00542	0.000406897	0.608796	-0.904346	0.000365217	0.243288	-0.901875
44317061	chr18:44317061:A:G	6.79802e-10	3.65004	-1.10225	0.000304317	0.480149	-1.06619	0.000274412	0.1217	-1.06615
44317382	chr18:44317382:C:G	1.34249e-11	-1.37285	-0.00405746	0.00015981	-1.07047	-0.159658	0.000216797	-1.0191	-0.161011
44317544	chr18:44317544:G:A	1.84597e-10	1.24416	-2.02435e-10	0.00338135	1.82192	-2.02435e-10	0.00596607	2.13476	-2.02435e-10
44317678	chr18:44317678:G:A	7.85271e-11	-2.40682e-10	0.389427	0.000776098	-2.40682e-10	0.350168	0.00102871	-2.40682e-10	0.376982
44318009	chr18:44318009:T:C	7.25545e-10	3.6316	-1.0187	0.000355728	0.493623	-0.923568	0.000321861	0.136286	-0.921247
44318284	chr18:44318284:A:C	7.26766e-10	3.6894	-1.07482	0.000304763	0.518153	-1.10273	0.000274413	0.158217	-1.10266
44318464	chr18:44318464:A:G	8.55422e-10	3.79252	-1.01494	0.000393159	0.587934	-0.917832	0.000353304	0.223704	-0.915454
44318636	chr18:44318636:G:T	9.83006e-10	3.85016	-0.933562	0.000473824	0.632859	-0.776133	0.000425619	0.265292	-0.770826
44319085	chr18:44319085:T:C	8.3094e-12	-0.828028	-1.0286	3.95752e-05	-1.56537	-1.06054	4.80528e-05	-1.62608	-1.06069
44319280	chr18:44319280:G:T	1.04796e-09	3.91836	-0.937771	0.000519726	0.733293	-0.784102	0.000459477	0.349967	-0.778958
44319405	chr18:44319405:A:G	2.52284e-11	-2.40682e-10	-0.746047	0.000280147	-2.40682e-10	-0.668795	0.000366508	-2.40682e-10	-0.655058
44319486	chr18:44319486:G:T	2.00526e-11	-2.40682e-10	-0.975659	0.000210035	-2.40682e-10	-0.956837	0.000271548	-2.40682e-10	-0.95494
44319703	chr18:44319703:C:G	2.45144e-11	-2.40682e-10	-0.774756	0.000272316	-2.40682e-10	-0.697149	0.00035608	-2.40682e-10	-0.683923
44319761	chr18:44319761:C:T	5.82884e-12	-1.61371	-0.597487	4.45226e-05	-1.93806	-0.570053	5.74444e-05	-1.93709	-0.571176
44319839	chr18:44319839:G:A	6.95699e-10	3.65506	-1.08415	0.000323686	0.511356	-1.03569	0.00029186	0.152898	-1.0357
44320090	chr18:44320090:T:C	7.56767e-11	-2.40682e-10	0.352454	0.000748503	-2.40682e-10	0.313965	0.000991776	-2.40682e-10	0.340418
44320960	chr18:44320960:G:A	2.41993e-09	4.69899	-0.881514	0.000485865	0.584137	-0.702317	0.000455673	0.25862	-0.695924
44321934	chr18:44321934:G:C	9.59502e-11	-2.40682e-10	0.589813	0.000947065	-2.40682e-10	0.549257	0.00125739	-2.40682e-10	0.57771
44321959	chr18:44321959:A:G	1.12974e-11	-0.562005	-0.98744	6.37629e-05	-1.17856	-0.970376	7.41789e-05	-1.28181	-0.970792
44322301	chr18:44322301:C:T	1.76535e-11	-2.40682e-10	-1.10308	0.000182315	-2.40682e-10	-1.09837	0.000235595	-2.40682e-10	-1.09697
44322532	chr18:44322532:C:T	2.37781e-09	4.83119	-1.03127	0.000449854	0.705616	-0.900804	0.000416362	0.369042	-0.896567
44323070	chr18:44323070:T:G	1.40812e-11	-0.375953	-0.953222	7.75974e-05	-1.04137	-0.91121	8.98573e-05	-1.15162	-0.909238
44323468	chr18:44323468:C:T	1.5946e-09	4.02657	-0.626207	0.000382792	-0.0108112	-0.345806	0.000370622	-0.305972	-0.337926
44323642	chr18:44323642:T:G	2.33342e-11	-2.40682e-10	-0.824095	0.000257106	-2.40682e-10	-0.75462	0.000335834	-2.40682e-10	-0.742464
44324089	chr18:44324089:T:C	1.78278e-11	-2.40682e-10	-1.09326	0.000185335	-2.40682e-10	-1.08195	0.000239149	-2.40682e-10	-1.08199
44324360	chr18:44324360:T:C	5.23225e-12	-1.80321	-0.515965	5.29123e-05	-1.88959	-0.445882	6.59065e-05	-1.92818	-0.442664
44324557	chr18:44324557:G:A	1.92635e-11	-2.40682e-10	-1.0158	0.000208717	-2.40682e-10	-0.963129	0.000270689	-2.40682e-10	-0.958108
44324621	chr18:44324621:G:A	3.58994e-11	-0.393296	-2.02435e-10	0.000318163	-0.541548	-2.02435e-10	0.000371867	-0.640543	-2.02435e-10
44324646	chr18:44324646:A:G	4.93385e-12	-1.78791	-0.589992	4.84904e-05	-1.90104	-0.521707	6.07823e-05	-1.93297	-0.518816
44325593	chr18:44325593:C:A	4.6159e-12	-1.78774	-0.65677	4.49152e-05	-1.901	-0.598334	5.63414e-05	-1.93297	-0.594684
44325825	chr18:44325825:A:G	2.74122e-12	-1.90881	-1.0568	3.16852e-05	-1.75486	-1.0934	3.78849e-05	-1.831	-1.09352
44325984	chr18:44325984:C:T	2.11809e-11	-0.920917	-2.02435e-10	0.000195711	-1.02747	-2.02435e-10	0.000232872	-1.10859	-2.02435e-10
44326459	chr18:44326459:G:A	4.6354e-12	-1.78465	-0.65564	4.49107e-05	-1.90244	-0.596998	5.63835e-05	-1.93357	-0.593334
44326694	chr18:44326694:GTTC:G	2.15127e-11	-2.40682e-10	-0.905374	0.000182434	-2.40682e-10	-1.09772	0.000235237	-2.40682e-10	-1.09849
44326699	chr18:44326699:TATATTGCC:T	2.15341e-11	-2.40682e-10	-0.904379	0.000182408	-2.40682e-10	-1.09787	0.000235205	-2.40682e-10	-1.09862
44326966	chr18:44326966:A:C	1.80856e-11	-2.40682e-10	-1.0789	0.000188699	-2.40682e-10	-1.06396	0.000243887	-2.40682e-10	-1.06238
44327223	chr18:44327223:G:A	1.13647e-11	-1.5435	-2.02435e-10	0.000113915	-1.56865	-2.02435e-10	0.000148276	-1.56001	-2.02435e-10
44328475	chr18:44328475:T:C	4.83637e-12	-1.75969	-0.63816	4.52244e-05	-1.91338	-0.579093	5.71586e-05	-1.93777	-0.575475
44328537	chr18:44328537:G:A	4.80444e-12	-1.79104	-0.61344	4.71214e-05	-1.89906	-0.552326	5.90584e-05	-1.93207	-0.548487
44328687	chr18:44328687:C:T	2.42741e-11	-2.40682e-10	-0.784607	0.000242594	-2.40682e-10	-0.812721	0.00031607	-2.40682e-10	-0.803116
44328702	chr18:44328702:G:A	9.07492e-12	-1.7685	-2.02435e-10	0.000120703	-1.51077	-2.02435e-10	0.000155807	-1.51046	-2.02435e-10
44328717	chr18:44328717:A:C	9.60276e-11	-2.40682e-10	0.59062	0.000941408	-2.40682e-10	0.543266	0.00122223	-2.40682e-10	0.549352
44328886	chr18:44328886:C:T	1.80046e-11	-2.40682e-10	-1.08339	0.00018756	-2.40682e-10	-1.07001	0.000242405	-2.40682e-10	-1.06847
44329153	chr18:44329153:C:T	7.68391e-12	-1.93489	-2.02435e-10	0.000126901	-1.46071	-2.02435e-10	0.000163357	-1.46314	-2.02435e-10
44329560	chr18:44329560:A:C	2.81012e-12	-1.8815	-1.05929	3.00698e-05	-1.80598	-1.09461	3.64152e-05	-1.86937	-1.09473
44329945	chr18:44329945:G:A	5.90958e-12	-1.94052	-0.256922	6.28752e-05	-1.92828	-0.234683	8.08302e-05	-1.93219	-0.234541
44329949	chr18:44329949:T:C	1.04731e-11	-0.954757	-0.670447	5.55159e-05	-1.53684	-0.750597	6.25947e-05	-1.67911	-0.74329
44330211	chr18:44330211:T:C	4.82303e-12	-1.7611	-0.639515	4.52226e-05	-1.91255	-0.579962	5.71316e-05	-1.9375	-0.57622
44330567	chr18:44330567:A:G	4.46601e-12	-1.69847	-0.779047	3.82524e-05	-1.93066	-0.729247	4.90296e-05	-1.94057	-0.726086
44330586	chr18:44330586:G:A	4.79811e-12	-1.74224	-0.663557	4.37587e-05	-1.91928	-0.606142	5.55335e-05	-1.93947	-0.602627
44330856	chr18:44330856:A:G	1.83312e-11	-2.40682e-10	-1.06541	0.000191876	-2.40682e-10	-1.04726	0.00024807	-2.40682e-10	-1.04537
44330924	chr18:44330924:T:C	4.31892e-11	-2.40682e-10	-0.208426	0.000426852	-2.40682e-10	-0.247673	0.000561254	-2.40682e-10	-0.228906
44331137	chr18:44331137:T:C	1.7832e-11	-2.40682e-10	-1.09302	0.000185472	-2.40682e-10	-1.0812	0.000239298	-2.40682e-10	-1.08137
44331425	chr18:44331425:A:T	1.76563e-11	-2.40682e-10	-1.10292	0.000181511	-2.40682e-10	-1.1028	0.000234203	-2.40682e-10	-1.10289
44331467	chr18:44331467:G:A	4.25096e-11	-2.40682e-10	-0.224287	0.000403525	-2.40682e-10	-0.303872	0.000519248	-2.40682e-10	-0.306698
44331513	chr18:44331513:T:C	4.92211e-12	-1.76377	-0.616512	4.639e-05	-1.91155	-0.555479	5.85722e-05	-1.93717	-0.551653
44331973	chr18:44331973:A:C	5.0248e-12	-1.76556	-0.594076	4.75333e-05	-1.91071	-0.531971	5.9989e-05	-1.93687	-0.528051
44332107	chr18:44332107:A:G	2.8014e-12	-1.89267	-1.05123	3.07376e-05	-1.78768	-1.09094	3.70472e-05	-1.85581	-1.09108
44332135	chr18:44332135:T:C	4.81832e-12	-1.7557	-0.645886	4.48304e-05	-1.91472	-0.586502	5.67106e-05	-1.93821	-0.582912
44332615	chr18:44332615:G:A	5.54072e-12	-1.73817	-0.523725	5.07693e-05	-1.921	-0.455819	6.45539e-05	-1.93985	-0.451733
44332829	chr18:44332829:G:A	3.03013e-12	-1.78295	-1.08246	2.81103e-05	-1.90261	-1.06537	3.51271e-05	-1.93353	-1.06657
44332970	chr18:44332970:G:T	4.90251e-12	-1.74127	-0.643003	4.47706e-05	-1.91969	-0.582865	5.68482e-05	-1.93956	-0.579133
44333077	chr18:44333077:T:C	7.65582e-12	-1.93855	-2.02435e-10	8.36936e-05	-1.87695	-2.02435e-10	0.000111421	-1.84576	-2.02435e-10
44333200	chr18:44333200:A:T	3.09944e-12	-1.88392	-0.95887	2.67655e-05	-1.9183	-1.09869	3.42906e-05	-1.92526	-1.09895
44333550	chr18:44333550:T:G	2.71305e-10	2.64386	-1.01463	9.79765e-05	-0.897821	-0.821561	0.0001007	-1.12395	-0.822987
44333609	chr18:44333609:A:C	4.31164e-11	-2.40682e-10	-0.210113	0.000426155	-2.40682e-10	-0.249307	0.000560328	-2.40682e-10	-0.230558
44334054	chr18:44334054:T:C	7.17791e-09	4.90475	-2.02435e-10	0.00031698	-0.545273	-2.02435e-10	0.00049471	-0.355107	-2.02435e-10
44334276	chr18:44334276:A:G	1.76531e-11	-2.40682e-10	-1.1031	0.000181497	-2.40682e-10	-1.10287	0.000234198	-2.40682e-10	-1.10291
44334486	chr18:44334486:A:G	1.15729e-11	-1.52535	-2.02435e-10	9.92703e-05	-1.70626	-2.02435e-10	0.000126851	-1.71606	-2.02435e-10
44334984	chr18:44334984:A:C	2.74618e-12	-1.90026	-1.06355	3.10099e-05	-1.77333	-1.09648	3.72459e-05	-1.84496	-1.09658
44335027	chr18:44335027:T:C	4.41884e-11	-2.40682e-10	-0.185554	0.000410338	-2.40682e-10	-0.287129	0.000530622	-2.40682e-10	-0.285029
44335870	chr18:44335870:T:C	5.50642e-11	-2.40682e-10	0.0344833	0.000662962	-2.40682e-10	0.192607	0.000861239	-2.40682e-10	0.199292
44336078	chr18:44336078:A:C	5.11525e-11	-2.40682e-10	-0.0392052	0.000500144	-2.40682e-10	-0.0892145	0.000657863	-2.40682e-10	-0.0700829
44336154	chr18:44336154:C:A	1.77521e-11	-2.40682e-10	-1.09751	0.000182061	-2.40682e-10	-1.09977	0.000234964	-2.40682e-10	-1.09965
44336982	chr18:44336982:T:C	3.25791e-12	-1.77478	-1.01815	3.02891e-05	-1.90687	-0.986456	3.79073e-05	-1.9353	-0.98864
44337122	chr18:44337122:A:T	1.26575e-06	10.0772	-2.02435e-10	0.00139363	0.935558	-2.02435e-10	0.00250746	1.26795	-2.02435e-10
44337562	chr18:44337562:C:T	1.83212e-11	-2.40682e-10	-1.06596	0.000191218	-2.40682e-10	-1.0507	0.000247256	-2.40682e-10	-1.04866
44337707	chr18:44337707:A:T	4.77865e-11	-2.40682e-10	-0.107274	0.000441911	-2.40682e-10	-0.213002	0.000571465	-2.40682e-10	-0.210877
44337717	chr18:44337717:T:C	7.76838e-12	-1.92395	-2.02435e-10	7.85637e-05	-1.9402	-2.02435e-10	0.000101655	-1.93749	-2.02435e-10
44338416	chr18:44338416:A:G	2.3069e-11	-2.40682e-10	-0.835525	0.0002431	-2.40682e-10	-0.810639	0.000314522	-2.40682e-10	-0.808026
44339518	chr18:44339518:C:T	3.58287e-11	-2.40682e-10	-0.395266	0.000408827	-2.40682e-10	-0.290818	0.000537398	-2.40682e-10	-0.272341
44339696	chr18:44339696:A:AG	5.14695e-12	-1.71702	-0.61859	4.56316e-05	-1.92677	-0.556736	5.82914e-05	-1.94065	-0.552977
44339847	chr18:44339847:G:T	1.41709e-10	-2.40682e-10	0.97976	0.00187095	-2.40682e-10	1.23009	0.00247367	-2.40682e-10	1.25438
44339957	chr18:44339957:ATTCT:A	3.93834e-11	-0.300672	-2.02435e-10	8.23694e-05	-1.8929	-2.02435e-10	0.000102846	-1.92585	-2.02435e-10
44339958	chr18:44339958:T:G	1.80081e-11	-2.40682e-10	-1.08319	0.000187607	-2.40682e-10	-1.06976	0.00024219	-2.40682e-10	-1.06936
44340114	chr18:44340114:G:A	3.02744e-12	-1.84593	-1.02037	3.34905e-05	-1.7928	-1.00005	4.22951e-05	-1.8161	-0.998302
44340126	chr18:44340126:T:C	4.85528e-12	-1.7368	-0.65715	4.40383e-05	-1.92149	-0.597563	5.5991e-05	-1.93992	-0.593966
44340841	chr18:44340841:C:T	5.06853e-12	-1.75134	-0.599621	4.6962e-05	-1.91678	-0.53799	5.95072e-05	-1.93879	-0.534186
44341284	chr18:44341284:A:G	5.13416e-12	-1.73463	-0.603475	4.65175e-05	-1.9222	-0.542079	5.91876e-05	-1.94007	-0.538293
44342604	chr18:44342604:A:C	2.29607e-11	-2.40682e-10	-0.840231	0.000241906	-2.40682e-10	-0.815562	0.00031297	-2.40682e-10	-0.812973
44342779	chr18:44342779:T:C	5.14821e-12	-1.71957	-0.615798	4.57831e-05	-1.92632	-0.553877	5.84643e-05	-1.94062	-0.550048
44342987	chr18:44342987:T:C	1.39482e-11	-1.33866	-2.02435e-10	0.000120267	-1.5144	-2.02435e-10	0.000146411	-1.57266	-2.02435e-10
44343095	chr18:44343095:T:G	1.82671e-11	-2.40682e-10	-1.06891	0.000209024	-2.40682e-10	-0.961664	0.000268598	-2.40682e-10	-0.965862
44343359	chr18:44343359:A:G	5.11021e-12	-1.74157	-0.601204	4.69199e-05	-1.91983	-0.535839	5.95947e-05	-1.93957	-0.531938
44343665	chr18:44343665:A:G	5.24513e-12	-1.71349	-0.603229	4.64521e-05	-1.92771	-0.537977	5.9401e-05	-1.94068	-0.534084
44343846	chr18:44343846:G:A	8.07933e-12	-1.88471	-2.02435e-10	7.85638e-05	-1.9402	-2.02435e-10	0.000101461	-1.93941	-2.02435e-10
44344459	chr18:44344459:T:G	6.92049e-11	1.36493	-1.10187	4.97845e-05	-1.57183	-0.824578	5.94922e-05	-1.64599	-0.827244
44344965	chr18:44344965:A:G	1.77264e-11	-2.40682e-10	-1.09896	0.000181862	-2.40682e-10	-1.10086	0.000234702	-2.40682e-10	-1.10076
44345145	chr18:44345145:C:G	2.37191e-11	-2.40682e-10	-0.807737	0.000250781	-2.40682e-10	-0.779532	0.000323933	-2.40682e-10	-0.778542
44345186	chr18:44345186:TAA:T	3.64806e-11	-2.40682e-10	-0.377235	0.000319337	-2.40682e-10	-0.537863	0.000412204	-2.40682e-10	-0.537562
44345531	chr18:44345531:C:T	5.17027e-12	-1.76699	-0.564096	4.92328e-05	-1.91075	-0.496799	6.2146e-05	-1.93684	-0.492758
44345687	chr18:44345687:G:A	2.06397e-11	-2.40682e-10	-0.946798	0.000207965	-2.40682e-10	-0.96674	0.000268502	-2.40682e-10	-0.96622
44346006	chr18:44346006:G:T	4.25628e-12	-1.46162	-1.064	3.75257e-05	-1.61492	-1.06417	4.3363e-05	-1.7273	-1.06217
44346111	chr18:44346111:A:G	2.19002e-11	-0.887519	-2.02435e-10	0.000119522	-1.52061	-2.02435e-10	0.000173919	-1.40049	-2.02435e-10
44346352	chr18:44346352:T:C	4.32619e-12	-1.74604	-0.763291	3.94987e-05	-1.91829	-0.709553	5.00776e-05	-1.9392	-0.706309
44347054	chr18:44347054:A:G	5.1621e-12	-1.72892	-0.60375	4.66139e-05	-1.92364	-0.538573	5.93876e-05	-1.94031	-0.534684
44347852	chr18:44347852:T:C	5.91178e-12	-1.71219	-0.484876	5.29112e-05	-1.92779	-0.407701	6.7674e-05	-1.94069	-0.403691
44348000	chr18:44348000:A:G	2.33849e-11	-2.40682e-10	-0.821926	0.000247164	-2.40682e-10	-0.79406	0.00031924	-2.40682e-10	-0.793137
44348011	chr18:44348011:T:C	1.76942e-11	-2.40682e-10	-1.10078	0.000182403	-2.40682e-10	-1.09789	0.000235326	-2.40682e-10	-1.09811
44348256	chr18:44348256:C:A	1.80002e-11	-2.40682e-10	-1.08363	0.00018831	-2.40682e-10	-1.06602	0.000243076	-2.40682e-10	-1.0657
44348300	chr18:44348300:A:G	1.87908e-11	-2.40682e-10	-1.04065	0.000190017	-2.40682e-10	-1.057	0.000245429	-2.40682e-10	-1.05607
44348597	chr18:44348597:C:G	2.89687e-12	-1.811	-1.09938	2.60716e-05	-1.94048	-1.10278	3.36858e-05	-1.93901	-1.103
44348616	chr18:44348616:T:A	7.6722e-12	-1.93641	-2.02435e-10	8.13738e-05	-1.90506	-2.02435e-10	0.000103248	-1.92195	-2.02435e-10
44348995	chr18:44348995:G:C	2.21893e-11	-2.40682e-10	-0.874406	0.00022139	-2.40682e-10	-0.904182	0.000285294	-2.40682e-10	-0.90556
44349098	chr18:44349098:T:A	4.59013e-11	-0.147523	-2.02435e-10	0.000223734	-0.893651	-2.02435e-10	0.000262872	-0.987412	-2.02435e-10
44349244	chr18:44349244:T:A	5.01426e-12	-1.73665	-0.625079	4.56228e-05	-1.92159	-0.562111	5.80147e-05	-1.93995	-0.558434
44349401	chr18:44349401:T:C	7.83716e-12	-1.91514	-2.02435e-10	8.10293e-05	-1.9093	-2.02435e-10	0.000105616	-1.89927	-2.02435e-10
44349588	chr18:44349588:G:C	2.89551e-12	-1.8602	-1.05066	2.92868e-05	-1.83634	-1.09064	3.55843e-05	-1.89635	-1.09082
44349778	chr18:44349778:C:G	3.67112e-11	-0.370934	-2.02435e-10	0.000189952	-1.05734	-2.02435e-10	0.000224831	-1.14373	-2.02435e-10
44349881	chr18:44349881:A:C	2.52255e-11	-2.40682e-10	-0.746161	0.000280059	-2.40682e-10	-0.669111	0.000366239	-2.40682e-10	-0.655792
44350909	chr18:44350909:G:T	4.75406e-12	-1.75563	-0.659386	4.42757e-05	-1.91518	-0.598499	5.60267e-05	-1.93831	-0.59494
44350995	chr18:44350995:T:C	4.9954e-12	-1.73394	-0.631557	4.53067e-05	-1.92241	-0.568247	5.76575e-05	-1.9401	-0.564457
44351252	chr18:44351252:C:T	1.00233e-11	-1.6691	-2.02435e-10	8.64847e-05	-1.84414	-2.02435e-10	0.000112911	-1.83248	-2.02435e-10
44351300	chr18:44351300:C:T	1.06493e-11	-1.60852	-2.02435e-10	8.34496e-05	-1.87987	-2.02435e-10	0.000112767	-1.83375	-2.02435e-10
44351388	chr18:44351388:A:G	1.81485e-11	-2.40682e-10	-1.07543	0.00018972	-2.40682e-10	-1.05856	0.000245233	-2.40682e-10	-1.05687
44351621	chr18:44351621:G:A	1.79668e-11	-2.40682e-10	-1.08549	0.000186732	-2.40682e-10	-1.07443	0.000241325	-2.40682e-10	-1.07293
44352304	chr18:44352304:G:A	4.42493e-12	-1.64925	-0.837515	3.57377e-05	-1.93809	-0.789819	4.62958e-05	-1.93711	-0.786919
44352361	chr18:44352361:A:G	7.88478e-12	-1.90908	-2.02435e-10	7.85916e-05	-1.93985	-2.02435e-10	0.000101331	-1.94069	-2.02435e-10
44352511	chr18:44352511:A:G	9.55139e-12	-1.24013	-0.477203	0.000109061	-0.985067	-0.627136	0.000146977	-0.942154	-0.626649
44352671	chr18:44352671:G:T	1.859e-11	-2.40682e-10	-1.05139	0.000193032	-2.40682e-10	-1.04125	0.000249356	-2.40682e-10	-1.0402
44352739	chr18:44352739:A:G	2.78223e-11	-0.648179	-2.02435e-10	0.000457444	-0.178456	-2.02435e-10	0.000590879	-0.177467	-2.02435e-10
44353134	chr18:44353134:T:C	7.8238e-12	-1.87002	-0.0468284	0.00011065	-1.92977	0.332035	0.000145555	-1.91801	0.339485
44353783	chr18:44353783:T:C	5.56921e-12	-1.73414	-0.522623	5.10852e-05	-1.92216	-0.448457	6.50045e-05	-1.94005	-0.444568
44353982	chr18:44353982:A:G	5.18932e-12	-1.73551	-0.591908	4.72786e-05	-1.92192	-0.526133	6.01522e-05	-1.94001	-0.522193
44354219	chr18:44354219:A:G	5.63381e-12	-1.72963	-0.515599	5.14013e-05	-1.92347	-0.440975	6.54793e-05	-1.94028	-0.437065
44355119	chr18:44355119:A:G	4.60622e-12	-1.73575	-0.710862	4.01659e-05	-1.92216	-0.688935	5.0897e-05	-1.94007	-0.689206
44355203	chr18:44355203:T:C	1.97474e-11	-2.40682e-10	-0.990993	0.000208155	-2.40682e-10	-0.965827	0.000268261	-2.40682e-10	-0.967118
44355871	chr18:44355871:AGG:A	4.88334e-12	-1.73693	-0.65126	4.44056e-05	-1.92152	-0.58923	5.64656e-05	-1.93993	-0.585515
44356001	chr18:44356001:G:A	2.8093e-12	-1.87911	-1.06197	2.99583e-05	-1.80827	-1.09603	3.63121e-05	-1.87078	-1.09614
44356065	chr18:44356065:A:G	1.77267e-11	-2.40682e-10	-1.09895	0.000181866	-2.40682e-10	-1.10084	0.000234707	-2.40682e-10	-1.10074
44356106	chr18:44356106:G:T	1.86318e-11	-1.04915	-2.02435e-10	0.000227805	-0.875623	-2.02435e-10	0.000318027	-0.796944	-2.02435e-10
44356144	chr18:44356144:G:A	5.64218e-12	-1.83928	-0.404465	7.24621e-05	-1.93277	-0.0882791	9.53284e-05	-1.92162	-0.0801344
44356192	chr18:44356192:G:A	2.2422e-11	-2.40682e-10	-0.863976	0.00024012	-2.40682e-10	-0.822971	0.000311273	-2.40682e-10	-0.818407
44356250	chr18:44356250:AGAG:A	5.56267e-12	-1.85179	-0.406144	7.26077e-05	-1.92887	-0.0901647	9.57055e-05	-1.91578	-0.0820249
44356347	chr18:44356347:G:A	1.8095e-11	-2.40682e-10	-1.07838	0.000188974	-2.40682e-10	-1.0625	0.000244275	-2.40682e-10	-1.06079
44356535	chr18:44356535:T:C	8.73887e-12	-1.24213	-0.56411	0.000101348	-0.984668	-0.700884	0.000136586	-0.941739	-0.700385
44357133	chr18:44357133:T:C	6.02237e-11	1.1582	-1.03416	3.75998e-05	-1.63841	-1.0387	4.53526e-05	-1.70479	-1.03982
44357430	chr18:44357430:C:G	1.99855e-11	-2.40682e-10	-0.979011	0.000212575	-2.40682e-10	-0.944816	0.000275165	-2.40682e-10	-0.94171
44357675	chr18:44357675:C:T	2.03036e-11	-2.40682e-10	-0.96322	0.000216347	-2.40682e-10	-0.927229	0.000280097	-2.40682e-10	-0.923942
44357776	chr18:44357776:T:C	1.95287e-11	-2.40682e-10	-1.00213	0.000207089	-2.40682e-10	-0.970962	0.000267987	-2.40682e-10	-0.968142
44357831	chr18:44357831:G:A	2.00092e-11	-2.40682e-10	-0.977826	0.00021286	-2.40682e-10	-0.943475	0.000275537	-2.40682e-10	-0.940356
44358250	chr18:44358250:G:A	1.80861e-11	-2.40682e-10	-1.07887	0.000188855	-2.40682e-10	-1.06313	0.000244118	-2.40682e-10	-1.06143
44358343	chr18:44358343:C:A	9.65651e-07	9.80654	-2.02435e-10	0.0012161	0.799294	-2.02435e-10	0.00217061	1.12368	-2.02435e-10
44358415	chr18:44358415:A:G	3.38997e-12	-1.75736	-0.995831	3.86194e-05	-1.67976	-0.970594	4.84216e-05	-1.71056	-0.968569
44358889	chr18:44358889:G:A	1.89315e-11	-2.40682e-10	-1.03319	0.000198272	-2.40682e-10	-1.01447	0.000256159	-2.40682e-10	-1.01328
44358932	chr18:44358932:T:C	3.26971e-11	-2.40682e-10	-0.486731	0.000206061	-2.40682e-10	-0.975939	0.000266882	-2.40682e-10	-0.972272
44358949	chr18:44358949:G:T	2.34721e-11	-2.40682e-10	-0.818204	0.000247526	-2.40682e-10	-0.792594	0.000320284	-2.40682e-10	-0.789871
44359028	chr18:44359028:AGGTATACATGTGCCATAGT:A	2.02979e-11	-2.40682e-10	-0.963497	0.000216271	-2.40682e-10	-0.927577	0.000279999	-2.40682e-10	-0.924293
44359749	chr18:44359749:T:A	1.88123e-11	-2.40682e-10	-1.03951	0.000198946	-2.40682e-10	-1.01108	0.00025719	-2.40682e-10	-1.00926
44359871	chr18:44359871:C:T	2.7968e-11	-2.40682e-10	-0.642956	0.000275299	-2.40682e-10	-0.686251	0.000354282	-2.40682e-10	-0.688985
44359887	chr18:44359887:T:C	1.91294e-11	-2.40682e-10	-1.02279	0.000198859	-2.40682e-10	-1.01151	0.000256869	-2.40682e-10	-1.01051
44359928	chr18:44359928:C:A	2.04913e-11	-2.40682e-10	-0.954014	0.000218311	-2.40682e-10	-0.918188	0.000282659	-2.40682e-10	-0.914838
44359993	chr18:44359993:T:C	3.54611e-11	-2.40682e-10	-0.405581	0.000311039	-2.40682e-10	-0.564191	0.000401514	-2.40682e-10	-0.563837
44360092	chr18:44360092:T:C	8.28064e-12	-1.67222	-0.187873	6.83067e-05	-1.93561	-0.144496	8.77972e-05	-1.93912	-0.144935
44360145	chr18:44360145:G:C	1.9474e-11	-2.40682e-10	-1.00494	0.000206432	-2.40682e-10	-0.974138	0.000267128	-2.40682e-10	-0.971351
44362797	chr18:44362797:G:T	3.53837e-11	-2.40682e-10	-0.407766	0.000309074	-2.40682e-10	-0.57053	0.000399182	-2.40682e-10	-0.569661
44362988	chr18:44362988:C:A	1.76976e-11	-2.40682e-10	-1.10059	0.000182996	-2.40682e-10	-1.09465	0.000236214	-2.40682e-10	-1.09434
44363230	chr18:44363230:A:G	3.03768e-12	-1.84227	-1.02065	2.92017e-05	-1.85526	-1.07462	3.57376e-05	-1.90799	-1.07488
44363392	chr18:44363392:G:A	8.88994e-12	-1.70475	-0.084342	7.57861e-05	-1.93002	-0.0461787	9.67121e-05	-1.94063	-0.0467077
44363525	chr18:44363525:G:A	8.37343e-12	-1.73359	-0.115363	7.39795e-05	-1.92268	-0.0776405	9.37623e-05	-1.94016	-0.078157
44363575	chr18:44363575:C:A	3.64816e-11	-2.40682e-10	-0.377209	0.00031924	-2.40682e-10	-0.538167	0.00041206	-2.40682e-10	-0.53791
44363994	chr18:44363994:G:T	1.76605e-11	-2.40682e-10	-1.10268	0.000181791	-2.40682e-10	-1.10125	0.000234558	-2.40682e-10	-1.10138
44364735	chr18:44364735:C:T	3.11059e-12	-1.82656	-1.01264	2.8949e-05	-1.86886	-1.06971	3.56176e-05	-1.91623	-1.07001
44365336	chr18:44365336:G:T	1.79468e-11	-2.40682e-10	-1.0866	0.00018689	-2.40682e-10	-1.07359	0.000241486	-2.40682e-10	-1.07227
44365541	chr18:44365541:T:C	1.88508e-11	-2.40682e-10	-1.03746	0.000198594	-2.40682e-10	-1.01285	0.000256872	-2.40682e-10	-1.0105
44365764	chr18:44365764:C:T	2.68476e-11	-0.68384	-2.02435e-10	0.000514293	-0.0613177	-2.02435e-10	0.000640251	-0.0972188	-2.02435e-10
44365847	chr18:44365847:T:C	1.9534e-11	-2.40682e-10	-1.00186	0.000207152	-2.40682e-10	-0.970656	0.00026807	-2.40682e-10	-0.967832
44365884	chr18:44365884:C:T	1.9534e-11	-2.40682e-10	-1.00186	0.000207152	-2.40682e-10	-0.970656	0.00026807	-2.40682e-10	-0.967832
44366489	chr18:44366489:G:A	2.18459e-11	-2.40682e-10	-0.890001	0.00022941	-2.40682e-10	-0.868598	0.00029673	-2.40682e-10	-0.866255
44366544	chr18:44366544:C:T	2.79708e-11	-2.40682e-10	-0.642855	0.000306698	-2.40682e-10	-0.578248	0.000396029	-2.40682e-10	-0.577593
44366598	chr18:44366598:A:G	1.9534e-11	-2.40682e-10	-1.00186	0.000207152	-2.40682e-10	-0.970656	0.00026807	-2.40682e-10	-0.967832
44366682	chr18:44366682:T:C	1.7668e-11	-2.40682e-10	-1.10226	0.000181462	-2.40682e-10	-1.10306	0.000234169	-2.40682e-10	-1.10304
44366811	chr18:44366811:C:T	1.9534e-11	-2.40682e-10	-1.00186	0.000207152	-2.40682e-10	-0.970656	0.00026807	-2.40682e-10	-0.967832
44366812	chr18:44366812:G:A	8.84032e-12	-1.69006	-0.10463	7.44062e-05	-1.93283	-0.061739	9.52641e-05	-1.94019	-0.0622345
44366960	chr18:44366960:G:A	1.36654e-11	-1.35915	-2.02435e-10	0.000122672	-1.49459	-2.02435e-10	0.000147248	-1.56696	-2.02435e-10
44367127	chr18:44367127:G:A	3.70861e-11	-2.40682e-10	-0.360775	0.000323927	-2.40682e-10	-0.523594	0.000418124	-2.40682e-10	-0.5233
44367140	chr18:44367140:A:G	1.8079e-11	-2.40682e-10	-1.07927	0.000188758	-2.40682e-10	-1.06365	0.000243989	-2.40682e-10	-1.06195
44367529	chr18:44367529:T:C	1.89481e-11	-2.40682e-10	-1.03231	0.000192591	-2.40682e-10	-1.04354	0.000248232	-2.40682e-10	-1.04472
44367961	chr18:44367961:T:G	1.03943e-11	-0.784647	-0.848109	4.14933e-05	-1.64281	-0.935771	4.81434e-05	-1.75403	-0.930867
44368348	chr18:44368348:C:T	2.96025e-12	-1.84652	-1.04222	2.79057e-05	-1.93989	-1.03538	3.61639e-05	-1.93366	-1.03736
44368681	chr18:44368681:T:C	3.17302e-12	-1.84007	-0.979258	2.99221e-05	-1.85716	-1.04835	3.664e-05	-1.90921	-1.04872
44369008	chr18:44369008:T:C	1.09217e-11	-1.6302	0.0469436	8.02165e-05	-1.92614	0.00675644	0.00010324	-1.93727	0.0152557
44369733	chr18:44369733:T:C	1.81407e-11	-2.40682e-10	-1.07586	0.000188935	-2.40682e-10	-1.06271	0.00024424	-2.40682e-10	-1.06093
44369908	chr18:44369908:G:C	1.8015e-11	-2.40682e-10	-1.08281	0.000188136	-2.40682e-10	-1.06694	0.000242734	-2.40682e-10	-1.06711
44369933	chr18:44369933:G:A	1.98132e-11	-2.40682e-10	-0.987666	0.000210504	-2.40682e-10	-0.954607	0.000272457	-2.40682e-10	-0.951598
44370326	chr18:44370326:A:C	1.92719e-11	-2.40682e-10	-1.01537	0.000203751	-2.40682e-10	-0.987213	0.000263623	-2.40682e-10	-0.984558
44370431	chr18:44370431:G:A	1.76941e-11	-2.40682e-10	-1.10078	0.000181624	-2.40682e-10	-1.10217	0.000234387	-2.40682e-10	-1.10211
44370804	chr18:44370804:C:T	1.95257e-11	-2.40682e-10	-1.00229	0.000207053	-2.40682e-10	-0.971136	0.000267939	-2.40682e-10	-0.968318
44371097	chr18:44371097:A:G	2.02456e-11	-2.40682e-10	-0.966078	0.000215699	-2.40682e-10	-0.930226	0.000279246	-2.40682e-10	-0.926987
44371367	chr18:44371367:A:ATT	5.51789e-12	-1.79137	-0.474651	5.50524e-05	-1.89869	-0.397136	6.90037e-05	-1.93183	-0.393086
44371692	chr18:44371692:G:A	1.99719e-11	-2.40682e-10	-0.979692	0.000212416	-2.40682e-10	-0.945565	0.000274957	-2.40682e-10	-0.942466
44371964	chr18:44371964:A:G	1.95557e-11	-2.40682e-10	-1.00075	0.000207417	-2.40682e-10	-0.96938	0.000268416	-2.40682e-10	-0.966542
44372277	chr18:44372277:A:G	1.77839e-11	-2.40682e-10	-1.09572	0.000183576	-2.40682e-10	-1.09148	0.000236814	-2.40682e-10	-1.0918
44372433	chr18:44372433:A:T	1.97145e-11	-2.40682e-10	-0.992661	0.000209287	-2.40682e-10	-0.960406	0.000270861	-2.40682e-10	-0.957474
44372628	chr18:44372628:A:G	1.77861e-11	-2.40682e-10	-1.0956	0.000184791	-2.40682e-10	-1.08488	0.000238418	-2.40682e-10	-1.08505
44373783	chr18:44373783:C:G	1.87475e-11	-2.40682e-10	-1.04295	0.00019736	-2.40682e-10	-1.01908	0.000255237	-2.40682e-10	-1.01689
44374577	chr18:44374577:A:T	1.98709e-10	-2.40682e-10	1.31783	0.00165075	-2.40682e-10	1.10487	0.00216252	-2.40682e-10	1.11995
44374655	chr18:44374655:T:C	1.48945e-10	-2.40682e-10	1.02956	0.0012576	-2.40682e-10	0.832848	0.00164553	-2.40682e-10	0.846736
44375152	chr18:44375152:T:C	7.87029e-12	-1.73026	-0.180664	6.91634e-05	-1.92339	-0.144252	8.77126e-05	-1.94026	-0.144752
44376355	chr18:44376355:T:C	3.73643e-12	-1.9088	-0.747086	4.00353e-05	-1.7588	-0.855553	4.7694e-05	-1.84124	-0.853031
44376415	chr18:44376415:A:G	7.73666e-12	-1.92805	-2.02435e-10	8.01759e-05	-1.91989	-2.02435e-10	0.000102272	-1.93144	-2.02435e-10
44376587	chr18:44376587:G:A	1.85972e-11	-2.40682e-10	-1.05101	0.000197913	-2.40682e-10	-1.01628	0.000255344	-2.40682e-10	-1.01647
44376782	chr18:44376782:C:T	3.14966e-12	-1.74536	-1.08136	2.69943e-05	-1.91879	-1.0897	3.41806e-05	-1.93927	-1.08815
44377102	chr18:44377102:G:A	3.67052e-11	-2.40682e-10	-0.371097	0.00042247	-2.40682e-10	-0.257992	0.00054844	-2.40682e-10	-0.252002
44377313	chr18:44377313:A:G	3.393e-11	-2.40682e-10	-0.449717	0.000325371	-2.40682e-10	-0.519143	0.000420299	-2.40682e-10	-0.518112
44377403	chr18:44377403:T:G	1.98333e-10	-2.40682e-10	1.31593	0.00164421	-2.40682e-10	1.10091	0.00215321	-2.40682e-10	1.11563
44378170	chr18:44378170:G:A	8.10275e-12	-1.69542	-0.186389	6.81553e-05	-1.93205	-0.150273	8.71744e-05	-1.94038	-0.150792
44378236	chr18:44378236:G:T	2.52828e-11	-2.40682e-10	-0.743891	0.000281689	-2.40682e-10	-0.663307	0.000365146	-2.40682e-10	-0.658783
44378368	chr18:44378368:A:G	1.60206e-10	-2.40682e-10	1.10244	0.00134591	-2.40682e-10	0.900717	0.00176149	-2.40682e-10	0.914837
44379526	chr18:44379526:C:T	1.97598e-11	-2.40682e-10	-0.990369	0.000197436	-2.40682e-10	-1.01869	0.000254983	-2.40682e-10	-1.01788
44380412	chr18:44380412:T:G	1.67693e-10	-2.40682e-10	1.14812	0.00140272	-2.40682e-10	0.942058	0.00183615	-2.40682e-10	0.956348
44380556	chr18:44380556:G:A	7.63975e-12	-1.94065	-2.02435e-10	8.02601e-05	-1.91884	-2.02435e-10	0.000105052	-1.90462	-2.02435e-10
44380636	chr18:44380636:G:A	4.05188e-11	-2.40682e-10	-0.27225	0.00046934	-2.40682e-10	-0.152783	0.000609605	-2.40682e-10	-0.146268
44380654	chr18:44380654:A:G	4.04161e-11	-2.40682e-10	-0.274788	0.000468061	-2.40682e-10	-0.155512	0.000607938	-2.40682e-10	-0.149007
44380729	chr18:44380729:C:T	1.76583e-11	-2.40682e-10	-1.10281	0.000181483	-2.40682e-10	-1.10295	0.000234187	-2.40682e-10	-1.10296
44380783	chr18:44380783:G:A	6.62778e-11	-2.40682e-10	0.219839	0.000556317	-2.40682e-10	0.0172277	0.000723048	-2.40682e-10	0.024396
44381420	chr18:44381420:A:G	2.72829e-11	-2.40682e-10	-0.667755	0.000298516	-2.40682e-10	-0.605288	0.000385448	-2.40682e-10	-0.604672
44381446	chr18:44381446:T:G	3.10258e-11	-2.40682e-10	-0.539197	0.0003406	-2.40682e-10	-0.473401	0.000439992	-2.40682e-10	-0.472322
44381692	chr18:44381692:A:C	1.8553e-11	-2.40682e-10	-1.05339	0.000193495	-2.40682e-10	-1.03886	0.000249564	-2.40682e-10	-1.03936
44382439	chr18:44382439:A:G	1.7666e-11	-2.40682e-10	-1.10238	0.000181502	-2.40682e-10	-1.10284	0.000234251	-2.40682e-10	-1.10269
44382610	chr18:44382610:A:C	2.7343e-11	-2.40682e-10	-0.665556	0.000299213	-2.40682e-10	-0.602956	0.000386354	-2.40682e-10	-0.602326
44382839	chr18:44382839:T:C	2.61613e-11	-0.709735	-2.02435e-10	0.000236625	-0.837632	-2.02435e-10	0.000279305	-0.926774	-2.02435e-10
44382931	chr18:44382931:G:A	1.09091e-11	-1.58442	-2.02435e-10	0.000103548	-1.66407	-2.02435e-10	0.000134692	-1.65609	-2.02435e-10
44382999	chr18:44382999:G:A	7.32174e-12	-1.9112	-0.0719723	6.29243e-05	-1.93674	-0.22544	8.18211e-05	-1.93516	-0.219385
44383011	chr18:44383011:A:T	6.22827e-12	-1.58923	-0.555686	4.6367e-05	-1.94068	-0.526842	6.0585e-05	-1.92762	-0.527414
44383634	chr18:44383634:G:T	3.07979e-11	-2.40682e-10	-0.546569	0.000339006	-2.40682e-10	-0.478092	0.000437924	-2.40682e-10	-0.477033
44383701	chr18:44383701:A:G	1.06892e-11	-1.63197	0.0271867	8.86232e-05	-1.93953	0.119813	0.000114922	-1.93488	0.120058
44384800	chr18:44384800:A:G	4.15166e-12	-1.65016	-0.900352	2.96781e-05	-1.93845	-0.975253	3.84202e-05	-1.9373	-0.973193
44384826	chr18:44384826:A:C	6.85759e-12	-1.62353	-0.42513	5.51357e-05	-1.93998	-0.35433	7.16167e-05	-1.93369	-0.354059
44384857	chr18:44384857:A:G	4.57072e-12	-1.63294	-0.821409	3.15252e-05	-1.93967	-0.913658	4.09637e-05	-1.93528	-0.911116
44385052	chr18:44385052:T:C	5.66907e-11	-2.40682e-10	0.0635937	0.00052083	-2.40682e-10	-0.048687	0.000673175	-2.40682e-10	-0.0470733
44385080	chr18:44385080:A:T	8.38204e-12	-1.73394	-0.113981	7.78221e-05	-1.92207	-0.0276147	9.86894e-05	-1.94	-0.0271056
44385258	chr18:44385258:G:A	1.11655e-11	-1.58508	0.0238898	8.84697e-05	-1.94058	0.119134	0.000115333	-1.93049	0.119233
44385279	chr18:44385279:A:G	4.49755e-12	-1.46269	-1.00779	2.75104e-05	-1.93236	-1.05718	3.66468e-05	-1.90183	-1.05593
44385297	chr18:44385297:A:G	8.90552e-12	-1.61767	-0.169679	7.27267e-05	-1.93699	-0.0804102	9.37518e-05	-1.93814	-0.080284
44385327	chr18:44385327:AC:GC	6.87791e-12	-1.93188	-0.113827	6.01929e-05	-1.94044	-0.266118	7.81296e-05	-1.94067	-0.26004
44385353	chr18:44385353:C:T	3.91158e-12	-1.57905	-1.03103	2.68477e-05	-1.94057	-1.07336	3.51499e-05	-1.92711	-1.07235
44385403	chr18:44385403:ATTCTTCATTTTC:A	2.3043e-11	-2.40682e-10	-0.836656	0.000226245	-2.40682e-10	-0.882492	0.000291573	-2.40682e-10	-0.88379
44385611	chr18:44385611:C:T	2.73953e-11	-2.40682e-10	-0.663646	0.000299865	-2.40682e-10	-0.600779	0.000387197	-2.40682e-10	-0.600146
44386529	chr18:44386529:T:A	2.68259e-11	-2.40682e-10	-0.68465	0.000293158	-2.40682e-10	-0.623398	0.000378531	-2.40682e-10	-0.622781
44387536	chr18:44387536:A:C	1.03918e-10	1.70866	-1.03907	4.96444e-05	-1.29635	-1.10287	5.70948e-05	-1.41149	-1.10287
44388280	chr18:44388280:G:A	7.75001e-12	-1.25579	-0.670529	2.69331e-05	-1.91434	-1.09641	3.50306e-05	-1.90697	-1.09589
44388470	chr18:44388470:C:A	6.34011e-11	-2.40682e-10	0.175465	0.000745707	-2.40682e-10	0.310222	0.000984566	-2.40682e-10	0.333121
44388879	chr18:44388879:C:A	2.15834e-10	1.84313	-0.442634	0.000294079	-0.236988	-0.383274	0.000420852	-0.130391	-0.386408
44389376	chr18:44389376:G:T	1.87136e-11	-2.40682e-10	-1.04476	0.000195866	-2.40682e-10	-1.02668	0.000252517	-2.40682e-10	-1.0276
44389405	chr18:44389405:T:A	1.09803e-11	-1.70473	0.126811	6.33649e-05	-1.78364	-0.371559	8.39963e-05	-1.75622	-0.372084
44389752	chr18:44389752:G:A	3.57143e-12	-1.80443	-0.896622	8.37282e-05	-1.19984	-0.67669	0.000104348	-1.2328	-0.67855
44390134	chr18:44390134:C:T	1.85545e-11	-2.40682e-10	-1.0533	0.000193918	-2.40682e-10	-1.03667	0.000250012	-2.40682e-10	-1.03757
44390570	chr18:44390570:A:G	8.008e-11	1.4586	-1.04959	0.000119303	-0.49653	-1.02591	0.000169722	-0.397831	-1.02709
44390625	chr18:44390625:T:C	1.15152e-11	-1.53035	-2.02435e-10	8.69247e-05	-1.83907	-2.02435e-10	0.0001087	-1.87049	-2.02435e-10
44390867	chr18:44390867:T:G	1.90429e-11	-2.40682e-10	-1.02732	0.000199835	-2.40682e-10	-1.00662	0.000257606	-2.40682e-10	-1.00765
44391102	chr18:44391102:G:A	2.04406e-11	-2.40682e-10	-0.956492	0.000215945	-2.40682e-10	-0.929089	0.000278275	-2.40682e-10	-0.930469
44391234	chr18:44391234:G:A	8.6549e-11	1.56829	-1.0816	0.000122428	-0.435995	-1.06059	0.000174837	-0.333571	-1.06165
44391690	chr18:44391690:CTA:C	1.55249e-11	-0.147164	-1.08441	3.0157e-05	-1.80071	-1.09699	3.84017e-05	-1.81348	-1.0975
44391885	chr18:44391885:T:A	8.82276e-12	-1.79668	-2.02435e-10	8.14532e-05	-1.90408	-2.02435e-10	0.000104936	-1.90573	-2.02435e-10
44392208	chr18:44392208:G:A	1.8301e-11	-2.40682e-10	-1.06706	0.000191299	-2.40682e-10	-1.05027	0.000247174	-2.40682e-10	-1.04899
44392263	chr18:44392263:C:T	0.000865039	16.7326	-0.12832	2.66997e-05	-1.93927	-1.08019	3.44601e-05	-1.93986	-1.07942
44393003	chr18:44393003:T:C	1.00772e-10	1.54088	-0.902029	0.000148413	-0.432858	-0.871255	0.000211442	-0.332499	-0.87263
44393091	chr18:44393091:T:C	4.19414e-11	-2.40682e-10	-0.237742	0.000394415	-2.40682e-10	-0.326707	0.000507782	-2.40682e-10	-0.329027
44393569	chr18:44393569:G:A	6.52509e-12	-1.12479	-0.973577	4.26136e-05	-1.4781	-1.07383	5.27328e-05	-1.52137	-1.07247
44393725	chr18:44393725:T:C	2.36502e-11	-2.40682e-10	-0.810647	0.000235076	-2.40682e-10	-0.844201	0.000305024	-2.40682e-10	-0.838688
44393814	chr18:44393814:G:A	0.0013982	17.1463	-0.0619124	2.69381e-05	-1.94056	-1.07	3.47893e-05	-1.94069	-1.06908
44394853	chr18:44394853:C:A	1.7625e-11	-0.113558	-0.991139	3.0107e-05	-1.80913	-1.09022	3.84169e-05	-1.82114	-1.08944
44395204	chr18:44395204:T:C	1.83419e-11	-2.40682e-10	-1.06483	0.000186591	-2.40682e-10	-1.07519	0.000240867	-2.40682e-10	-1.07483
44395837	chr18:44395837:C:T	0.00144549	17.1931	-0.0753887	2.68686e-05	-1.94065	-1.0725	3.47014e-05	-1.94068	-1.07161
44395953	chr18:44395953:C:G	8.08447e-12	-1.88407	-2.02435e-10	7.9583e-05	-1.92731	-2.02435e-10	0.000101604	-1.93799	-2.02435e-10
44396075	chr18:44396075:G:A	2.29477e-11	-2.40682e-10	-0.840797	0.000227917	-2.40682e-10	-0.875131	0.000295612	-2.40682e-10	-0.87003
44396306	chr18:44396306:C:G	8.88991e-12	-0.779574	-1.00953	5.24535e-05	-1.38527	-0.958918	6.43471e-05	-1.43666	-0.958131
44396703	chr18:44396703:A:G	9.47878e-12	-0.664184	-1.06078	4.9489e-05	-1.31432	-1.08804	6.05903e-05	-1.36755	-1.08739
44398115	chr18:44398115:C:T	1.76833e-11	-2.40682e-10	-1.10139	0.000182726	-2.40682e-10	-1.09612	0.000235893	-2.40682e-10	-1.0957
44398116	chr18:44398116:A:G	2.48831e-11	-2.40682e-10	-0.759826	0.000197623	-2.40682e-10	-1.01775	0.000255132	-2.40682e-10	-1.0173
44398399	chr18:44398399:T:G	2.54968e-11	-2.40682e-10	-0.735463	0.000256409	-2.40682e-10	-0.757336	0.000331681	-2.40682e-10	-0.754907
44399129	chr18:44399129:A:T	1.83838e-11	-2.40682e-10	-1.06255	0.000192572	-2.40682e-10	-1.04364	0.000248802	-2.40682e-10	-1.04242
44399225	chr18:44399225:A:C	1.97722e-11	-2.40682e-10	-0.989739	0.00020733	-2.40682e-10	-0.9698	0.000267348	-2.40682e-10	-0.970526
44399852	chr18:44399852:T:C	1.77426e-11	-2.40682e-10	-1.09805	0.000184463	-2.40682e-10	-1.08666	0.000237991	-2.40682e-10	-1.08685
44400363	chr18:44400363:A:G	2.01456e-11	-2.40682e-10	-0.971029	0.00018168	-2.40682e-10	-1.10186	0.000234419	-2.40682e-10	-1.10197
44400785	chr18:44400785:A:G	1.78382e-11	-2.40682e-10	-1.09268	0.000182215	-2.40682e-10	-1.09892	0.000235162	-2.40682e-10	-1.0988
44401259	chr18:44401259:G:A	1.89663e-11	-2.40682e-10	-1.03135	0.000198436	-2.40682e-10	-1.01364	0.000255829	-2.40682e-10	-1.01457
44401374	chr18:44401374:A:G	2.12095e-11	-2.40682e-10	-0.919568	0.000191846	-2.40682e-10	-1.04742	0.000247817	-2.40682e-10	-1.04639
44401884	chr18:44401884:A:G	1.82801e-11	-2.40682e-10	-1.0682	0.000183714	-2.40682e-10	-1.09073	0.000237238	-2.40682e-10	-1.09002
44402137	chr18:44402137:T:C	4.46528e-11	0.925912	-1.10101	7.79579e-05	-0.844833	-1.10311	0.000108554	-0.768743	-1.10309
44402145	chr18:44402145:A:C	2.48224e-11	-2.40682e-10	-0.762269	0.000238051	-2.40682e-10	-0.831624	0.000306269	-2.40682e-10	-0.834615
44402414	chr18:44402414:T:A	0.00380354	18.4184	-0.333177	2.75764e-05	-1.9343	-1.05284	3.56054e-05	-1.93279	-1.05379
44402444	chr18:44402444:G:A	1.94382e-11	-2.40682e-10	-1.00678	0.000203552	-2.40682e-10	-0.98819	0.000262417	-2.40682e-10	-0.989144
44402751	chr18:44402751:G:C	1.85387e-11	-2.40682e-10	-1.05416	0.000193239	-2.40682e-10	-1.04018	0.000249173	-2.40682e-10	-1.04093
44403949	chr18:44403949:T:C	4.1172e-11	0.826937	-1.08319	7.22269e-05	-0.924119	-1.10018	0.000100374	-0.850417	-1.09976
44404075	chr18:44404075:A:C	3.20135e-11	-0.507858	-2.02435e-10	0.000203188	-0.989981	-2.02435e-10	0.000290902	-0.886093	-2.02435e-10
44404107	chr18:44404107:A:T	5.63576e-11	0.796947	-0.739246	9.67674e-05	-0.928976	-0.802824	0.00013489	-0.856187	-0.798434
44404316	chr18:44404316:T:A	7.74326e-12	-1.92719	-2.02435e-10	7.86541e-05	-1.93905	-2.02435e-10	0.000101933	-1.93476	-2.02435e-10
44404983	chr18:44404983:G:T	0.00142707	17.1195	-0.0146288	2.61003e-05	-1.93966	-1.10251	3.36681e-05	-1.94007	-1.10245
44405224	chr18:44405224:G:A	1.26154e-11	-1.4391	-2.02435e-10	8.77662e-05	-1.82943	-2.02435e-10	0.000114987	-1.81426	-2.02435e-10
44405229	chr18:44405229:G:A	1.35588e-11	-0.340841	-1.02614	4.21781e-05	-1.49981	-1.0624	5.66336e-05	-1.46121	-1.06127
44405509	chr18:44405509:T:C	7.7348e-12	-1.92829	-2.02435e-10	8.04231e-05	-1.91681	-2.02435e-10	0.000103723	-1.91735	-2.02435e-10
44405546	chr18:44405546:G:C	0.00163902	17.186	0.0573127	2.61818e-05	-1.94007	-1.09898	3.37798e-05	-1.94038	-1.09884
44405838	chr18:44405838:AC:A	1.46949e-11	-0.238708	-1.04781	4.35174e-05	-1.45018	-1.08077	5.85957e-05	-1.40874	-1.07968
44405940	chr18:44405940:A:ACAACAC	1.8096e-11	-2.40682e-10	-1.07833	0.000187955	-2.40682e-10	-1.06791	0.000242389	-2.40682e-10	-1.06854
44406311	chr18:44406311:A:G	7.66295e-12	-1.93762	-2.02435e-10	8.51628e-05	-1.85955	-2.02435e-10	0.000108282	-1.87434	-2.02435e-10
44406320	chr18:44406320:T:C	7.83491e-12	-0.970126	-0.945301	4.39142e-05	-1.77308	-0.748791	5.43637e-05	-1.81794	-0.745438
44406476	chr18:44406476:G:A	1.80874e-11	-2.40682e-10	-1.0788	0.000187851	-2.40682e-10	-1.06846	0.000242255	-2.40682e-10	-1.06909
44406961	chr18:44406961:ACACACACACACACGCACG:A	4.21904e-12	-1.6769	-0.857513	4.70901e-05	-1.81776	-0.634287	5.85822e-05	-1.85991	-0.628741
44407177	chr18:44407177:T:C	3.00016e-11	0.519587	-1.09235	0.000104176	-0.574546	-1.08348	0.000128168	-0.621696	-1.08404
44407252	chr18:44407252:C:T	2.79302e-11	0.440228	-1.08454	9.41978e-05	-0.657996	-1.10072	0.000116263	-0.702764	-1.10046
44407548	chr18:44407548:T:C	2.89081e-12	-1.81955	-1.09293	4.03065e-05	-1.53659	-1.07101	5.12562e-05	-1.55128	-1.07097
44407817	chr18:44407817:A:G	1.81175e-11	-2.40682e-10	-1.07714	0.00018822	-2.40682e-10	-1.0665	0.000242728	-2.40682e-10	-1.06714
44408013	chr18:44408013:A:G	1.77228e-11	-2.40682e-10	-1.09916	0.00018838	-2.40682e-10	-1.06565	0.000243581	-2.40682e-10	-1.06363
44408091	chr18:44408091:G:A	2.29947e-11	-2.40682e-10	-0.838754	0.000250289	-2.40682e-10	-0.781494	0.000323334	-2.40682e-10	-0.780394
44408570	chr18:44408570:G:A	1.81479e-11	-2.40682e-10	-1.07546	0.000189387	-2.40682e-10	-1.06032	0.000244194	-2.40682e-10	-1.06112
44408788	chr18:44408788:T:C	1.8233e-11	-2.40682e-10	-1.07078	0.000184032	-2.40682e-10	-1.089	0.000237707	-2.40682e-10	-1.08804
44409005	chr18:44409005:G:A	3.29445e-12	-1.68175	-1.10002	5.13866e-05	-1.28244	-1.0823	6.69784e-05	-1.27227	-1.08244
44410612	chr18:44410612:T:C	2.18805e-11	-2.40682e-10	-0.888423	0.000236844	-2.40682e-10	-0.836707	0.000305935	-2.40682e-10	-0.835706
44411022	chr18:44411022:G:C	2.38271e-11	-2.40682e-10	-0.803192	0.000319011	-2.40682e-10	-0.538884	0.00041216	-2.40682e-10	-0.537667
44411513	chr18:44411513:T:C	7.66045e-12	-1.93795	-2.02435e-10	8.5035e-05	-1.86105	-2.02435e-10	0.000108141	-1.87565	-2.02435e-10
44411770	chr18:44411770:G:T	1.77385e-11	-2.40682e-10	-1.09828	0.000183223	-2.40682e-10	-1.09341	0.00023635	-2.40682e-10	-1.09377
44411981	chr18:44411981:A:T	7.93102e-12	-1.90323	-2.02435e-10	8.68347e-05	-1.8401	-2.02435e-10	0.000115429	-1.81042	-2.02435e-10
44411996	chr18:44411996:A:G	3.69513e-11	0.702007	-1.06642	7.18311e-05	-0.978969	-1.05082	9.94622e-05	-0.907726	-1.05158
44412662	chr18:44412662:C:T	4.84693e-11	-2.40682e-10	-0.0930865	0.000471168	-2.40682e-10	-0.148897	0.000613635	-2.40682e-10	-0.13968
44414168	chr18:44414168:C:T	1.83403e-11	-2.40682e-10	-1.06492	0.000191231	-2.40682e-10	-1.05063	0.0002466	-2.40682e-10	-1.05131
44414499	chr18:44414499:C:T	1.80228e-11	-2.40682e-10	-1.08238	0.000186908	-2.40682e-10	-1.07349	0.000241039	-2.40682e-10	-1.07412
44415136	chr18:44415136:G:C	1.81135e-11	-2.40682e-10	-1.07736	0.000188174	-2.40682e-10	-1.06674	0.000242669	-2.40682e-10	-1.06738
44415194	chr18:44415194:A:G	3.30866e-11	0.375451	-0.850338	7.91859e-05	-0.832105	-1.10021	0.000103188	-0.822683	-1.09985
44415539	chr18:44415539:A:G	0.0210361	19.6866	0.108885	2.67096e-05	-1.91606	-1.10303	3.45346e-05	-1.91413	-1.10299
44415758	chr18:44415758:G:A	2.37772e-11	-2.40682e-10	-0.805288	0.000259655	-2.40682e-10	-0.744756	0.000335457	-2.40682e-10	-0.743586
44415883	chr18:44415883:G:A	7.73429e-09	5.70073	-0.721331	4.5811e-05	-1.39275	-1.08684	5.7413e-05	-1.42206	-1.08675
44415930	chr18:44415930:A:C	2.11697e-11	0.117594	-1.03904	6.1589e-05	-1.1569	-1.02672	8.48821e-05	-1.09018	-1.02764
44416285	chr18:44416285:C:G	0.0325814	20.3429	-0.109889	2.78956e-05	-1.88795	-1.08769	3.6085e-05	-1.88496	-1.08824
44417582	chr18:44417582:G:T	0.0346812	20.5567	-0.261229	2.90669e-05	-1.87322	-1.06129	3.76163e-05	-1.86946	-1.06218
44417741	chr18:44417741:G:A	3.06625e-11	-2.40682e-10	-0.550975	0.000342352	-2.40682e-10	-0.468271	0.000442192	-2.40682e-10	-0.467335
44417811	chr18:44417811:C:A	3.26499e-12	-1.70374	-1.08702	4.87874e-05	-1.31498	-1.10166	6.35613e-05	-1.30545	-1.10163
44418126	chr18:44418126:G:A	1.09046e-11	-0.982556	-0.602279	5.85559e-05	-1.71566	-0.518468	7.11046e-05	-1.77149	-0.523439
44418229	chr18:44418229:G:T	6.42243e-11	0.188365	-2.02435e-10	0.000277171	-0.679476	-2.02435e-10	0.000328683	-0.763986	-2.02435e-10
44418449	chr18:44418449:T:C	2.18041e-11	-2.40682e-10	-0.89192	0.000230831	-2.40682e-10	-0.862424	0.000297399	-2.40682e-10	-0.864005
44418530	chr18:44418530:C:T	2.36498e-11	-2.40682e-10	-0.810661	0.000258449	-2.40682e-10	-0.749411	0.000333852	-2.40682e-10	-0.74838
44418786	chr18:44418786:C:T	8.14939e-12	-1.87607	-2.02435e-10	7.86487e-05	-1.93912	-2.02435e-10	0.000101918	-1.93491	-2.02435e-10
44418903	chr18:44418903:C:A	2.19471e-11	-2.40682e-10	-0.885383	0.000234688	-2.40682e-10	-0.845853	0.000303379	-2.40682e-10	-0.844095
44419165	chr18:44419165:A:T	2.04595e-11	-2.40682e-10	-0.955568	0.000213765	-2.40682e-10	-0.939235	0.000275514	-2.40682e-10	-0.940441
44419326	chr18:44419326:A:C	2.77329e-11	-0.441445	-0.209952	8.00371e-05	-1.85309	-0.0685322	0.00010216	-1.85698	-0.0755566
44419507	chr18:44419507:C:T	6.05318e-11	0.129153	-2.02435e-10	0.000264653	-0.725689	-2.02435e-10	0.000314269	-0.808829	-2.02435e-10
44419508	chr18:44419508:G:A	2.07545e-11	-2.40682e-10	-0.941252	0.000216851	-2.40682e-10	-0.9249	0.000279475	-2.40682e-10	-0.926166
44420005	chr18:44420005:T:G	1.85655e-11	-2.40682e-10	-1.05271	0.000194796	-2.40682e-10	-1.03216	0.000251011	-2.40682e-10	-1.03358
44420040	chr18:44420040:G:T	3.611e-12	-1.92316	-0.766867	4.50946e-05	-1.65545	-0.839894	6.20819e-05	-1.59452	-0.836104
44420140	chr18:44420140:A:C	1.66522e-11	-0.0770715	-1.0844	7.77276e-05	-0.892172	-1.05873	9.29128e-05	-0.969125	-1.05829
44420402	chr18:44420402:T:C	2.8115e-11	-2.40682e-10	-0.637713	0.000311511	-2.40682e-10	-0.562675	0.000402319	-2.40682e-10	-0.561835
44420574	chr18:44420574:G:A	7.05749e-12	-1.3218	-0.698123	3.15275e-05	-1.88618	-0.967067	4.21142e-05	-1.85122	-0.967475
44421262	chr18:44421262:C:T	7.18492e-11	1.35145	-1.0509	0.000203834	0.0237404	-1.01054	0.000246413	-0.0419959	-1.01007
44421281	chr18:44421281:C:T	1.92438e-11	-2.40682e-10	-1.01683	0.00020013	-2.40682e-10	-1.00514	0.00025801	-2.40682e-10	-1.00608
44421296	chr18:44421296:C:T	1.76712e-11	-2.40682e-10	-1.10208	0.000182344	-2.40682e-10	-1.09821	0.000235293	-2.40682e-10	-1.09825
44421720	chr18:44421720:C:T	2.80031e-11	-2.40682e-10	-0.641702	0.000305096	-2.40682e-10	-0.583483	0.000396119	-2.40682e-10	-0.577365
44421902	chr18:44421902:G:A	1.87188e-11	-2.40682e-10	-1.04449	0.000196704	-2.40682e-10	-1.02241	0.000253448	-2.40682e-10	-1.02392
44422255	chr18:44422255:G:A	3.33846e-11	-0.465922	-2.02435e-10	0.000175468	-1.13665	-2.02435e-10	0.000206306	-1.22972	-2.02435e-10
44422263	chr18:44422263:C:T	1.25077e-05	12.3678	-2.02435e-10	0.000687388	0.228789	-2.02435e-10	0.00120754	0.537258	-2.02435e-10
44422724	chr18:44422724:C:T	3.18883e-11	-2.40682e-10	-0.511778	0.000356597	-2.40682e-10	-0.427504	0.00046067	-2.40682e-10	-0.426397
44422800	chr18:44422800:G:A	2.93897e-12	-1.79626	-1.09969	4.04171e-05	-1.50823	-1.09663	5.14249e-05	-1.52252	-1.09644
44423033	chr18:44423033:T:C	9.42064e-12	-1.73111	-2.02435e-10	8.76867e-05	-1.83034	-2.02435e-10	0.000109515	-1.86302	-2.02435e-10
44423643	chr18:44423643:A:T	1.90956e-11	-2.40682e-10	-1.02456	0.000192672	-2.40682e-10	-1.04312	0.000249261	-2.40682e-10	-1.04058
44423720	chr18:44423720:C:T	1.8102e-11	-2.40682e-10	-1.07799	0.000186931	-2.40682e-10	-1.07337	0.000241061	-2.40682e-10	-1.07403
44423821	chr18:44423821:T:C	1.84427e-11	-2.40682e-10	-1.05935	0.000191997	-2.40682e-10	-1.04663	0.000247514	-2.40682e-10	-1.04761
44424118	chr18:44424118:C:T	0.0210461	20.0035	-0.207524	2.78434e-05	-1.90626	-1.07126	3.59894e-05	-1.90381	-1.07204
44424245	chr18:44424245:A:G	1.76898e-11	-2.40682e-10	-1.10103	0.000182459	-2.40682e-10	-1.09759	0.000235385	-2.40682e-10	-1.09786
44424476	chr18:44424476:C:T	0.0306941	20.3988	-0.225435	2.84083e-05	-1.88875	-1.06868	3.6739e-05	-1.88575	-1.06949
44424503	chr18:44424503:G:A	0.0327979	20.4195	-0.17987	2.82214e-05	-1.88781	-1.07622	3.65011e-05	-1.88479	-1.07695
44424562	chr18:44424562:A:G	4.59831e-11	0.85521	-1.00095	4.57061e-05	-1.39979	-1.08208	5.92144e-05	-1.39673	-1.08119
44424652	chr18:44424652:T:C	4.43738e-11	0.623174	-0.804541	8.20823e-05	-1.03342	-0.862972	0.000113913	-0.964535	-0.859111
44424836	chr18:44424836:T:C	3.38148e-12	-1.65269	-1.10301	5.32156e-05	-1.23323	-1.09653	6.93588e-05	-1.22317	-1.09661
44425102	chr18:44425102:C:A	1.87219e-11	-2.40682e-10	-1.04432	0.000197428	-2.40682e-10	-1.01873	0.000254531	-2.40682e-10	-1.01965
44425166	chr18:44425166:T:C	1.80678e-11	-2.40682e-10	-1.07989	0.000184382	-2.40682e-10	-1.0871	0.000238043	-2.40682e-10	-1.08663
44425427	chr18:44425427:A:T	1.89349e-11	-2.40682e-10	-1.03301	0.000191224	-2.40682e-10	-1.05067	0.00024735	-2.40682e-10	-1.04827
44425573	chr18:44425573:T:C	0.0206445	19.7809	-0.00417589	2.68689e-05	-1.9148	-1.09834	3.47351e-05	-1.91269	-1.09864
44425591	chr18:44425591:T:C	1.76938e-11	-2.40682e-10	-1.1008	0.000182524	-2.40682e-10	-1.09723	0.000235467	-2.40682e-10	-1.09751
44425595	chr18:44425595:C:T	1.77603e-11	-2.40682e-10	-1.09705	0.000183698	-2.40682e-10	-1.09082	0.000236922	-2.40682e-10	-1.09135
44426414	chr18:44426414:C:T	1.85735e-11	-2.40682e-10	-1.05228	0.00019276	-2.40682e-10	-1.04267	0.000248554	-2.40682e-10	-1.04342
44426433	chr18:44426433:T:C	3.67797e-11	0.688026	-1.0571	6.8151e-05	-0.998559	-1.08383	9.43793e-05	-0.928789	-1.08297
44426870	chr18:44426870:T:C	1.8577e-11	-2.40682e-10	-1.05209	0.0001928	-2.40682e-10	-1.04246	0.000248606	-2.40682e-10	-1.04321
44426911	chr18:44426911:C:T	1.31994e-11	-1.33766	-0.0561841	5.65122e-05	-1.89129	-0.378365	7.53142e-05	-1.8569	-0.380511
44427744	chr18:44427744:C:G	2.45325e-11	-0.774019	-2.02435e-10	0.000127372	-1.457	-2.02435e-10	0.000183816	-1.34514	-2.02435e-10
44427770	chr18:44427770:G:A	1.76694e-11	-2.40682e-10	-1.10218	0.000182688	-2.40682e-10	-1.09633	0.000235893	-2.40682e-10	-1.0957
44427967	chr18:44427967:A:C	1.545e-11	-0.164533	-1.07187	7.42373e-05	-0.95679	-1.04005	8.89577e-05	-1.0314	-1.03951
44428296	chr18:44428296:T:C	2.2274e-11	-2.40682e-10	-0.870595	0.000241348	-2.40682e-10	-0.81787	0.000311754	-2.40682e-10	-0.816865
44428315	chr18:44428315:TCATATGC:T	0.0240389	19.9569	-0.0279641	2.70854e-05	-1.90852	-1.0966	3.50204e-05	-1.90619	-1.09696
44428356	chr18:44428356:C:T	1.79948e-11	-2.40682e-10	-1.08393	0.000183769	-2.40682e-10	-1.09043	0.000237239	-2.40682e-10	-1.09001
44428428	chr18:44428428:T:C	0.0264622	19.9929	0.0321112	2.70466e-05	-1.90651	-1.10004	3.49726e-05	-1.90424	-1.10028
44428702	chr18:44428702:G:T	1.61597e-11	-0.121019	-1.07047	7.67807e-05	-0.925026	-1.03813	9.18979e-05	-1.00082	-1.03758
44428843	chr18:44428843:G:A	1.79891e-11	-2.40682e-10	-1.08425	0.000183724	-2.40682e-10	-1.09067	0.00023718	-2.40682e-10	-1.09026
44428850	chr18:44428850:T:C	1.85501e-11	-2.40682e-10	-1.05354	0.000192496	-2.40682e-10	-1.04403	0.000248217	-2.40682e-10	-1.04478
44429351	chr18:44429351:C:T	1.97554e-11	-0.339265	-0.651324	5.92119e-05	-1.50152	-0.721466	7.98465e-05	-1.46228	-0.716694
44429374	chr18:44429374:T:G	1.3193e-11	-1.39433	-2.02435e-10	9.67331e-05	-1.73215	-2.02435e-10	0.000121381	-1.76015	-2.02435e-10
44429528	chr18:44429528:A:G	1.76929e-11	-2.40682e-10	-1.10086	0.000182509	-2.40682e-10	-1.09731	0.000235448	-2.40682e-10	-1.09759
44429870	chr18:44429870:T:A	1.79788e-11	-2.40682e-10	-1.08482	0.000183637	-2.40682e-10	-1.09115	0.000237066	-2.40682e-10	-1.09074
44430102	chr18:44430102:T:C	6.05279e-11	-2.40682e-10	0.129089	0.000707059	-2.40682e-10	0.257004	0.000933011	-2.40682e-10	0.279337
44430883	chr18:44430883:C:T	3.53416e-09	5.04172	-0.84551	3.16989e-05	-1.7877	-1.06013	4.15377e-05	-1.77304	-1.05944
44431822	chr18:44431822:T:C	1.80072e-11	-2.40682e-10	-1.08324	0.000183276	-2.40682e-10	-1.09312	0.000236444	-2.40682e-10	-1.09337
44432181	chr18:44432181:C:T	1.8685e-11	-2.40682e-10	-1.04629	0.000195613	-2.40682e-10	-1.02797	0.000253024	-2.40682e-10	-1.0256
44432401	chr18:44432401:G:C	1.76533e-11	-2.40682e-10	-1.10309	0.000181867	-2.40682e-10	-1.10084	0.000234628	-2.40682e-10	-1.10108
44433931	chr18:44433931:C:T	1.99429e-11	0.069363	-1.05051	8.35613e-05	-0.79655	-1.08198	9.97475e-05	-0.875182	-1.08126
44433985	chr18:44433985:T:C	1.76583e-11	-2.40682e-10	-1.10281	0.000181525	-2.40682e-10	-1.10272	0.000234218	-2.40682e-10	-1.10283
44434090	chr18:44434090:T:C	6.92648e-12	-1.33363	-0.705035	3.14795e-05	-1.8834	-0.97137	4.20962e-05	-1.84739	-0.971732
44434514	chr18:44434514:T:C	0.0212155	19.7525	0.0515197	2.6798e-05	-1.91488	-1.1009	3.46413e-05	-1.91293	-1.1011
44435028	chr18:44435028:T:G	2.01125e-11	-2.40682e-10	-0.972674	0.000210344	-2.40682e-10	-0.955367	0.000271176	-2.40682e-10	-0.956312
44435630	chr18:44435630:G:A	8.35191e-11	-2.40682e-10	0.451059	0.000798252	-2.40682e-10	0.378314	0.00104255	-2.40682e-10	0.390347
44435652	chr18:44435652:G:A	6.50677e-11	0.898984	-0.697571	0.000105873	-0.874548	-0.76732	0.000148159	-0.79861	-0.762182
44436285	chr18:44436285:T:C	2.60837e-11	-0.712705	-2.02435e-10	0.00018015	-1.11032	-2.02435e-10	0.000206368	-1.22942	-2.02435e-10
44436894	chr18:44436894:C:A	1.83894e-11	-0.052396	-1.00985	8.72285e-05	-0.875498	-0.960082	0.000104194	-0.95326	-0.959563
44437033	chr18:44437033:A:AG	6.49435e-11	1.09485	-0.895348	9.72368e-05	-0.771048	-0.955914	0.000136823	-0.68826	-0.952133
44437936	chr18:44437936:A:G	0.176458	20.3175	1.60479	3.27127e-05	-1.90058	-0.91577	4.23879e-05	-1.89846	-0.913753
44438070	chr18:44438070:C:T	2.18799e-11	-2.40682e-10	-0.888446	0.000234487	-2.40682e-10	-0.846711	0.000303946	-2.40682e-10	-0.84223
44438815	chr18:44438815:G:C	1.8702e-11	-1.04539	-2.02435e-10	0.000140809	-1.35671	-2.02435e-10	0.000173858	-1.40084	-2.02435e-10
44439022	chr18:44439022:A:G	6.04766e-11	1.0343	-0.906061	9.31975e-05	-0.810886	-0.958503	0.000130912	-0.729483	-0.955073
44439390	chr18:44439390:A:G	3.27955e-11	0.062028	-0.545753	0.000107032	-0.555766	-1.07521	0.000139235	-0.546752	-1.07616
44440637	chr18:44440637:A:T	2.23033e-11	-2.40682e-10	-0.869282	0.000238865	-2.40682e-10	-0.828213	0.000309656	-2.40682e-10	-0.823618
44440834	chr18:44440834:G:T	1.88537e-11	-2.40682e-10	-1.03731	0.000190032	-2.40682e-10	-1.05692	0.000245248	-2.40682e-10	-1.05681
44440908	chr18:44440908:A:C	2.54498e-11	-2.40682e-10	-0.737309	0.000275026	-2.40682e-10	-0.687246	0.000356787	-2.40682e-10	-0.681941
44441304	chr18:44441304:T:C	6.77186e-11	1.10351	-0.862165	0.000104343	-0.74527	-0.911156	0.000146197	-0.66656	-0.907563
44442221	chr18:44442221:C:T	6.96734e-11	1.19513	-0.925328	9.97862e-05	-0.720109	-0.980971	0.000140493	-0.636395	-0.977526
44442245	chr18:44442245:A:G	3.39955e-11	-0.0314444	-0.416344	0.000117849	-0.505322	-1.02938	0.000153668	-0.493209	-1.03107
44443094	chr18:44443094:T:C	1.82632e-11	-2.40682e-10	-1.06913	0.000189634	-2.40682e-10	-1.05902	0.000244593	-2.40682e-10	-1.05949
44443158	chr18:44443158:C:T	7.81468e-12	-1.91801	-2.02435e-10	7.86581e-05	-1.939	-2.02435e-10	0.000101648	-1.93756	-2.02435e-10
44443424	chr18:44443424:C:G	1.85974e-11	-0.0359045	-1.01509	8.79908e-05	-0.860299	-0.966579	0.00010502	-0.938859	-0.966071
44444045	chr18:44444045:C:A	1.9859e-11	0.11776	-1.10312	8.54854e-05	-0.75894	-1.09682	0.000101757	-0.839293	-1.0972
44444145	chr18:44444145:T:C	1.96247e-11	-2.40682e-10	-0.997227	0.000211153	-2.40682e-10	-0.951529	0.000272372	-2.40682e-10	-0.951909
44444172	chr18:44444172:A:G	2.22547e-07	7.94157	0.397311	4.64487e-05	-1.65364	-0.812125	5.82707e-05	-1.6814	-0.812576
44444465	chr18:44444465:T:C	2.36079e-11	-2.40682e-10	-0.812436	0.000257615	-2.40682e-10	-0.752643	0.000332766	-2.40682e-10	-0.751639
44444491	chr18:44444491:C:T	6.78302e-11	-2.40682e-10	0.242991	0.000200975	-2.40682e-10	-1.00093	0.000260126	-2.40682e-10	-0.997913
44444588	chr18:44444588:G:T	2.09402e-07	8.08175	0.196251	3.97177e-05	-1.66458	-0.95773	4.98602e-05	-1.69195	-0.957911
44444744	chr18:44444744:G:T	1.76866e-11	-2.40682e-10	-1.10121	0.000182851	-2.40682e-10	-1.09544	0.000235898	-2.40682e-10	-1.09568
44445215	chr18:44445215:C:G	1.76859e-11	-2.40682e-10	-1.10125	0.000182838	-2.40682e-10	-1.09551	0.000235882	-2.40682e-10	-1.09575
44445256	chr18:44445256:C:A	2.22536e-11	-2.40682e-10	-0.871513	0.000219879	-2.40682e-10	-0.911034	0.000283762	-2.40682e-10	-0.910944
44445366	chr18:44445366:A:G	2.10877e-11	-2.40682e-10	-0.925328	0.00020997	-2.40682e-10	-0.957146	0.000271902	-2.40682e-10	-0.953636
44445725	chr18:44445725:C:T	7.85911e-12	-1.91234	-2.02435e-10	7.86825e-05	-1.93869	-2.02435e-10	0.000101435	-1.93966	-2.02435e-10
44445813	chr18:44445813:T:A	6.68753e-11	0.917647	-0.688834	0.000107665	-0.867596	-0.757487	0.000150344	-0.79344	-0.752712
44445958	chr18:44445958:C:G	1.35467e-11	-1.36787	-2.02435e-10	0.000239405	-0.825954	-2.02435e-10	0.000297483	-0.863721	-2.02435e-10
44446018	chr18:44446018:C:T	7.11352e-11	1.08894	-0.798375	0.000105197	-0.784619	-0.863654	0.000147963	-0.702825	-0.85929
44446225	chr18:44446225:A:G	3.34276e-07	7.93828	0.807424	5.46545e-05	-1.65014	-0.652936	6.85949e-05	-1.678	-0.652865
44447285	chr18:44447285:A:G	2.04316e-11	0.146181	-1.10312	8.73461e-05	-0.737395	-1.09684	0.000103901	-0.818431	-1.09721
44447765	chr18:44447765:A:C	3.3878e-12	-1.66073	-1.09311	5.24123e-05	-1.24191	-1.10306	6.82548e-05	-1.23278	-1.10305
44447812	chr18:44447812:T:C	5.17365e-11	1.06999	-1.09784	8.51386e-05	-0.770635	-1.08919	0.00011865	-0.693322	-1.08958
44447937	chr18:44447937:T:C	1.79261e-11	-2.40682e-10	-1.08776	0.000183322	-2.40682e-10	-1.09286	0.000236634	-2.40682e-10	-1.09256
44448176	chr18:44448176:A:T	5.71251e-11	0.783227	-0.712	9.45479e-05	-0.968833	-0.786171	0.000132176	-0.893764	-0.78118
44448288	chr18:44448288:A:G	6.75331e-11	0.992537	-0.753936	0.00010204	-0.844786	-0.833964	0.000143284	-0.765336	-0.828912
44448373	chr18:44448373:C:T	6.89293e-11	0.997975	-0.73891	0.000103709	-0.841919	-0.820599	0.000145659	-0.762393	-0.815416
44448419	chr18:44448419:G:A	1.79895e-11	-2.40682e-10	-1.08423	0.000186882	-2.40682e-10	-1.07363	0.000241508	-2.40682e-10	-1.07218
44448552	chr18:44448552:A:G	5.64453e-11	1.05508	-0.995828	8.53695e-05	-0.810987	-1.04614	0.000119591	-0.730864	-1.04414
44449819	chr18:44449819:C:G	0.114724	19.8355	1.65627	3.25867e-05	-1.9181	-0.902108	4.22027e-05	-1.91658	-0.900017
44450223	chr18:44450223:A:G	0.116694	20.05	1.45879	3.12179e-05	-1.91066	-0.952461	4.04285e-05	-1.90891	-0.950637
44450798	chr18:44450798:G:A	2.63954e-11	-0.101144	-0.599684	0.000119151	-0.443854	-1.07986	0.000155508	-0.431596	-1.08078
44451092	chr18:44451092:C:T	2.03316e-07	8.27437	-0.0258737	3.60565e-05	-1.69713	-1.02189	4.53469e-05	-1.72273	-1.02201
44451113	chr18:44451113:C:A	7.97057e-11	1.16568	-0.761351	0.000114284	-0.734869	-0.830553	0.000161011	-0.651776	-0.825832
44451650	chr18:44451650:C:T	7.68121e-12	-1.93524	-2.02435e-10	8.59536e-05	-1.8503	-2.02435e-10	0.000114508	-1.81843	-2.02435e-10
44452025	chr18:44452025:C:A	1.96615e-11	-2.40682e-10	-0.995357	0.000211623	-2.40682e-10	-0.949303	0.000272977	-2.40682e-10	-0.949692
44452234	chr18:44452234:T:C	2.18894e-11	-2.40682e-10	-0.888014	0.000234993	-2.40682e-10	-0.844555	0.000304602	-2.40682e-10	-0.840074
44452301	chr18:44452301:A:G	1.95483e-11	-2.40682e-10	-1.00113	0.000210162	-2.40682e-10	-0.956231	0.000271097	-2.40682e-10	-0.956603
44452447	chr18:44452447:A:G	1.97775e-11	-2.40682e-10	-0.98947	0.000213108	-2.40682e-10	-0.942311	0.000274892	-2.40682e-10	-0.9427
44453008	chr18:44453008:G:T	1.76633e-07	8.25173	-0.14392	3.51529e-05	-1.6926	-1.0518	4.42016e-05	-1.71843	-1.05189
44453268	chr18:44453268:A:G	2.35899e-11	-2.40682e-10	-0.813196	0.000257403	-2.40682e-10	-0.753469	0.000332491	-2.40682e-10	-0.752467
44453582	chr18:44453582:A:G	7.73212e-11	1.12374	-0.749792	0.00011665	-0.732857	-0.812078	0.000163548	-0.654273	-0.807698
44453747	chr18:44453747:C:A	2.00196e-07	8.33455	-0.101511	3.5027e-05	-1.70635	-1.04164	4.40783e-05	-1.73137	-1.04174
44453785	chr18:44453785:C:A	2.06164e-11	-2.40682e-10	-0.947929	0.000206656	-2.40682e-10	-0.973053	0.000267566	-2.40682e-10	-0.969714
44453868	chr18:44453868:G:A	1.89093e-11	-2.40682e-10	-1.03436	0.000196993	-2.40682e-10	-1.02094	0.000254026	-2.40682e-10	-1.02164
44454002	chr18:44454002:C:T	1.78681e-07	8.2197	-0.100352	3.57098e-05	-1.68733	-1.04136	4.48912e-05	-1.71339	-1.04145
44454053	chr18:44454053:C:T	6.11091e-11	1.23849	-1.09985	9.49131e-05	-0.658599	-1.09255	0.000132821	-0.577195	-1.09288
44454280	chr18:44454280:C:T	1.47705e-07	7.89476	0.0341929	4.05739e-05	-1.64755	-0.95344	5.08887e-05	-1.6757	-0.953742
44454576	chr18:44454576:G:A	1.64933e-07	8.17391	-0.134631	3.56816e-05	-1.67983	-1.04964	4.48381e-05	-1.70629	-1.04973
44454955	chr18:44454955:T:G	1.82368e-11	-2.40682e-10	-1.07057	0.00018373	-2.40682e-10	-1.09064	0.000237133	-2.40682e-10	-1.09046
44455094	chr18:44455094:A:G	8.76749e-11	-2.40682e-10	0.499619	0.00113903	-2.40682e-10	0.733825	0.00150274	-2.40682e-10	0.755968
44455423	chr18:44455423:G:A	7.97075e-11	-2.40682e-10	0.404347	0.000762465	-2.40682e-10	0.332447	0.000995624	-2.40682e-10	0.344291
44455713	chr18:44455713:T:C	1.78041e-11	-2.40682e-10	-1.09459	0.000183809	-2.40682e-10	-1.09021	0.000237116	-2.40682e-10	-1.09053
44455824	chr18:44455824:TG:T	0.0664614	19.621	1.32482	2.99128e-05	-1.92491	-0.980918	3.8715e-05	-1.92355	-0.979306
44456410	chr18:44456410:G:A	7.21833e-11	1.33622	-1.03103	9.89594e-05	-0.638715	-1.07069	0.000139394	-0.552615	-1.06916
44456417	chr18:44456417:AC:A	1.32157e-11	-1.39261	-2.02435e-10	9.83878e-05	-1.71519	-2.02435e-10	0.000132104	-1.67549	-2.02435e-10
44456610	chr18:44456610:G:C	1.91569e-11	-2.40682e-10	-1.02135	0.000193009	-2.40682e-10	-1.04137	0.000249634	-2.40682e-10	-1.03909
44457228	chr18:44457228:A:G	2.33415e-11	-0.214424	-0.609358	0.000132093	-0.338887	-1.08172	0.000172462	-0.326295	-1.08261
44457622	chr18:44457622:G:A	2.09743e-07	8.23841	0.0412079	3.70319e-05	-1.68995	-1.00238	4.65696e-05	-1.71562	-1.00251
44458386	chr18:44458386:A:G	1.5638e-11	-0.168103	-1.05621	7.54898e-05	-0.961124	-1.01899	9.04831e-05	-1.03535	-1.01857
44458414	chr18:44458414:A:C	2.88766e-11	0.189835	-0.800819	6.47241e-05	-1.04054	-1.09344	8.39158e-05	-1.03522	-1.09405
44458606	chr18:44458606:T:C	8.85065e-11	1.32801	-0.818948	0.000119753	-0.629223	-0.889458	0.000169337	-0.542299	-0.884892
44458757	chr18:44458757:C:T	7.09674e-11	1.12044	-0.832239	0.000103761	-0.760725	-0.901295	0.000146084	-0.678044	-0.896855
44459045	chr18:44459045:G:A	5.34984e-10	2.736	-0.427783	4.6296e-05	-1.37702	-1.09203	6.19985e-05	-1.33955	-1.09242
44459278	chr18:44459278:A:C	7.51467e-11	1.20469	-0.859261	0.000107014	-0.70686	-0.924291	0.000150877	-0.6225	-0.920116
44459495	chr18:44459495:G:A	8.00116e-11	-2.40682e-10	0.408155	0.000765311	-2.40682e-10	0.336172	0.000999355	-2.40682e-10	0.348031
44459719	chr18:44459719:A:AGTTTTAT	2.06768e-10	1.35758	-2.02435e-10	7.99103e-05	-1.92321	-2.02435e-10	0.00010513	-1.90388	-2.02435e-10
44459720	chr18:44459720:C:A	2.23781e-10	1.43665	-2.02435e-10	7.9487e-05	-1.92852	-2.02435e-10	0.000104298	-1.91182	-2.02435e-10
44459762	chr18:44459762:C:T	2.1927e-11	-2.40682e-10	-0.886297	0.000235059	-2.40682e-10	-0.844273	0.000304696	-2.40682e-10	-0.839764
44460061	chr18:44460061:G:C	0.01452	19.9458	-0.521044	2.69515e-05	-1.90697	-1.1031	3.48664e-05	-1.90444	-1.10311
44460088	chr18:44460088:A:G	7.76597e-12	-1.92426	-2.02435e-10	7.90926e-05	-1.93349	-2.02435e-10	0.000101861	-1.93547	-2.02435e-10
44460149	chr18:44460149:C:T	0.0637127	19.5751	1.32855	2.98242e-05	-1.9262	-0.982588	3.85985e-05	-1.92488	-0.980982
44460413	chr18:44460413:GATAAAGAGATAGTTTTATAAA:G	0.0566372	19.4806	1.3053	2.9602e-05	-1.92855	-0.987721	3.83053e-05	-1.92734	-0.986151
44460589	chr18:44460589:G:C	7.68548e-11	1.19584	-0.827938	0.00011026	-0.71192	-0.889347	0.000155488	-0.627346	-0.885167
44460620	chr18:44460620:C:A	2.28761e-11	-0.119914	-0.724011	0.000118686	-0.428031	-1.0996	0.000154984	-0.415803	-1.09996
44460632	chr18:44460632:A:G	2.16016e-11	-2.40682e-10	-0.90125	0.000238675	-2.40682e-10	-0.829008	0.000310757	-2.40682e-10	-0.820067
44460831	chr18:44460831:C:T	7.86523e-11	-2.40682e-10	0.391021	0.000752661	-2.40682e-10	0.319504	0.000982754	-2.40682e-10	0.33128
44461011	chr18:44461011:A:C	1.89255e-11	-2.40682e-10	-1.03351	0.000203948	-2.40682e-10	-0.986244	0.000262813	-2.40682e-10	-0.987636
44461098	chr18:44461098:A:C	0.0808287	19.7443	1.39731	3.04451e-05	-1.92149	-0.966693	3.94139e-05	-1.91998	-0.964978
44461166	chr18:44461166:T:G	1.08571e-10	0.71339	-2.02435e-10	0.00231607	1.44352	-2.02435e-10	0.00292696	1.42264	-2.02435e-10
44461261	chr18:44461261:C:T	1.89579e-11	-2.40682e-10	-1.0318	0.000201139	-2.40682e-10	-1.00011	0.000259679	-2.40682e-10	-0.999632
44461308	chr18:44461308:T:A	9.18147e-11	1.36006	-0.814304	0.000122606	-0.609717	-0.885416	0.00017349	-0.52215	-0.880809
44461315	chr18:44461315:T:C	2.14731e-11	-2.40682e-10	-0.907216	0.000213918	-2.40682e-10	-0.938519	0.000277093	-2.40682e-10	-0.934725
44462090	chr18:44462090:G:A	6.96043e-11	1.20424	-0.935431	0.000100503	-0.711734	-0.982191	0.000141484	-0.62787	-0.979024
44462349	chr18:44462349:G:A	5.42042e-11	-2.40682e-10	0.0187415	0.0005242	-2.40682e-10	-0.042238	0.000683395	-2.40682e-10	-0.0320056
44462502	chr18:44462502:T:C	1.79893e-11	-2.40682e-10	-1.08424	0.000190236	-2.40682e-10	-1.05584	0.000245773	-2.40682e-10	-1.05467
44462752	chr18:44462752:A:C	2.00445e-11	-2.40682e-10	-0.976062	0.000214518	-2.40682e-10	-0.935718	0.000276993	-2.40682e-10	-0.935087
44462950	chr18:44462950:A:C	2.00445e-11	-2.40682e-10	-0.976062	0.000214518	-2.40682e-10	-0.935718	0.000276993	-2.40682e-10	-0.935087
44462989	chr18:44462989:A:C	2.99848e-11	-0.573325	-2.02435e-10	0.000466993	-0.157795	-2.02435e-10	0.000634215	-0.106691	-2.02435e-10
44463027	chr18:44463027:GAGT:G	7.041e-11	0.280319	-2.02435e-10	9.10166e-05	-1.79307	-2.02435e-10	0.000123058	-1.74643	-2.02435e-10
44463172	chr18:44463172:C:T	1.8143e-11	-2.40682e-10	-1.07573	0.000187607	-2.40682e-10	-1.06976	0.000241964	-2.40682e-10	-1.07029
44463505	chr18:44463505:T:C	1.76835e-11	-2.40682e-10	-1.10138	0.000182119	-2.40682e-10	-1.09945	0.000234973	-2.40682e-10	-1.09961
44463508	chr18:44463508:A:G	5.69083e-11	1.04661	-0.979182	9.00548e-05	-0.784184	-1.01951	0.000125897	-0.706737	-1.01688
44463541	chr18:44463541:T:C	5.67243e-11	1.08064	-1.01645	8.98528e-05	-0.759423	-1.04651	0.000125678	-0.680923	-1.04443
44463611	chr18:44463611:T:C	1.88102e-11	-0.27854	-0.761077	0.000134298	-0.301525	-1.10252	0.000175202	-0.290482	-1.10266
44463852	chr18:44463852:A:AT	1.82749e-11	-2.40682e-10	-1.06849	0.000189513	-2.40682e-10	-1.05965	0.00024442	-2.40682e-10	-1.06019
44463986	chr18:44463986:A:G	0.0195315	18.8987	0.822545	2.74668e-05	-1.93658	-1.05455	3.55154e-05	-1.93581	-1.0533
44464138	chr18:44464138:G:A	1.85515e-11	-0.0683842	-0.98508	8.41542e-05	-0.880188	-0.991272	0.000100554	-0.957255	-0.99113
44464422	chr18:44464422:G:A	2.51046e-11	-0.750965	-2.02435e-10	0.000376009	-0.374498	-2.02435e-10	0.000513627	-0.317582	-2.02435e-10
44464547	chr18:44464547:C:T	1.92658e-11	0.0835243	-1.09921	8.38402e-05	-0.778815	-1.09638	9.99655e-05	-0.85745	-1.0968
44464624	chr18:44464624:C:T	4.30604e-10	2.84614	-0.754968	4.7692e-05	-1.39271	-1.04664	6.36437e-05	-1.35951	-1.04627
44464702	chr18:44464702:T:C	3.3494e-12	-1.70479	-1.06045	4.91829e-05	-1.31955	-1.08902	6.40524e-05	-1.3105	-1.08888
44464819	chr18:44464819:A:G	1.17173e-11	-1.51295	-2.02435e-10	8.48511e-05	-1.86321	-2.02435e-10	0.000110891	-1.85053	-2.02435e-10
44464830	chr18:44464830:A:G	3.24108e-12	-1.72059	-1.07752	4.74767e-05	-1.3459	-1.09797	6.18145e-05	-1.33705	-1.09789
44464997	chr18:44464997:A:C	3.26139e-11	0.0518521	-0.541129	7.64172e-05	-0.983999	-0.983904	9.8881e-05	-0.980868	-0.984294
44465067	chr18:44465067:T:C	1.82111e-11	-2.40682e-10	-1.07198	0.00019287	-2.40682e-10	-1.04209	0.000248842	-2.40682e-10	-1.04226
44465096	chr18:44465096:A:G	2.10044e-11	0.167746	-1.09703	8.95305e-05	-0.715675	-1.09386	0.000106501	-0.796572	-1.09435
44465126	chr18:44465126:G:C	1.85437e-11	-2.40682e-10	-1.05389	0.000196475	-2.40682e-10	-1.02358	0.000253538	-2.40682e-10	-1.02357
44465555	chr18:44465555:C:A	1.98049e-11	-0.121025	-0.867061	0.000117867	-0.444224	-1.09033	0.000153893	-0.433198	-1.08963
44466078	chr18:44466078:G:A	2.25303e-11	-0.0922183	-0.766936	0.000114925	-0.456733	-1.1031	0.000149381	-0.449512	-1.10306
44466185	chr18:44466185:C:T	7.65672e-12	-1.93843	-2.02435e-10	8.47337e-05	-1.8646	-2.02435e-10	0.000107783	-1.87896	-2.02435e-10
44466381	chr18:44466381:T:C	1.94005e-11	-2.40682e-10	-1.00872	0.000195602	-2.40682e-10	-1.02803	0.000253043	-2.40682e-10	-1.02552
44466422	chr18:44466422:AGAG:A	1.97604e-11	-0.208097	-0.782238	0.000127668	-0.351624	-1.10305	0.00016601	-0.344034	-1.103
44466485	chr18:44466485:T:C	1.73855e-11	-0.124487	-0.993895	8.01127e-05	-0.922005	-0.998672	9.58786e-05	-0.997466	-0.998531
44466635	chr18:44466635:G:A	1.81313e-11	-2.40682e-10	-1.07637	0.000186823	-2.40682e-10	-1.07395	0.000240955	-2.40682e-10	-1.07447
44466668	chr18:44466668:A:G	2.08982e-11	-2.40682e-10	-0.934353	0.000208145	-2.40682e-10	-0.965876	0.000268618	-2.40682e-10	-0.965787
44466769	chr18:44466769:A:G	5.01421e-11	-2.40682e-10	-0.0591553	0.000485978	-2.40682e-10	-0.117947	0.000633321	-2.40682e-10	-0.108102
44466919	chr18:44466919:A:G	1.8956e-11	-2.40682e-10	-1.0319	0.000201997	-2.40682e-10	-0.995859	0.000260662	-2.40682e-10	-0.995856
44467114	chr18:44467114:G:A	1.76621e-11	-2.40682e-10	-1.10259	0.000181454	-2.40682e-10	-1.10311	0.000234156	-2.40682e-10	-1.10309
44467162	chr18:44467162:A:C	1.77413e-11	-2.40682e-10	-1.09812	0.000184567	-2.40682e-10	-1.0861	0.000238168	-2.40682e-10	-1.0861
44467163	chr18:44467163:T:C	1.7824e-11	-2.40682e-10	-1.09347	0.000186038	-2.40682e-10	-1.07816	0.000240064	-2.40682e-10	-1.07817
44467902	chr18:44467902:T:C	1.76994e-11	-2.40682e-10	-1.10049	0.000183684	-2.40682e-10	-1.09089	0.000237029	-2.40682e-10	-1.0909
44468020	chr18:44468020:C:T	1.77636e-11	-2.40682e-10	-1.09686	0.000183288	-2.40682e-10	-1.09305	0.000236451	-2.40682e-10	-1.09334
44468081	chr18:44468081:G:A	9.25113e-12	-1.74927	-2.02435e-10	0.000127727	-1.45421	-2.02435e-10	0.000154578	-1.51838	-2.02435e-10
44468200	chr18:44468200:G:C	1.89347e-11	-2.40682e-10	-1.03302	0.000201724	-2.40682e-10	-0.997212	0.000260309	-2.40682e-10	-0.997209
44468249	chr18:44468249:A:C	2.16432e-11	-0.253806	-0.645519	0.000134778	-0.305379	-1.0951	0.000175085	-0.298272	-1.09554
44468530	chr18:44468530:A:G	3.63731e-10	2.59947	-0.677074	5.07144e-05	-1.30649	-1.07142	6.78137e-05	-1.27117	-1.07114
44468933	chr18:44468933:AG:A	7.64092e-12	-1.9405	-2.02435e-10	8.18279e-05	-1.89949	-2.02435e-10	0.000106294	-1.89287	-2.02435e-10
44469091	chr18:44469091:C:T	1.77543e-11	-2.40682e-10	-1.09739	0.000181649	-2.40682e-10	-1.10204	0.000234352	-2.40682e-10	-1.10226
44469225	chr18:44469225:A:G	1.83766e-11	-2.40682e-10	-1.06294	0.000193448	-2.40682e-10	-1.0391	0.000249717	-2.40682e-10	-1.03875
44469907	chr18:44469907:A:G	2.02044e-11	0.121424	-1.08954	8.63394e-05	-0.76711	-1.07871	0.000103158	-0.843332	-1.07948
44469926	chr18:44469926:T:C	2.06535e-11	0.146484	-1.09261	8.85717e-05	-0.731759	-1.08854	0.000105411	-0.812051	-1.08916
44469978	chr18:44469978:T:C	7.66832e-11	1.21139	-0.845726	0.000114045	-0.668902	-0.898618	0.000159899	-0.589587	-0.894949
44470114	chr18:44470114:C:T	1.02642e-10	1.74989	-1.09266	0.000150318	-0.204989	-1.08637	0.000217274	-0.0910514	-1.08687
44470473	chr18:44470473:G:A	2.18693e-11	-2.40682e-10	-0.888931	0.000214194	-2.40682e-10	-0.937228	0.000275909	-2.40682e-10	-0.939008
44470531	chr18:44470531:A:T	2.02269e-11	0.0408936	-1.0079	8.94324e-05	-0.798073	-1.01255	0.000106548	-0.878066	-1.01242
44471291	chr18:44471291:C:G	2.17949e-11	-2.40682e-10	-0.892339	0.000235389	-2.40682e-10	-0.842871	0.000303684	-2.40682e-10	-0.843092
44471541	chr18:44471541:A:C	1.8137e-11	-2.40682e-10	-1.07606	0.000187548	-2.40682e-10	-1.07008	0.000241887	-2.40682e-10	-1.07061
44471798	chr18:44471798:C:T	1.61515e-11	-0.428158	-0.763844	0.000154519	-0.161184	-1.10261	0.000201429	-0.150905	-1.10274
44471811	chr18:44471811:T:A	3.42477e-10	2.57722	-0.715029	5.16881e-05	-1.29938	-1.0595	6.91272e-05	-1.26395	-1.05918
44472236	chr18:44472236:C:T	3.35378e-10	2.4874	-0.646161	5.24973e-05	-1.26418	-1.07917	7.0268e-05	-1.22784	-1.07893
44473345	chr18:44473345:G:A	1.52088e-11	-0.279247	-0.972896	7.27099e-05	-1.03941	-0.978227	8.7458e-05	-1.10985	-0.978067
44473651	chr18:44473651:C:T	1.73782e-11	-0.26604	-0.852762	0.00013873	-0.281899	-1.08968	0.000180428	-0.274712	-1.08904
44473714	chr18:44473714:T:C	6.4612e-11	1.04993	-0.855546	0.000101936	-0.772483	-0.90728	0.000142411	-0.69667	-0.903691
44473990	chr18:44473990:G:A	1.83661e-11	-0.328533	-0.734976	0.000139626	-0.264348	-1.1008	0.000181978	-0.254117	-1.10108
44474125	chr18:44474125:C:T	3.53907e-11	-0.407569	-2.02435e-10	0.000221494	-0.903714	-2.02435e-10	0.000318469	-0.795553	-2.02435e-10
44474289	chr18:44474289:A:G	3.36663e-10	2.42875	-0.583681	5.11882e-05	-1.26555	-1.10305	6.85479e-05	-1.22848	-1.10307
44474295	chr18:44474295:C:T	3.25261e-10	2.42458	-0.613968	5.12593e-05	-1.26423	-1.10298	6.86486e-05	-1.22713	-1.10295
44474313	chr18:44474313:A:G	1.98971e-11	-2.40682e-10	-0.983442	0.000212597	-2.40682e-10	-0.944714	0.000274495	-2.40682e-10	-0.944147
44474346	chr18:44474346:A:G	2.80807e-11	-0.0297963	-0.609137	7.83848e-05	-0.928764	-1.01372	0.000101389	-0.926072	-1.01404
44474773	chr18:44474773:C:T	3.23007e-10	2.53182	-0.728163	5.08993e-05	-1.29419	-1.08007	6.81536e-05	-1.25768	-1.07964
44474812	chr18:44474812:T:G	7.46614e-11	-2.40682e-10	0.338947	0.000208808	-2.40682e-10	-0.962695	0.00027038	-2.40682e-10	-0.959252
44474865	chr18:44474865:A:G	1.82131e-11	-2.40682e-10	-1.07188	0.000183599	-2.40682e-10	-1.09135	0.000236962	-2.40682e-10	-1.09118
44474910	chr18:44474910:C:T	2.46865e-10	2.35262	-0.817795	5.43682e-05	-1.23768	-1.07065	7.28082e-05	-1.20101	-1.07024
44475112	chr18:44475112:A:G	3.9353e-11	-2.40682e-10	-0.301444	0.000482524	-2.40682e-10	-0.12508	0.000630354	-2.40682e-10	-0.112798
44475367	chr18:44475367:T:C	2.43582e-11	-2.40682e-10	-0.78115	0.000266468	-2.40682e-10	-0.718858	0.0003441	-2.40682e-10	-0.718147
44475371	chr18:44475371:C:T	2.14398e-11	-2.40682e-10	-0.908768	0.00020346	-2.40682e-10	-0.988643	0.000262256	-2.40682e-10	-0.989757
44475680	chr18:44475680:A:T	4.578e-10	2.68775	-0.53533	4.71463e-05	-1.34996	-1.10089	6.30172e-05	-1.31489	-1.10078
44476075	chr18:44476075:G:A	3.23811e-11	-0.496441	-2.02435e-10	0.000154144	-1.26623	-2.02435e-10	0.000225911	-1.13894	-2.02435e-10
44476367	chr18:44476367:A:C	1.3272e-11	-1.38836	-2.02435e-10	8.98717e-05	-1.80573	-2.02435e-10	0.000117887	-1.78935	-2.02435e-10
44476753	chr18:44476753:C:A	3.04057e-12	-1.76676	-1.09522	4.47268e-05	-1.42768	-1.07586	5.82587e-05	-1.41828	-1.0759
44476812	chr18:44476812:TATCC:T	1.77048e-11	-2.40682e-10	-1.10018	0.000182496	-2.40682e-10	-1.09738	0.000235445	-2.40682e-10	-1.0976
44477731	chr18:44477731:C:G	3.88007e-10	2.65089	-0.663882	4.78812e-05	-1.34177	-1.09362	6.40002e-05	-1.30686	-1.09333
44478114	chr18:44478114:CT:C	2.74357e-10	2.70697	-1.06656	5.62486e-05	-1.19506	-1.07927	7.60196e-05	-1.15	-1.07809
44479167	chr18:44479167:G:A	3.10336e-10	2.86451	-1.10087	5.91862e-05	-1.24438	-0.979045	8.00489e-05	-1.20056	-0.975877
44479340	chr18:44479340:C:T	1.77724e-11	-2.40682e-10	-1.09637	0.000183968	-2.40682e-10	-1.08935	0.000237553	-2.40682e-10	-1.08869
44479559	chr18:44479559:G:A	7.38897e-11	0.328557	-2.02435e-10	8.96557e-05	-1.80813	-2.02435e-10	0.00012093	-1.76387	-2.02435e-10
44479695	chr18:44479695:G:A	1.40767e-11	-0.281538	-1.04796	0.000166472	-0.0861549	-1.10313	0.000218016	-0.0713858	-1.10313
44479765	chr18:44479765:A:G	1.25434e-11	-0.347718	-1.09711	0.000176875	-0.0462682	-1.0824	0.000232788	-0.028088	-1.08086
44479828	chr18:44479828:A:G	2.98923e-12	-1.934	-0.945002	5.41521e-05	-1.40697	-0.905341	6.18241e-05	-1.52886	-0.905921
44480013	chr18:44480013:C:T	2.37576e-10	2.59805	-1.10158	6.18819e-05	-1.15399	-1.02489	8.38197e-05	-1.10774	-1.02267
44480100	chr18:44480100:C:CT	1.80607e-11	-2.40682e-10	-1.08028	0.000190605	-2.40682e-10	-1.05391	0.000245928	-2.40682e-10	-1.05404
44480321	chr18:44480321:T:C	1.82702e-11	0.0236029	-1.09235	8.06477e-05	-0.825447	-1.08857	9.6279e-05	-0.902624	-1.08921
44480884	chr18:44480884:T:C	2.10366e-11	-2.40682e-10	-0.927752	0.000210931	-2.40682e-10	-0.952578	0.000272483	-2.40682e-10	-0.951504
44480888	chr18:44480888:C:T	2.42903e-10	2.62137	-1.10273	6.19459e-05	-1.16428	-1.01356	8.38933e-05	-1.11835	-1.01118
44481678	chr18:44481678:C:G	1.96143e-11	-2.40682e-10	-0.997759	0.000209243	-2.40682e-10	-0.960613	0.000270163	-2.40682e-10	-0.960053
44481725	chr18:44481725:A:G	1.02632e-11	-1.70851	0.0630571	0.000147314	-1.28637	-0.025179	0.000184765	-1.31263	-0.0273684
44481763	chr18:44481763:G:C	2.72852e-10	2.72563	-1.09072	5.66728e-05	-1.20731	-1.05951	7.66014e-05	-1.16262	-1.05784
44482066	chr18:44482066:A:T	2.65942e-11	-2.40682e-10	-0.693324	0.000258421	-2.40682e-10	-0.74952	0.000332993	-2.40682e-10	-0.750958
44482244	chr18:44482244:C:T	1.93868e-11	-2.40682e-10	-1.00942	0.000194964	-2.40682e-10	-1.03129	0.000252205	-2.40682e-10	-1.02884
44482783	chr18:44482783:C:T	2.38132e-10	2.5959	-1.09709	6.05908e-05	-1.15583	-1.04414	8.20311e-05	-1.10978	-1.0422
44482838	chr18:44482838:G:A	1.21151e-10	-2.40682e-10	0.823022	0.00159226	-2.40682e-10	1.0688	0.00211137	-2.40682e-10	1.09601
44482911	chr18:44482911:C:G	1.96334e-11	-2.40682e-10	-0.996786	0.000209473	-2.40682e-10	-0.959517	0.00027046	-2.40682e-10	-0.958955
44483276	chr18:44483276:A:G	1.89219e-11	-0.054387	-0.979308	8.54572e-05	-0.869881	-0.986214	0.000102052	-0.947519	-0.986082
44483310	chr18:44483310:T:C	1.95291e-11	-2.40682e-10	-1.00211	0.00019602	-2.40682e-10	-1.0259	0.000253587	-2.40682e-10	-1.02337
44483657	chr18:44483657:A:T	2.02071e-11	-2.40682e-10	-0.967982	0.000201912	-2.40682e-10	-0.99628	0.000261318	-2.40682e-10	-0.99334
44483873	chr18:44483873:C:T	2.17811e-11	-0.256038	-0.636938	0.000131491	-0.333804	-1.09137	0.000171114	-0.324809	-1.09194
44484098	chr18:44484098:A:T	1.97124e-11	-2.40682e-10	-0.99277	0.000210435	-2.40682e-10	-0.954934	0.000271705	-2.40682e-10	-0.954364
44484101	chr18:44484101:G:T	1.96923e-11	-2.40682e-10	-0.993791	0.000210182	-2.40682e-10	-0.956138	0.000271377	-2.40682e-10	-0.95557
44484180	chr18:44484180:T:C	1.87673e-11	-2.40682e-10	-1.0419	0.00018728	-2.40682e-10	-1.0715	0.000241743	-2.40682e-10	-1.0712
44484247	chr18:44484247:A:G	1.81858e-11	-2.40682e-10	-1.07337	0.000189365	-2.40682e-10	-1.06043	0.000244788	-2.40682e-10	-1.05869
44484364	chr18:44484364:A:G	1.83709e-11	-2.40682e-10	-1.06325	0.000186182	-2.40682e-10	-1.07738	0.000240265	-2.40682e-10	-1.07734
44484735	chr18:44484735:A:G	2.72809e-12	-1.90366	-1.06676	3.57969e-05	-1.64413	-1.08212	4.97691e-05	-1.57067	-1.08102
44484860	chr18:44484860:T:C	1.78726e-11	0.00794152	-1.09869	7.9147e-05	-0.836714	-1.09609	9.45368e-05	-0.913567	-1.09652
44485183	chr18:44485183:A:T	8.29176e-12	-1.85875	-2.02435e-10	0.000104305	-1.65679	-2.02435e-10	0.000142665	-1.59858	-2.02435e-10
44485933	chr18:44485933:G:A	1.94713e-11	0.0933931	-1.09847	8.44286e-05	-0.772609	-1.0956	0.000100606	-0.851822	-1.09605
44485995	chr18:44485995:A:G	6.63639e-12	-1.94056	-0.140892	2.71885e-05	-1.93149	-1.06983	3.52193e-05	-1.92915	-1.06834
44486921	chr18:44486921:T:A	1.81972e-11	-2.40682e-10	-1.07275	0.000190953	-2.40682e-10	-1.05208	0.000246484	-2.40682e-10	-1.05178
44487761	chr18:44487761:T:C	2.8179e-10	2.7695	-1.10236	5.82252e-05	-1.22306	-1.01673	7.87126e-05	-1.1789	-1.01438
44487877	chr18:44487877:T:G	2.81435e-10	2.76863	-1.10275	5.85332e-05	-1.2227	-1.01182	7.91338e-05	-1.17854	-1.0094
44487919	chr18:44487919:A:G	1.32178e-11	-0.306575	-1.08588	0.000172268	-0.0623175	-1.09274	0.000225852	-0.0474919	-1.09171
44488041	chr18:44488041:T:C	2.50154e-10	2.65091	-1.10285	6.14575e-05	-1.17584	-1.00992	8.32044e-05	-1.1303	-1.00748
44488088	chr18:44488088:A:G	2.78076e-10	2.75485	-1.10097	6.46445e-05	-1.20563	-0.929573	8.7583e-05	-1.16076	-0.925729
44488359	chr18:44488359:A:G	1.76582e-11	-2.40682e-10	-1.10282	0.000184446	-2.40682e-10	-1.08675	0.000237961	-2.40682e-10	-1.08697
44488708	chr18:44488708:A:G	1.78616e-11	-2.40682e-10	-1.09136	0.000186254	-2.40682e-10	-1.077	0.000240396	-2.40682e-10	-1.07679
44488923	chr18:44488923:G:A	1.33047e-11	-0.294038	-1.09186	0.00017085	-0.0764078	-1.08692	0.000224043	-0.0616044	-1.08564
44488970	chr18:44488970:T:TG	1.96144e-11	-2.40682e-10	-0.997754	0.00020924	-2.40682e-10	-0.960627	0.000270159	-2.40682e-10	-0.960068
44489356	chr18:44489356:A:G	1.87848e-11	-2.40682e-10	-1.04097	0.000198787	-2.40682e-10	-1.01188	0.000256633	-2.40682e-10	-1.01143
44489512	chr18:44489512:C:A	3.20369e-10	2.89632	-1.10086	5.83215e-05	-1.25904	-0.9791	7.88562e-05	-1.21553	-0.975926
44489558	chr18:44489558:C:T	1.91935e-11	-2.40682e-10	-1.01944	0.000204949	-2.40682e-10	-0.981349	0.000264472	-2.40682e-10	-0.981345
44489704	chr18:44489704:C:T	3.84988e-12	-1.59898	-1.027	2.77638e-05	-1.90296	-1.07741	3.65782e-05	-1.88118	-1.07844
44489755	chr18:44489755:G:A	1.76636e-11	-2.40682e-10	-1.10251	0.000181515	-2.40682e-10	-1.10277	0.000234254	-2.40682e-10	-1.10267
44490083	chr18:44490083:G:T	9.15692e-11	1.642	-1.09892	0.00013766	-0.284759	-1.09457	0.000198288	-0.174434	-1.09492
44490818	chr18:44490818:A:T	1.77253e-11	-2.40682e-10	-1.09902	0.000184793	-2.40682e-10	-1.08487	0.000238441	-2.40682e-10	-1.08496
44490903	chr18:44490903:T:G	1.76797e-11	-2.40682e-10	-1.1016	0.000182642	-2.40682e-10	-1.09658	0.000235701	-2.40682e-10	-1.09651
44490920	chr18:44490920:T:C	7.94732e-11	1.15847	-0.757072	9.9636e-05	-0.620744	-1.08184	0.000139674	-0.537977	-1.08179
44491016	chr18:44491016:A:T	2.3377e-11	0.280695	-1.10296	5.23622e-05	-1.3247	-1.02122	7.09208e-05	-1.27676	-1.02076
44491062	chr18:44491062:A:G	2.27861e-11	0.255236	-1.1031	5.1426e-05	-1.33833	-1.02564	6.96162e-05	-1.29089	-1.02519
44491213	chr18:44491213:T:C	1.77743e-11	-2.40682e-10	-1.09626	0.000181741	-2.40682e-10	-1.10153	0.000234528	-2.40682e-10	-1.10151
44491260	chr18:44491260:C:T	1.9215e-11	-0.120026	-0.898299	7.58276e-05	-0.872581	-1.10307	9.7813e-05	-0.872919	-1.1031
44491322	chr18:44491322:T:C	7.28082e-11	0.313812	-2.02435e-10	0.00030658	-0.578632	-2.02435e-10	0.000362267	-0.666697	-2.02435e-10
44491509	chr18:44491509:T:C	1.91485e-11	-0.108669	-0.913122	7.51687e-05	-0.881316	-1.10306	9.69749e-05	-0.881617	-1.10301
44491625	chr18:44491625:C:T	1.6481e-11	-0.116627	-1.05518	8.42752e-05	-0.829136	-1.04089	0.000108861	-0.829567	-1.03944
44491872	chr18:44491872:C:T	3.57595e-11	-2.40682e-10	-0.397201	0.000404694	-2.40682e-10	-0.300979	0.000522972	-2.40682e-10	-0.299551
44492208	chr18:44492208:C:G	0.00424006	18.9353	-0.741488	2.63609e-05	-1.9309	-1.10133	3.40727e-05	-1.9294	-1.10118
44492396	chr18:44492396:G:A	1.88366e-11	-0.149796	-0.888417	7.99296e-05	-0.820134	-1.10283	0.000103209	-0.81941	-1.10291
44492562	chr18:44492562:C:T	1.77061e-11	-2.40682e-10	-1.10011	0.000181702	-2.40682e-10	-1.10174	0.0002345	-2.40682e-10	-1.10162
44492800	chr18:44492800:G:A	2.26579e-11	-2.40682e-10	-0.853507	0.000246169	-2.40682e-10	-0.798092	0.000317845	-2.40682e-10	-0.797515
44493119	chr18:44493119:T:G	3.67737e-11	-2.40682e-10	-0.369234	0.000448327	-2.40682e-10	-0.198588	0.000585389	-2.40682e-10	-0.186802
44493340	chr18:44493340:G:T	1.60701e-11	-0.233058	-0.963996	8.34215e-05	-0.782632	-1.09757	0.00010764	-0.783116	-1.09717
44493972	chr18:44493972:C:T	2.91008e-12	-1.94014	-0.965693	5.57337e-05	-1.35175	-0.931775	6.31779e-05	-1.48079	-0.932334
44493978	chr18:44493978:T:C	1.25895e-11	-1.44115	-2.02435e-10	0.000100551	-1.69345	-2.02435e-10	0.000132432	-1.67301	-2.02435e-10
44494557	chr18:44494557:G:A	1.62015e-11	-0.228216	-0.960699	8.5811e-05	-0.754063	-1.0979	0.000110768	-0.754136	-1.09751
44494699	chr18:44494699:C:T	2.82307e-12	-1.87692	-1.05928	3.62404e-05	-1.62352	-1.09041	4.71151e-05	-1.61617	-1.09032
44494842	chr18:44494842:G:A	1.95356e-11	-0.0398245	-0.961953	8.78951e-05	-0.858769	-0.969197	0.000104928	-0.936749	-0.969052
44495189	chr18:44495189:A:T	1.26045e-10	1.95755	-1.09493	0.000172564	-0.064036	-1.08931	0.000250114	0.0526034	-1.08976
44495680	chr18:44495680:C:T	1.83903e-11	-2.40682e-10	-1.06219	0.000195597	-2.40682e-10	-1.02806	0.000252164	-2.40682e-10	-1.029
44495751	chr18:44495751:A:C	7.80704e-11	-2.40682e-10	0.383595	0.000207819	-2.40682e-10	-0.967445	0.000269082	-2.40682e-10	-0.964064
44495867	chr18:44495867:T:C	1.81869e-11	-2.40682e-10	-1.07332	0.000190905	-2.40682e-10	-1.05233	0.000246421	-2.40682e-10	-1.05204
44496004	chr18:44496004:C:T	1.70761e-10	1.87237	-0.706124	0.000214575	-0.145351	-0.7901	0.000312538	-0.0313329	-0.78302
44496012	chr18:44496012:G:A	1.7754e-11	-2.40682e-10	-1.09741	0.000184416	-2.40682e-10	-1.08692	0.000238013	-2.40682e-10	-1.08675
44496023	chr18:44496023:G:A	1.76958e-11	-2.40682e-10	-1.10069	0.000181634	-2.40682e-10	-1.10212	0.000234408	-2.40682e-10	-1.10202
44496306	chr18:44496306:G:A	3.64187e-11	-2.40682e-10	-0.378933	0.00044345	-2.40682e-10	-0.209526	0.000579002	-2.40682e-10	-0.197774
44496880	chr18:44496880:T:G	1.80783e-11	-2.40682e-10	-1.07931	0.000186866	-2.40682e-10	-1.07372	0.000241019	-2.40682e-10	-1.0742
44497053	chr18:44497053:C:T	2.21866e-11	0.0757291	-0.950259	9.68685e-05	-0.77477	-0.955985	0.000115255	-0.856082	-0.95585
44497397	chr18:44497397:T:G	2.0138e-11	-2.40682e-10	-0.971409	0.000201296	-2.40682e-10	-0.999335	0.000260511	-2.40682e-10	-0.996434
44497460	chr18:44497460:G:A	0.00222383	18.1103	-0.561812	2.63746e-05	-1.93713	-1.09458	3.40514e-05	-1.9363	-1.0949
44497879	chr18:44497879:A:G	2.99449e-12	-1.85713	-1.02011	3.73557e-05	-1.58322	-1.1004	4.88192e-05	-1.57036	-1.10059
44497940	chr18:44497940:A:G	1.09103e-10	1.82096	-1.10269	0.000154109	-0.163601	-1.10285	0.000222892	-0.0494894	-1.1029
44498081	chr18:44498081:C:A	1.66388e-11	-0.183011	-0.979271	8.00449e-05	-0.827122	-1.0944	0.000103232	-0.82822	-1.09388
44498742	chr18:44498742:A:T	2.25513e-11	-2.40682e-10	-0.858224	0.000222177	-2.40682e-10	-0.900636	0.000286392	-2.40682e-10	-0.901717
44498769	chr18:44498769:G:A	4.75625e-12	-1.83078	-0.583778	0.00013112	-0.895713	-0.532287	0.000142527	-1.06673	-0.532814
44498775	chr18:44498775:T:C	1.87626e-11	-2.40682e-10	-1.04215	0.000189967	-2.40682e-10	-1.05726	0.000245625	-2.40682e-10	-1.05527
44498817	chr18:44498817:C:T	0.00371202	18.3943	-0.333506	2.66613e-05	-1.93293	-1.08797	3.44358e-05	-1.93174	-1.08825
44499082	chr18:44499082:C:G	1.77272e-11	-2.40682e-10	-1.09892	0.000182869	-2.40682e-10	-1.09534	0.000235919	-2.40682e-10	-1.09559
44499173	chr18:44499173:A:G	1.78044e-11	-2.40682e-10	-1.09457	0.000183819	-2.40682e-10	-1.09016	0.000237129	-2.40682e-10	-1.09048
44499292	chr18:44499292:C:T	1.0802e-10	1.60369	-0.895388	0.000156417	-0.314049	-0.937534	0.000225753	-0.205492	-0.934147
44499412	chr18:44499412:C:A	3.6906e-11	-2.40682e-10	-0.365643	0.000449727	-2.40682e-10	-0.195471	0.000587275	-2.40682e-10	-0.183587
44499792	chr18:44499792:G:T	7.42602e-11	1.05443	-0.720869	0.000127465	-0.677681	-0.778588	0.00018182	-0.582341	-0.77372
44500296	chr18:44500296:C:T	9.88759e-11	1.71883	-1.09898	0.000145536	-0.229039	-1.09465	0.000209941	-0.117247	-1.095
44500503	chr18:44500503:C:T	1.15888e-11	-1.52398	-2.02435e-10	9.30078e-05	-1.77143	-2.02435e-10	0.000124323	-1.7362	-2.02435e-10
44500553	chr18:44500553:G:A	4.91221e-12	-1.81299	-0.569302	0.000140374	-0.842886	-0.516913	0.000151928	-1.01823	-0.517439
44500647	chr18:44500647:G:A	1.85602e-10	2.24548	-0.995888	3.78988e-05	-1.58491	-1.08428	5.01747e-05	-1.56024	-1.08333
44500755	chr18:44500755:T:C	0.000434722	16.7507	-0.83449	2.67198e-05	-1.94069	-1.07801	3.44372e-05	-1.94069	-1.07926
44500768	chr18:44500768:G:T	1.81246e-11	-2.40682e-10	-1.07675	0.00018859	-2.40682e-10	-1.06454	0.000243473	-2.40682e-10	-1.06407
44500848	chr18:44500848:G:C	2.20145e-11	-0.122274	-0.760041	7.62153e-05	-0.886482	-1.08407	9.87411e-05	-0.881652	-1.08493
44501139	chr18:44501139:A:C	1.76722e-11	-2.40682e-10	-1.10203	0.000182617	-2.40682e-10	-1.09672	0.000235658	-2.40682e-10	-1.0967
44501718	chr18:44501718:G:C	1.65439e-11	-0.263205	-0.904797	8.24572e-05	-0.788757	-1.10307	0.00010657	-0.787164	-1.10311
44501850	chr18:44501850:G:T	0.0028901	18.1812	-0.370676	2.70562e-05	-1.93931	-1.06689	3.49138e-05	-1.93864	-1.06755
44501929	chr18:44501929:C:T	1.93792e-11	-2.40682e-10	-1.00982	0.00021046	-2.40682e-10	-0.954814	0.000272142	-2.40682e-10	-0.952757
44501960	chr18:44501960:G:A	2.2961e-11	0.259896	-1.10012	5.16522e-05	-1.33719	-1.02239	6.99152e-05	-1.29086	-1.02093
44502080	chr18:44502080:A:G	1.22136e-10	1.68959	-0.858473	0.000171002	-0.258819	-0.903616	0.000247433	-0.148135	-0.899806
44503120	chr18:44503120:T:C	2.06591e-11	-2.40682e-10	-0.94586	0.000204621	-2.40682e-10	-0.982953	0.000264884	-2.40682e-10	-0.979789
44503177	chr18:44503177:T:C	1.86833e-11	0.0381126	-1.0845	4.35331e-05	-1.4453	-1.08529	5.86085e-05	-1.40304	-1.08516
44503182	chr18:44503182:G:A	2.06303e-11	-2.40682e-10	-0.947254	0.000204371	-2.40682e-10	-0.984176	0.000264556	-2.40682e-10	-0.981028
44503338	chr18:44503338:T:C	3.44358e-12	-1.8252	-0.912301	4.0253e-05	-1.51862	-1.0903	5.27163e-05	-1.50426	-1.0899
44503451	chr18:44503451:G:T	9.75127e-11	1.70483	-1.09886	0.000144143	-0.238826	-1.09448	0.000207892	-0.127224	-1.09484
44504040	chr18:44504040:A:C	3.10145e-11	-2.40682e-10	-0.539561	0.00034994	-2.40682e-10	-0.446349	0.000458538	-2.40682e-10	-0.431036
44504736	chr18:44504736:G:A	1.79449e-11	-0.00155388	-1.08516	4.27546e-05	-1.46393	-1.08471	5.74946e-05	-1.42281	-1.08458
44505157	chr18:44505157:T:G	9.4434e-06	12.0868	-2.02435e-10	0.000593281	0.081558	-2.02435e-10	0.00102748	0.375789	-2.02435e-10
44505658	chr18:44505658:TCA:T	2.0734e-11	-2.40682e-10	-0.942239	0.000206436	-2.40682e-10	-0.974118	0.000267238	-2.40682e-10	-0.970939
44505791	chr18:44505791:G:A	1.65192e-11	-0.288884	-0.880608	8.55522e-05	-0.752952	-1.10203	0.000110932	-0.747942	-1.10222
44505887	chr18:44505887:C:T	1.9714e-11	0.0467945	-1.03948	8.69315e-05	-0.795539	-1.04345	0.00010343	-0.876803	-1.04338
44506367	chr18:44506367:C:T	5.84303e-12	-1.94069	-0.268073	2.65829e-05	-1.93387	-1.08998	3.44037e-05	-1.93188	-1.08903
44506822	chr18:44506822:T:C	2.0862e-11	-0.0436564	-0.892432	9.37403e-05	-0.862724	-0.900858	0.0001118	-0.941658	-0.900706
44507017	chr18:44507017:A:G	2.67475e-11	-0.319558	-0.368018	0.000107856	-0.739643	-0.883669	0.00013971	-0.735428	-0.884079
44507144	chr18:44507144:G:A	1.93155e-11	0.075208	-1.08832	4.46628e-05	-1.42377	-1.0812	6.01599e-05	-1.38102	-1.08106
44507393	chr18:44507393:G:A	3.48429e-12	-1.62725	-1.0985	5.2834e-05	-1.24196	-1.09499	6.6953e-05	-1.26029	-1.09479
44507672	chr18:44507672:G:A	1.78626e-11	-2.40682e-10	-1.0913	0.000187389	-2.40682e-10	-1.07092	0.000241782	-2.40682e-10	-1.07104
44508274	chr18:44508274:C:T	2.05036e-11	-2.40682e-10	-0.953417	0.000203259	-2.40682e-10	-0.989632	0.000263096	-2.40682e-10	-0.98656
44509580	chr18:44509580:G:A	2.28917e-05	12.9723	-2.02435e-10	0.00067373	0.20872	-2.02435e-10	0.00115973	0.496866	-2.02435e-10
44509635	chr18:44509635:G:A	6.22614e-11	-2.40682e-10	0.157325	0.000195948	-2.40682e-10	-1.02626	0.000253495	-2.40682e-10	-1.02374
44509777	chr18:44509777:T:TG	2.00498e-05	12.8397	-2.02435e-10	0.000280837	-0.666336	-2.02435e-10	0.000452654	-0.443952	-2.02435e-10
44510125	chr18:44510125:A:T	3.55412e-12	-1.82288	-0.883031	4.31089e-05	-1.50623	-1.03415	5.64353e-05	-1.49244	-1.03355
44510303	chr18:44510303:T:C	1.99452e-11	-2.40682e-10	-0.98103	0.000198628	-2.40682e-10	-1.01268	0.000257011	-2.40682e-10	-1.00996
44510328	chr18:44510328:T:A	1.76605e-11	-2.40682e-10	-1.10269	0.000181486	-2.40682e-10	-1.10293	0.000234225	-2.40682e-10	-1.1028
44510702	chr18:44510702:C:T	6.41337e-12	-1.03899	-1.07664	3.22941e-05	-1.72653	-1.1027	4.28911e-05	-1.69775	-1.10266
44511070	chr18:44511070:A:G	2.44671e-11	-0.0997516	-0.676937	7.48984e-05	-0.969051	-1.01893	9.67829e-05	-0.965896	-1.02071
44511756	chr18:44511756:A:AAT	3.43164e-11	-0.0629946	-0.375398	8.58003e-05	-0.994711	-0.857377	0.000111075	-0.991457	-0.857416
44511794	chr18:44511794:A:G	4.64585e-11	-2.40682e-10	-0.135456	0.000500049	-2.40682e-10	-0.089405	0.000646271	-2.40682e-10	-0.0878603
44511806	chr18:44511806:G:A	1.77475e-11	-2.40682e-10	-1.09777	0.000184328	-2.40682e-10	-1.08739	0.000237819	-2.40682e-10	-1.08757
44512357	chr18:44512357:T:C	2.061e-11	-0.0045704	-0.943669	9.18132e-05	-0.833516	-0.950838	0.000109392	-0.913426	-0.950714
44512532	chr18:44512532:C:T	1.99725e-11	-2.40682e-10	-0.97966	0.000200436	-2.40682e-10	-1.00362	0.000259383	-2.40682e-10	-1.00077
44512737	chr18:44512737:T:C	1.77162e-11	-2.40682e-10	-1.09954	0.000182649	-2.40682e-10	-1.09655	0.000235639	-2.40682e-10	-1.09678
44512928	chr18:44512928:G:A	1.54472e-11	-1.23659	-2.02435e-10	9.55878e-05	-1.74407	-2.02435e-10	0.000131928	-1.67682	-2.02435e-10
44512953	chr18:44512953:C:T	7.60362e-12	-0.843559	-1.10183	3.52029e-05	-1.65443	-1.08855	4.69647e-05	-1.62178	-1.0879
44513934	chr18:44513934:GA:G	3.24907e-11	-0.175124	-0.317938	9.83998e-05	-0.924004	-0.791068	0.000127125	-0.921848	-0.792061
44513991	chr18:44513991:G:A	1.81235e-11	-2.40682e-10	-1.07681	0.000184033	-2.40682e-10	-1.089	0.000237494	-2.40682e-10	-1.08894
44514229	chr18:44514229:A:T	0.000201658	15.6512	-0.503094	2.67119e-05	-1.93305	-1.08595	3.44011e-05	-1.9346	-1.0864
44514406	chr18:44514406:G:A	3.43586e-12	-1.82021	-0.919539	4.2436e-05	-1.50254	-1.05358	5.55567e-05	-1.48861	-1.05306
44514443	chr18:44514443:C:T	3.62966e-12	-1.81575	-0.869132	4.39967e-05	-1.49393	-1.02606	5.76119e-05	-1.47992	-1.02543
44514527	chr18:44514527:G:A	1.77109e-11	-2.40682e-10	-1.09984	0.000182574	-2.40682e-10	-1.09695	0.000235545	-2.40682e-10	-1.09718
44514692	chr18:44514692:T:C	3.92151e-11	-2.40682e-10	-0.304955	0.000480568	-2.40682e-10	-0.129141	0.000627824	-2.40682e-10	-0.116819
44514720	chr18:44514720:C:T	7.33457e-12	-0.879349	-1.10207	3.53379e-05	-1.65178	-1.08738	4.71808e-05	-1.61839	-1.0867
44514858	chr18:44514858:G:A	9.6515e-09	5.68598	-0.485124	5.04367e-05	-1.47312	-0.910267	6.24837e-05	-1.51297	-0.911202
44515225	chr18:44515225:C:T	1.77333e-11	-2.40682e-10	-1.09857	0.000182895	-2.40682e-10	-1.0952	0.000235952	-2.40682e-10	-1.09545
44515243	chr18:44515243:C:G	2.26827e-11	-2.40682e-10	-0.852412	0.000243868	-2.40682e-10	-0.807485	0.000316195	-2.40682e-10	-0.80272
44515445	chr18:44515445:G:A	1.81363e-11	-2.40682e-10	-1.0761	0.000187844	-2.40682e-10	-1.0685	0.000242274	-2.40682e-10	-1.06901
44515483	chr18:44515483:C:T	1.08035e-11	-1.59414	-2.02435e-10	9.06302e-05	-1.79732	-2.02435e-10	0.000112465	-1.83643	-2.02435e-10
44515607	chr18:44515607:C:T	7.70571e-12	-1.93205	-2.02435e-10	7.91594e-05	-1.93265	-2.02435e-10	0.000102448	-1.92973	-2.02435e-10
44515751	chr18:44515751:C:T	2.48607e-11	-0.0116416	-0.749087	0.000113011	-0.816782	-0.759843	0.000134525	-0.897724	-0.759607
44515755	chr18:44515755:A:G	1.82007e-11	-2.40682e-10	-1.07256	0.000188573	-2.40682e-10	-1.06463	0.000243206	-2.40682e-10	-1.06517
44516150	chr18:44516150:T:G	2.61236e-11	0.0647668	-0.775943	0.000114241	-0.780313	-0.785487	0.000135851	-0.862255	-0.785267
44516428	chr18:44516428:G:A	1.9746e-11	-2.40682e-10	-0.991064	0.000196983	-2.40682e-10	-1.021	0.000254863	-2.40682e-10	-1.01835
44516670	chr18:44516670:G:A	2.34168e-11	0.00374862	-0.824313	0.000104346	-0.825317	-0.83108	0.00012426	-0.905839	-0.830867
44517145	chr18:44517145:C:T	3.36955e-12	-1.82149	-0.937753	4.19793e-05	-1.50407	-1.06286	5.49521e-05	-1.49021	-1.06241
44517910	chr18:44517910:C:T	7.31021e-12	-0.88328	-1.10146	3.44779e-05	-1.6742	-1.0896	4.59398e-05	-1.64277	-1.08898
44517955	chr18:44517955:C:T	1.76868e-11	-2.40682e-10	-1.1012	0.000183423	-2.40682e-10	-1.09231	0.000236692	-2.40682e-10	-1.09232
44517989	chr18:44517989:G:A	1.92343e-11	-2.40682e-10	-1.01732	0.000192562	-2.40682e-10	-1.04369	0.000249041	-2.40682e-10	-1.04146
44518221	chr18:44518221:G:A	6.90627e-09	5.46797	-0.601806	5.00121e-05	-1.42075	-0.97109	6.18241e-05	-1.46291	-0.971875
44518343	chr18:44518343:C:T	2.84731e-12	-1.93562	-0.992017	3.01521e-05	-1.87911	-1.01875	4.04649e-05	-1.84207	-1.01658
44518779	chr18:44518779:C:T	2.50936e-11	-0.751404	-2.02435e-10	0.000136796	-1.38562	-2.02435e-10	0.000173142	-1.40497	-2.02435e-10
44518790	chr18:44518790:T:C	1.86989e-11	-2.40682e-10	-1.04555	0.000193897	-2.40682e-10	-1.03678	0.000250026	-2.40682e-10	-1.03751
44518977	chr18:44518977:T:G	2.91181e-11	-0.187083	-0.415573	8.9285e-05	-0.966664	-0.845612	0.000115215	-0.965819	-0.846457
44519317	chr18:44519317:C:T	2.08813e-11	-0.0783304	-0.856832	9.49012e-05	-0.888077	-0.863197	0.000113277	-0.966248	-0.862997
44519650	chr18:44519650:C:A	3.5216e-12	-1.61713	-1.09797	5.33001e-05	-1.2339	-1.09427	6.75428e-05	-1.25226	-1.09406
44520103	chr18:44520103:A:G	1.77261e-11	-2.40682e-10	-1.09898	0.000181452	-2.40682e-10	-1.10312	0.000234149	-2.40682e-10	-1.10312
44521020	chr18:44521020:C:A	1.791e-11	-2.40682e-10	-1.08866	0.000181753	-2.40682e-10	-1.10146	0.000234502	-2.40682e-10	-1.10161
44521039	chr18:44521039:T:C	2.03173e-11	-2.40682e-10	-0.962543	0.000222299	-2.40682e-10	-0.900087	0.000286738	-2.40682e-10	-0.900509
44521084	chr18:44521084:C:T	0.000155225	15.6187	-0.732363	2.63856e-05	-1.93171	-1.09958	3.39864e-05	-1.9334	-1.09971
44521090	chr18:44521090:TCACCAC:T	1.87001e-11	-2.40682e-10	-1.04549	0.000193912	-2.40682e-10	-1.03671	0.000250045	-2.40682e-10	-1.03744
44521295	chr18:44521295:A:G	1.96763e-11	-0.0189703	-0.975629	8.74887e-05	-0.851476	-0.981125	0.000104558	-0.928342	-0.981
44522075	chr18:44522075:A:G	1.91551e-11	-2.40682e-10	-1.02145	0.000201404	-2.40682e-10	-0.998796	0.000260355	-2.40682e-10	-0.997034
44522512	chr18:44522512:C:T	2.04568e-11	0.0213081	-0.977009	9.08169e-05	-0.812901	-0.982364	0.000108088	-0.893869	-0.98226
44522856	chr18:44522856:C:A	1.76811e-11	-2.40682e-10	-1.10152	0.000182483	-2.40682e-10	-1.09746	0.000235633	-2.40682e-10	-1.0968
44522882	chr18:44522882:G:A	5.06445e-12	-1.33994	-1.01183	2.70167e-05	-1.93297	-1.07468	3.54291e-05	-1.91693	-1.07461
44522968	chr18:44522968:C:T	1.91945e-11	-2.40682e-10	-1.01939	0.000190445	-2.40682e-10	-1.05475	0.000245838	-2.40682e-10	-1.05441
44523865	chr18:44523865:A:T	8.10461e-12	-1.88158	-2.02435e-10	7.89877e-05	-1.93482	-2.02435e-10	0.00010136	-1.9404	-2.02435e-10
44523903	chr18:44523903:G:A	1.90872e-11	-0.162774	-0.862227	7.98285e-05	-1.03164	-0.892588	0.000112315	-0.949096	-0.888673
44523978	chr18:44523978:A:G	2.32142e-11	-2.40682e-10	-0.829252	0.000250507	-2.40682e-10	-0.780623	0.000324859	-2.40682e-10	-0.775687
44524005	chr18:44524005:C:T	1.85044e-11	-2.40682e-10	-1.05601	0.000198176	-2.40682e-10	-1.01495	0.000256138	-2.40682e-10	-1.01336
44524233	chr18:44524233:TG:T	2.29143e-11	-2.40682e-10	-0.842257	0.000249367	-2.40682e-10	-0.785183	0.000323993	-2.40682e-10	-0.778357
44524419	chr18:44524419:G:A	1.79086e-11	-2.40682e-10	-1.08874	0.000183207	-2.40682e-10	-1.09349	0.000236487	-2.40682e-10	-1.09319
44524459	chr18:44524459:T:C	1.89996e-11	-1.0296	-2.02435e-10	0.000131793	-1.42288	-2.02435e-10	0.00015966	-1.48604	-2.02435e-10
44524581	chr18:44524581:C:T	1.87102e-11	-2.40682e-10	-1.04495	0.000194249	-2.40682e-10	-1.03497	0.000250481	-2.40682e-10	-1.0357
44524812	chr18:44524812:C:T	1.70789e-11	-1.13617	-2.02435e-10	0.000317334	-0.544156	-2.02435e-10	0.000396751	-0.57577	-2.02435e-10
44524939	chr18:44524939:G:A	1.34214e-08	6.02166	-0.491071	4.58872e-05	-1.56664	-0.911281	5.70998e-05	-1.60207	-0.91221
44525505	chr18:44525505:G:A	1.79069e-11	-2.40682e-10	-1.08883	0.00018815	-2.40682e-10	-1.06687	0.000242763	-2.40682e-10	-1.067
44526246	chr18:44526246:G:A	2.27966e-11	-2.40682e-10	-0.847405	0.00021673	-2.40682e-10	-0.925456	0.000279194	-2.40682e-10	-0.927173
44526375	chr18:44526375:A:G	2.91007e-12	-1.82522	-1.08062	3.93187e-05	-1.56017	-1.07224	5.13531e-05	-1.54822	-1.07213
44527268	chr18:44527268:C:T	3.37998e-11	-2.40682e-10	-0.453561	0.000407964	-2.40682e-10	-0.292932	0.00053237	-2.40682e-10	-0.28174
44527338	chr18:44527338:T:G	4.18622e-12	-1.47265	-1.06957	2.6952e-05	-1.90744	-1.10262	3.52031e-05	-1.89537	-1.10258
44527610	chr18:44527610:C:G	1.81192e-11	-2.40682e-10	-1.07704	0.000183785	-2.40682e-10	-1.09035	0.000237408	-2.40682e-10	-1.0893
44527697	chr18:44527697:C:T	0.000241338	15.8469	-0.519175	2.62018e-05	-1.9361	-1.10218	3.37631e-05	-1.93746	-1.10225
44527882	chr18:44527882:C:T	3.66199e-11	0.284722	-0.658148	5.48123e-05	-1.27994	-1.02026	7.07446e-05	-1.27795	-1.02205
44528044	chr18:44528044:T:G	1.15618e-08	5.74799	-0.366548	5.27186e-05	-1.50416	-0.834986	6.53293e-05	-1.54353	-0.836104
44528189	chr18:44528189:C:T	5.86594e-12	-1.18288	-1.02197	0.000188257	-0.0739496	-0.992353	0.000263396	0.00845301	-0.993873
44528341	chr18:44528341:C:G	1.78329e-11	-2.40682e-10	-1.09297	0.000182179	-2.40682e-10	-1.09912	0.000235229	-2.40682e-10	-1.09852
44528537	chr18:44528537:T:C	2.1676e-11	0.0104662	-0.908275	8.79182e-05	-0.893703	-0.934001	0.000124554	-0.803873	-0.93047
44528578	chr18:44528578:A:G	9.36505e-09	5.65099	-0.480262	5.01319e-05	-1.48507	-0.904386	6.20601e-05	-1.52564	-0.905336
44528903	chr18:44528903:G:A	0.000294585	15.9176	-0.390534	2.65992e-05	-1.93623	-1.087	3.42648e-05	-1.93766	-1.0873
44529260	chr18:44529260:C:T	2.39827e-11	-2.40682e-10	-0.796683	0.000259779	-2.40682e-10	-0.744281	0.000336926	-2.40682e-10	-0.739217
44529775	chr18:44529775:A:G	1.76904e-11	-2.40682e-10	-1.10099	0.000181474	-2.40682e-10	-1.103	0.000234206	-2.40682e-10	-1.10288
44529972	chr18:44529972:G:C	1.89669e-11	-2.40682e-10	-1.03132	0.000188056	-2.40682e-10	-1.06737	0.000242505	-2.40682e-10	-1.06806
44530124	chr18:44530124:G:A	3.58432e-12	-1.59564	-1.10181	3.1132e-05	-1.81341	-1.05246	4.13116e-05	-1.78681	-1.05112
44530136	chr18:44530136:G:A	2.62507e-11	-2.40682e-10	-0.706323	0.000284508	-2.40682e-10	-0.653349	0.000369273	-2.40682e-10	-0.647544
44530374	chr18:44530374:A:G	7.89963e-12	-1.9072	-2.02435e-10	7.85358e-05	-1.94056	-2.02435e-10	0.000101343	-1.94057	-2.02435e-10
44530494	chr18:44530494:C:T	4.25703e-09	4.08942	0.292889	7.29971e-05	-1.6973	-0.316392	9.06896e-05	-1.73346	-0.318174
44530509	chr18:44530509:T:C	4.99817e-12	-1.30307	-1.06187	4.62232e-05	-1.42794	-1.04269	6.3887e-05	-1.36033	-1.04163
44531005	chr18:44531005:T:C	2.33819e-11	-2.40682e-10	-0.822055	0.000231532	-2.40682e-10	-0.859394	0.000298467	-2.40682e-10	-0.860421
44531274	chr18:44531274:T:C	2.20418e-11	-2.40682e-10	-0.881075	0.000207375	-2.40682e-10	-0.96958	0.00026688	-2.40682e-10	-0.972279
44531394	chr18:44531394:T:C	7.95396e-12	-1.90035	-2.02435e-10	9.35329e-05	-1.7658	-2.02435e-10	0.000118196	-1.78674	-2.02435e-10
44532820	chr18:44532820:A:T	2.4834e-11	-0.278058	-0.483743	0.000118915	-1.02713	-0.498574	0.000142769	-1.09963	-0.498216
44533186	chr18:44533186:T:C	4.11855e-05	13.6696	-0.110019	3.02196e-05	-1.91388	-0.981737	3.92078e-05	-1.90752	-0.982689
44533305	chr18:44533305:G:T	7.06482e-11	0.57778	-0.294084	4.4384e-05	-1.70296	-0.808275	5.70896e-05	-1.70246	-0.812
44534236	chr18:44534236:G:A	2.67692e-11	-0.165593	-0.521172	0.000125113	-0.941343	-0.533548	0.000149697	-1.01727	-0.533199
44534631	chr18:44534631:T:C	2.62947e-11	-2.40682e-10	-0.704648	0.000298537	-2.40682e-10	-0.605217	0.000389701	-2.40682e-10	-0.593699
44535500	chr18:44535500:C:G	2.02384e-11	-0.195167	-0.771269	9.56395e-05	-0.962432	-0.781093	0.000114522	-1.03743	-0.780882
44535561	chr18:44535561:A:T	3.09057e-12	-1.92616	-0.919506	3.13945e-05	-1.90246	-0.95502	4.18774e-05	-1.8722	-0.952135
44536460	chr18:44536460:T:A	9.36805e-12	-1.0367	-0.70001	8.19955e-05	-1.20026	-0.697187	0.000115205	-1.12068	-0.691687
44536681	chr18:44536681:C:T	1.68399e-11	-0.178553	-0.971711	8.04672e-05	-0.952617	-0.963643	9.62551e-05	-1.02806	-0.964014
44536968	chr18:44536968:T:C	2.04124e-11	-2.40682e-10	-0.957874	0.000221707	-2.40682e-10	-0.902752	0.000287203	-2.40682e-10	-0.898889
44537425	chr18:44537425:CA:C	6.46686e-12	-1.03214	-1.07518	5.67858e-05	-1.19724	-1.06758	7.94489e-05	-1.11714	-1.06683
44537809	chr18:44537809:T:G	4.74198e-11	0.0266434	-0.141619	6.32658e-05	-1.50425	-0.652518	8.13487e-05	-1.50612	-0.654211
44538948	chr18:44538948:C:T	1.79936e-11	-2.40682e-10	-1.084	0.000182993	-2.40682e-10	-1.09466	0.000236334	-2.40682e-10	-1.09383
44539359	chr18:44539359:T:C	1.63226e-11	-0.362202	-0.819265	6.04417e-05	-1.23176	-0.970671	7.9498e-05	-1.21025	-0.973095
44540492	chr18:44540492:C:A	9.16339e-12	-0.688292	-1.07051	0.000237733	0.128573	-0.961534	0.000298219	0.100146	-0.961397
44540560	chr18:44540560:T:C	1.39082e-10	-2.40682e-10	0.961048	0.00132266	-2.40682e-10	0.883286	0.00173193	-2.40682e-10	0.897915
44540680	chr18:44540680:T:C	2.22112e-11	-2.40682e-10	-0.873421	0.000216681	-2.40682e-10	-0.925685	0.000280134	-2.40682e-10	-0.923812
44541195	chr18:44541195:T:C	3.30487e-11	-2.40682e-10	-0.476033	0.000359613	-2.40682e-10	-0.419082	0.00046716	-2.40682e-10	-0.412407
44541810	chr18:44541810:A:G	3.09037e-05	13.2724	-2.02435e-10	0.0035268	1.86404	-2.02435e-10	0.00653795	2.2263	-2.02435e-10
44541818	chr18:44541818:G:C	3.60314e-11	-2.40682e-10	-0.389625	0.000426011	-2.40682e-10	-0.249645	0.000557446	-2.40682e-10	-0.235714
44542079	chr18:44542079:C:T	1.44873e-11	-0.287135	-1.01361	0.000335983	0.604214	-1.09126	0.000418906	0.569569	-1.091
44542324	chr18:44542324:T:C	2.48893e-11	-2.40682e-10	-0.759577	0.000240146	-2.40682e-10	-0.822863	0.00030997	-2.40682e-10	-0.822604
44542508	chr18:44542508:A:C	5.88572e-11	1.17992	-1.07883	0.00115927	1.84639	-1.09495	0.00148983	1.84127	-1.09394
44542568	chr18:44542568:AAATAT:A	2.91808e-11	-2.40682e-10	-0.600504	0.000325269	-2.40682e-10	-0.519458	0.000425472	-2.40682e-10	-0.50588
44543043	chr18:44543043:C:T	8.56168e-12	-0.760958	-1.06576	0.000215645	0.0305961	-0.961073	0.000270851	0.00324816	-0.96076
44543212	chr18:44543212:G:A	2.15472e-11	-2.40682e-10	-0.903771	0.000214828	-2.40682e-10	-0.934275	0.00027733	-2.40682e-10	-0.933872
44543248	chr18:44543248:C:T	1.14151e-11	-1.53908	-2.02435e-10	0.000115419	-1.55554	-2.02435e-10	0.000150808	-1.54307	-2.02435e-10
44543586	chr18:44543586:A:G	3.23289e-12	-1.70954	-1.09109	0.000649623	1.27381	-1.10153	0.000793945	1.2189	-1.10096
44543636	chr18:44543636:C:T	7.89599e-12	-1.93886	0.0311957	0.000141851	-1.45644	0.107102	0.000164536	-1.56231	0.106362
44543834	chr18:44543834:C:T	4.10394e-11	-0.534731	0.275248	7.11727e-05	-1.8065	-0.232506	9.01192e-05	-1.81735	-0.240599
44546838	chr18:44546838:G:T	1.0524e-11	-1.19342	-0.426937	8.82139e-05	-1.38914	-0.435205	0.000102968	-1.48448	-0.44018
44546942	chr18:44546942:C:T	1.80122e-11	-2.40682e-10	-1.08297	0.000186921	-2.40682e-10	-1.07343	0.000241134	-2.40682e-10	-1.07373
44547009	chr18:44547009:A:G	6.60203e-12	-1.00397	-1.08267	2.83729e-05	-1.87711	-1.08157	3.62192e-05	-1.88909	-1.0804
44547025	chr18:44547025:G:T	3.02103e-11	0.501626	-1.06746	0.000212507	0.079885	-1.02502	0.000293486	0.14552	-1.02277
44547069	chr18:44547069:T:C	1.8193e-11	-2.40682e-10	-1.07298	0.000189291	-2.40682e-10	-1.06082	0.000244185	-2.40682e-10	-1.06115
44547229	chr18:44547229:C:T	6.61335e-12	-1.00227	-1.08266	2.83068e-05	-1.87904	-1.08197	3.61431e-05	-1.89078	-1.08082
44547281	chr18:44547281:TA:T	6.82202e-12	-0.975865	-1.078	2.80177e-05	-1.88456	-1.08671	3.57901e-05	-1.89576	-1.08565
44548369	chr18:44548369:A:G	1.85894e-11	-2.40682e-10	-1.05143	0.000188361	-2.40682e-10	-1.06575	0.000242992	-2.40682e-10	-1.06605
44548394	chr18:44548394:T:C	3.56687e-11	-2.40682e-10	-0.399744	0.000420221	-2.40682e-10	-0.263329	0.000549613	-2.40682e-10	-0.249865
44548753	chr18:44548753:A:G	3.88689e-11	-2.40682e-10	-0.313822	0.000440685	-2.40682e-10	-0.215781	0.00057848	-2.40682e-10	-0.198675
44548790	chr18:44548790:A:G	3.44222e-12	-1.73564	-1.00226	5.95666e-05	-1.13951	-1.0775	7.29864e-05	-1.18963	-1.07918
44549174	chr18:44549174:A:G	1.84444e-11	-2.40682e-10	-1.05926	0.00018691	-2.40682e-10	-1.07348	0.00024098	-2.40682e-10	-1.07436
44549737	chr18:44549737:A:G	7.82016e-12	-1.91731	-2.02435e-10	7.85303e-05	-1.94063	-2.02435e-10	0.000101611	-1.93793	-2.02435e-10
44550986	chr18:44550986:T:A	1.17222e-11	-0.48936	-1.02317	0.000263224	0.363672	-1.09478	0.000331531	0.33921	-1.09457
44551006	chr18:44551006:T:C	1.91514e-11	-2.40682e-10	-1.02164	0.000192332	-2.40682e-10	-1.04489	0.000248399	-2.40682e-10	-1.04404
44551251	chr18:44551251:C:T	1.92079e-11	-2.40682e-10	-1.0187	0.000202505	-2.40682e-10	-0.993346	0.000261251	-2.40682e-10	-0.993598
44551569	chr18:44551569:G:A	8.75544e-12	-0.708708	-1.09563	0.000214612	0.0910006	-1.02628	0.000270887	0.0689106	-1.02629
44551587	chr18:44551587:C:T	1.88741e-11	-2.40682e-10	-1.03623	0.000198477	-2.40682e-10	-1.01344	0.00025606	-2.40682e-10	-1.01367
44551960	chr18:44551960:T:A	9.86055e-12	-1.68547	-2.02435e-10	0.000136592	-1.38711	-2.02435e-10	0.000177436	-1.38047	-2.02435e-10
44551977	chr18:44551977:G:C	2.75831e-12	-1.93747	-1.02193	0.000158747	-0.134641	-1.10215	0.000195518	-0.181677	-1.10175
44552115	chr18:44552115:AG:A	1.05994e-11	-0.586927	-1.02629	2.70812e-05	-1.90245	-1.10282	3.45256e-05	-1.91471	-1.10267
44552417	chr18:44552417:T:C	3.32484e-11	-2.40682e-10	-0.470011	0.000361949	-2.40682e-10	-0.412608	0.000470207	-2.40682e-10	-0.405906
44552983	chr18:44552983:TC:T	1.80425e-11	-0.417759	-0.663526	5.8534e-05	-1.60752	-0.626981	7.35523e-05	-1.62804	-0.633041
44553023	chr18:44553023:G:A	2.67492e-11	0.0824508	-0.769963	0.000113868	-0.710615	-0.858457	0.000134231	-0.803661	-0.855856
44553261	chr18:44553261:G:A	2.81882e-11	-2.40682e-10	-0.635114	0.00031285	-2.40682e-10	-0.558387	0.000409049	-2.40682e-10	-0.545244
44553281	chr18:44553281:C:T	4.4248e-11	-2.40682e-10	-0.184206	0.000533896	-2.40682e-10	-0.0239099	0.000699874	-2.40682e-10	-0.00817841
44553357	chr18:44553357:C:T	4.20144e-11	-2.40682e-10	-0.236004	0.000504686	-2.40682e-10	-0.0801743	0.00066131	-2.40682e-10	-0.0648571
44554386	chr18:44554386:T:TTAGC	2.29232e-11	-0.0221391	-0.819728	0.000100796	-0.789534	-0.901474	0.000119181	-0.879393	-0.899042
44554482	chr18:44554482:A:G	3.24242e-12	-1.94069	-0.857008	0.000140221	-0.296371	-1.06452	0.000173427	-0.336811	-1.06651
44554732	chr18:44554732:T:C	2.86211e-12	-1.93913	-0.983328	0.000150409	-0.191835	-1.09892	0.000186167	-0.232846	-1.09959
44555065	chr18:44555065:T:C	3.93921e-12	-1.8314	-0.771641	9.57998e-05	-0.715704	-1.02615	0.000124065	-0.710033	-1.02824
44555289	chr18:44555289:C:T	7.1835e-11	1.28475	-0.984394	0.000496897	0.872866	-0.968593	0.000688639	0.94138	-0.965743
44555864	chr18:44555864:C:A	2.08912e-11	-2.40682e-10	-0.934691	0.000206591	-2.40682e-10	-0.973372	0.000266671	-2.40682e-10	-0.973064
44556749	chr18:44556749:A:C	1.57639e-06	10.8712	-0.574526	3.37493e-05	-1.90066	-0.884492	4.36182e-05	-1.8986	-0.885006
44556957	chr18:44556957:TAAAAC:T	2.40965e-11	-2.40682e-10	-0.79195	0.000239948	-2.40682e-10	-0.823687	0.000309294	-2.40682e-10	-0.824788
44557152	chr18:44557152:C:T	6.24287e-11	-2.40682e-10	0.160009	0.000755106	-2.40682e-10	0.322748	0.000998836	-2.40682e-10	0.347512
44558619	chr18:44558619:A:G	3.89994e-11	0.392518	-0.702988	0.00030442	0.0839965	-0.669699	0.000420224	0.146422	-0.664713
44559017	chr18:44559017:A:G	3.85501e-11	-0.322057	-2.02435e-10	0.000199822	-1.00668	-2.02435e-10	0.000238007	-1.08678	-2.02435e-10
44559250	chr18:44559250:A:G	3.06666e-11	-2.40682e-10	-0.550841	0.000317792	-2.40682e-10	-0.542713	0.000408516	-2.40682e-10	-0.546547
44560186	chr18:44560186:C:T	2.56227e-11	-2.40682e-10	-0.730536	0.000264723	-2.40682e-10	-0.725427	0.000340589	-2.40682e-10	-0.728402
44560351	chr18:44560351:C:T	1.91118e-11	-2.40682e-10	-1.02371	0.000188611	-2.40682e-10	-1.06442	0.000243478	-2.40682e-10	-1.06405
44561079	chr18:44561079:T:C	3.17379e-11	-2.40682e-10	-0.516504	0.000311917	-2.40682e-10	-0.561374	0.000402598	-2.40682e-10	-0.56114
44561483	chr18:44561483:A:G	2.02243e-11	-2.40682e-10	-0.967133	0.000201928	-2.40682e-10	-0.996198	0.000260653	-2.40682e-10	-0.995887
44561990	chr18:44561990:T:C	3.84051e-12	-1.79211	-0.836299	0.000498252	0.957531	-1.05053	0.000606844	0.901822	-1.05263
44562012	chr18:44562012:A:C	5.64441e-12	-1.18066	-1.06269	2.98053e-05	-1.92349	-0.985937	3.84013e-05	-1.9263	-0.984687
44562405	chr18:44562405:T:C	2.26619e-11	-2.40682e-10	-0.853332	0.000223709	-2.40682e-10	-0.893763	0.000289292	-2.40682e-10	-0.891643
44562655	chr18:44562655:T:C	8.12311e-12	-1.77106	-0.108245	0.000246107	-0.343363	-0.454982	0.000356194	-0.225671	-0.457932
44562969	chr18:44562969:G:C	4.55882e-12	-1.46353	-0.993427	7.67134e-05	-1.0783	-0.885732	9.80891e-05	-1.08736	-0.885838
44563169	chr18:44563169:AAAAGG:A	1.86461e-11	-2.40682e-10	-1.04838	0.000189126	-2.40682e-10	-1.0617	0.000244206	-2.40682e-10	-1.06107
44563321	chr18:44563321:T:C	3.10601e-11	-2.40682e-10	-0.538094	0.000322157	-2.40682e-10	-0.529072	0.000414131	-2.40682e-10	-0.532898
44563484	chr18:44563484:G:T	1.51488e-11	-0.337728	-0.918368	4.59422e-05	-1.58516	-0.891566	5.81539e-05	-1.60131	-0.894674
44563621	chr18:44563621:A:T	1.60299e-11	-0.297683	-0.901878	4.7676e-05	-1.56628	-0.873398	6.03272e-05	-1.58282	-0.876471
44563887	chr18:44563887:A:G	1.3274e-11	-1.38821	-2.02435e-10	0.000100759	-1.69138	-2.02435e-10	0.000134827	-1.65508	-2.02435e-10
44564057	chr18:44564057:C:T	7.85483e-12	-1.91289	-2.02435e-10	7.85266e-05	-1.94067	-2.02435e-10	0.000101491	-1.93911	-2.02435e-10
44564070	chr18:44564070:C:T	3.63233e-11	-2.40682e-10	-0.381558	0.000348787	-2.40682e-10	-0.449649	0.000450071	-2.40682e-10	-0.449674
44564119	chr18:44564119:C:T	1.50748e-11	-0.17615	-1.08484	7.65393e-05	-0.892646	-1.07366	9.06581e-05	-0.977796	-1.07419
44564778	chr18:44564778:C:G	1.43503e-06	10.3216	-0.118901	3.1229e-05	-1.93294	-0.929826	4.03052e-05	-1.93182	-0.930776
44565022	chr18:44565022:A:T	1.53841e-11	-0.398964	-0.841717	4.85951e-05	-1.61356	-0.807024	6.15297e-05	-1.62903	-0.810524
44565319	chr18:44565319:TATGTGA:T	2.51242e-11	-2.40682e-10	-0.750185	0.000259568	-2.40682e-10	-0.745093	0.000333875	-2.40682e-10	-0.748313
44565479	chr18:44565479:C:T	2.57685e-11	-2.40682e-10	-0.724866	0.000284665	-2.40682e-10	-0.652799	0.000371677	-2.40682e-10	-0.641053
44565603	chr18:44565603:T:C	2.92966e-11	-2.40682e-10	-0.596547	0.000294124	-2.40682e-10	-0.620109	0.000378988	-2.40682e-10	-0.621575
44566402	chr18:44566402:A:G	7.42906e-06	11.023	0.823848	8.29352e-05	-1.89536	0.00930857	0.00010706	-1.89289	0.00720273
44566494	chr18:44566494:C:T	6.41906e-11	1.12963	-0.941792	0.000439448	0.7065	-0.925091	0.000608132	0.773229	-0.921916
44566566	chr18:44566566:C:T	1.74491e-11	-1.11473	-2.02435e-10	0.000103228	-1.66717	-2.02435e-10	0.000131887	-1.67714	-2.02435e-10
44566871	chr18:44566871:C:T	1.76937e-11	-2.40682e-10	-1.10081	0.000181548	-2.40682e-10	-1.10259	0.000234284	-2.40682e-10	-1.10254
44567251	chr18:44567251:T:C	4.62407e-11	-1.46173	1.32158	0.000299215	-1.32589	0.722938	0.000363009	-1.37688	0.712228
44567360	chr18:44567360:C:T	4.46366e-12	-1.47378	-1.00427	7.44385e-05	-1.09142	-0.90272	9.52076e-05	-1.10025	-0.902775
44567467	chr18:44567467:T:A	3.28156e-11	-2.40682e-10	-0.483114	0.000313956	-2.40682e-10	-0.554859	0.000407154	-2.40682e-10	-0.549888
44567899	chr18:44567899:G:T	1.51638e-11	-0.348298	-0.906806	4.62864e-05	-1.59023	-0.879034	5.85863e-05	-1.60634	-0.882241
44567997	chr18:44567997:A:G	1.91802e-11	-2.40682e-10	-1.02014	0.000204903	-2.40682e-10	-0.981576	0.000265929	-2.40682e-10	-0.975849
44568195	chr18:44568195:C:T	1.67503e-11	-0.397675	-0.757927	5.31192e-05	-1.61126	-0.72031	6.72289e-05	-1.62671	-0.724269
44568819	chr18:44568819:A:G	1.7815e-11	-2.40682e-10	-1.09397	0.000181648	-2.40682e-10	-1.10204	0.000234432	-2.40682e-10	-1.10191
44568916	chr18:44568916:T:G	2.22256e-11	-2.40682e-10	-0.872773	0.000219914	-2.40682e-10	-0.910873	0.00028436	-2.40682e-10	-0.908837
44569779	chr18:44569779:G:A	1.6462e-11	-0.277132	-0.895829	0.000114829	-0.809534	-0.75113	0.000155437	-0.763504	-0.749334
44571163	chr18:44571163:A:G	8.65147e-11	-2.40682e-10	0.486298	0.000985418	-2.40682e-10	0.588956	0.00127578	-2.40682e-10	0.592234
44571296	chr18:44571296:C:T	8.87277e-11	1.44253	-0.930978	0.000312519	0.235721	-0.795166	0.000403002	0.232056	-0.792195
44572502	chr18:44572502:A:G	4.33016e-12	-1.42349	-1.08493	0.00016305	-0.112917	-1.09714	0.000237234	0.00657811	-1.09661
44574585	chr18:44574585:G:A	1.1001e-11	-0.693393	-0.882636	4.12635e-05	-1.73269	-0.851445	5.24596e-05	-1.74429	-0.854742
44574923	chr18:44574923:C:A	7.99378e-12	-1.89535	-2.02435e-10	8.917e-05	-1.81357	-2.02435e-10	0.00011707	-1.79631	-2.02435e-10
44575002	chr18:44575002:G:A	6.11648e-11	1.03477	-0.895219	0.000406267	0.5789	-0.876001	0.000561654	0.644274	-0.872468
44575797	chr18:44575797:T:G	6.81138e-11	1.14504	-0.897879	0.000447874	0.680174	-0.879773	0.000620076	0.747032	-0.876269
44576224	chr18:44576224:G:A	2.95691e-11	-2.40682e-10	-0.587288	0.000284951	-2.40682e-10	-0.651795	0.000368965	-2.40682e-10	-0.648378
44576878	chr18:44576878:C:G	8.42841e-11	-2.40682e-10	0.460176	0.000899404	-2.40682e-10	0.497621	0.00116428	-2.40682e-10	0.500776
44577370	chr18:44577370:T:G	1.96776e-11	-2.40682e-10	-0.994536	0.000210427	-2.40682e-10	-0.954972	0.000272129	-2.40682e-10	-0.952804
44577784	chr18:44577784:T:A	1.80325e-11	-2.40682e-10	-1.08184	0.000183713	-2.40682e-10	-1.09073	0.000237118	-2.40682e-10	-1.09052
44578475	chr18:44578475:G:A	3.25678e-11	-2.40682e-10	-0.490692	0.000379897	-2.40682e-10	-0.364211	0.000497209	-2.40682e-10	-0.350069
44578654	chr18:44578654:G:T	7.74639e-10	2.67838	-2.02435e-10	0.00248579	1.51423	-2.02435e-10	0.00332963	1.55154	-2.02435e-10
44579214	chr18:44579214:C:T	2.99816e-11	-2.40682e-10	-0.573433	0.000335309	-2.40682e-10	-0.489057	0.000438634	-2.40682e-10	-0.475413
44579283	chr18:44579283:C:T	2.1791e-11	-2.40682e-10	-0.89252	0.000218406	-2.40682e-10	-0.917755	0.000282199	-2.40682e-10	-0.916466
44579492	chr18:44579492:A:C	2.21021e-07	8.332	-2.02435e-10	0.00127559	0.847057	-2.02435e-10	0.00214642	1.11248	-2.02435e-10
44579878	chr18:44579878:A:T	7.70152e-11	1.32631	-0.956322	0.000497477	0.845133	-0.939695	0.000689985	0.914289	-0.936698
44579937	chr18:44579937:G:A	8.66176e-11	1.44327	-0.955785	0.000554623	0.953306	-0.939127	0.000770203	1.0237	-0.936124
44580102	chr18:44580102:T:C	7.35119e-11	1.28043	-0.956997	0.000476177	0.802075	-0.940395	0.000660147	0.870786	-0.937403
44580891	chr18:44580891:A:C	3.14911e-11	-2.40682e-10	-0.524311	0.000326854	-2.40682e-10	-0.514597	0.000420156	-2.40682e-10	-0.518453
44581594	chr18:44581594:C:T	3.99187e-12	-1.56075	-1.02901	3.14415e-05	-1.89282	-0.963156	4.00934e-05	-1.90477	-0.963095
44581678	chr18:44581678:G:T	1.37935e-10	1.8845	-0.931728	0.00042047	0.569569	-0.832306	0.000542392	0.567527	-0.830617
44581755	chr18:44581755:G:T	3.94536e-12	-1.57385	-1.02763	3.13563e-05	-1.89749	-0.961206	4.00118e-05	-1.90877	-0.961137
44582323	chr18:44582323:T:C	2.23454e-11	-2.40682e-10	-0.867396	0.000222444	-2.40682e-10	-0.899435	0.000287441	-2.40682e-10	-0.898062
44582324	chr18:44582324:A:G	2.02297e-11	-2.40682e-10	-0.966863	0.000217246	-2.40682e-10	-0.923079	0.000281	-2.40682e-10	-0.920723
44582573	chr18:44582573:G:A	7.36783e-11	1.27668	-0.950994	0.000475454	0.797051	-0.936893	0.000659601	0.866384	-0.933829
44583219	chr18:44583219:G:C	1.64663e-11	-0.568659	-0.604039	5.94181e-05	-1.6761	-0.543414	7.54826e-05	-1.68588	-0.549294
44583616	chr18:44583616:C:A	6.99753e-11	1.2352	-0.961076	0.000453356	0.759221	-0.946653	0.000628534	0.827993	-0.943681
44583730	chr18:44583730:G:A	3.23689e-11	-2.40682e-10	-0.496818	0.000378583	-2.40682e-10	-0.367674	0.000495343	-2.40682e-10	-0.353829
44584858	chr18:44584858:G:A	6.28177e-07	9.41865	-0.0420932	5.26814e-05	-1.9212	-0.418649	6.82877e-05	-1.91862	-0.416732
44585850	chr18:44585850:G:A	8.63374e-12	-1.81834	-2.02435e-10	8.01859e-05	-1.91976	-2.02435e-10	0.000102157	-1.93257	-2.02435e-10
44586064	chr18:44586064:G:T	4.87705e-12	-1.30362	-1.08586	0.000204666	0.115055	-1.09779	0.000302862	0.251451	-1.09725
44586099	chr18:44586099:T:C	5.88481e-11	1.20405	-1.10311	0.000375371	0.726935	-1.10313	0.000518695	0.79536	-1.10312
44586165	chr18:44586165:A:G	7.39065e-12	-1.64895	-0.32485	0.000824986	1.05261	-0.641353	0.00101275	1.00396	-0.642622
44586172	chr18:44586172:T:C	7.96088e-12	-1.89948	-2.02435e-10	8.14269e-05	-1.9044	-2.02435e-10	0.000104664	-1.90833	-2.02435e-10
44586692	chr18:44586692:C:T	1.9903e-11	-2.40682e-10	-0.983146	0.000199481	-2.40682e-10	-1.00839	0.000256944	-2.40682e-10	-1.01022
44587771	chr18:44587771:G:A	5.92526e-11	1.21017	-1.10238	0.00037685	0.730477	-1.10274	0.000520805	0.79912	-1.10282
44587869	chr18:44587869:T:G	9.29647e-12	-1.74438	-2.02435e-10	0.000109975	-1.60386	-2.02435e-10	0.000150039	-1.54818	-2.02435e-10
44587930	chr18:44587930:T:TTA	5.71441e-11	1.17455	-1.10299	0.000365665	0.700362	-1.10276	0.000505164	0.768466	-1.10266
44588235	chr18:44588235:G:A	5.92576e-11	1.20958	-1.10171	0.000376854	0.729996	-1.10225	0.000520784	0.798635	-1.10238
44588818	chr18:44588818:A:C	6.17126e-11	-2.40682e-10	0.148472	0.000751627	-2.40682e-10	0.31813	0.000992198	-2.40682e-10	0.340843
44588920	chr18:44588920:A:G	7.72608e-12	-1.92942	-2.02435e-10	8.76528e-05	-1.83073	-2.02435e-10	0.000116805	-1.79857	-2.02435e-10
44589809	chr18:44589809:G:A	8.98624e-12	-1.77832	-2.02435e-10	7.89636e-05	-1.93512	-2.02435e-10	0.00010301	-1.92425	-2.02435e-10
44590262	chr18:44590262:G:A	5.5882e-11	1.03331	-0.984087	0.000367402	0.574448	-0.972103	0.000507967	0.640694	-0.969356
44590512	chr18:44590512:T:C	3.74717e-12	-1.55018	-1.10284	2.76633e-05	-1.88819	-1.09581	3.52493e-05	-1.90083	-1.0958
44591789	chr18:44591789:T:G	1.76535e-11	-2.40682e-10	-1.10308	0.000181961	-2.40682e-10	-1.10032	0.000234766	-2.40682e-10	-1.10049
44591790	chr18:44591790:A:T	1.76537e-11	-2.40682e-10	-1.10307	0.000181976	-2.40682e-10	-1.10024	0.000234784	-2.40682e-10	-1.10041
44592078	chr18:44592078:AT:A	8.89563e-05	14.3296	-2.02435e-10	0.00693728	2.54055	-2.02435e-10	0.0132071	2.92943	-2.02435e-10
44592987	chr18:44592987:G:C	1.7722e-11	-2.40682e-10	-1.09921	0.000182266	-2.40682e-10	-1.09865	0.000235198	-2.40682e-10	-1.09865
44593031	chr18:44593031:A:G	2.99868e-11	-2.40682e-10	-0.57326	0.000343133	-2.40682e-10	-0.465993	0.000448972	-2.40682e-10	-0.452119
44593201	chr18:44593201:G:T	3.85542e-07	8.7044	0.183986	4.0455e-05	-1.94063	-0.663285	5.21363e-05	-1.94069	-0.66453
44595362	chr18:44595362:C:G	8.23584e-12	-1.86552	-2.02435e-10	9.20329e-05	-1.78196	-2.02435e-10	0.000123115	-1.74596	-2.02435e-10
44595369	chr18:44595369:G:T	4.15932e-11	0.704736	-0.950816	0.000286352	0.2677	-0.914588	0.000391773	0.322937	-0.911333
44595475	chr18:44595475:C:T	1.77272e-07	8.8527	-0.741276	2.87937e-05	-1.93889	-1.00506	3.71125e-05	-1.93793	-1.00719
44595592	chr18:44595592:G:A	9.01937e-07	9.73828	-2.02435e-10	0.00292239	1.67605	-2.02435e-10	0.005078	1.97359	-2.02435e-10
44595678	chr18:44595678:G:A	3.69518e-07	8.98796	-0.142019	3.1554e-05	-1.93933	-0.913082	4.07048e-05	-1.93847	-0.914263
44596190	chr18:44596190:T:G	4.00785e-11	0.705974	-0.989151	0.000275154	0.269111	-0.955891	0.000376317	0.324362	-0.953009
44596860	chr18:44596860:T:G	4.00213e-11	0.707869	-0.992475	0.000274258	0.26958	-0.959622	0.000375101	0.324891	-0.956774
44596901	chr18:44596901:A:G	7.55042e-12	-0.930857	-1.02156	3.31938e-05	-1.79385	-1.0079	4.2493e-05	-1.80003	-1.00971
44597509	chr18:44597509:G:A	2.60168e-11	-2.40682e-10	-0.715276	0.000254645	-2.40682e-10	-0.764242	0.000327486	-2.40682e-10	-0.767635
44597556	chr18:44597556:G:A	4.92909e-07	8.93812	0.195942	4.08006e-05	-1.93981	-0.655599	5.26202e-05	-1.9391	-0.656877
44597661	chr18:44597661:A:C	1.7828e-11	-2.40682e-10	-1.09325	0.000184269	-2.40682e-10	-1.08772	0.000237747	-2.40682e-10	-1.08787
44597854	chr18:44597854:C:T	8.29109e-12	-0.852358	-1.00648	3.49112e-05	-1.76338	-0.987921	4.46536e-05	-1.7702	-0.989947
44598240	chr18:44598240:C:T	4.06849e-11	0.688248	-0.956408	0.000280295	0.252543	-0.92081	0.000383417	0.307653	-0.91761
44598249	chr18:44598249:T:C	3.87535e-11	-2.40682e-10	-0.316796	0.000404461	-2.40682e-10	-0.301554	0.000523038	-2.40682e-10	-0.299426
44598417	chr18:44598417:T:C	3.70903e-11	-2.40682e-10	-0.360662	0.000386942	-2.40682e-10	-0.345835	0.000500353	-2.40682e-10	-0.343766
44598464	chr18:44598464:A:G	1.7672e-11	-2.40682e-10	-1.10204	0.000181873	-2.40682e-10	-1.1008	0.000234686	-2.40682e-10	-1.10083
44598781	chr18:44598781:G:A	4.49399e-11	0.804196	-0.972887	0.000306066	0.358878	-0.939188	0.000419118	0.415226	-0.936152
44598861	chr18:44598861:T:TTAA	4.29776e-11	0.744653	-0.95799	0.000294591	0.304056	-0.922578	0.0004032	0.359747	-0.919393
44599854	chr18:44599854:C:T	8.40497e-12	-0.807357	-1.03784	3.43735e-05	-1.74423	-1.02259	4.39673e-05	-1.75134	-1.02429
44599876	chr18:44599876:T:C	4.26198e-11	0.734711	-0.956408	0.0002925	0.295164	-0.92081	0.000400275	0.350682	-0.91761
44600132	chr18:44600132:G:A	1.81785e-11	-2.40682e-10	-1.07378	0.00018937	-2.40682e-10	-1.06041	0.000244514	-2.40682e-10	-1.05981
44600447	chr18:44600447:A:G	1.76994e-11	-2.40682e-10	-1.10049	0.000182467	-2.40682e-10	-1.09754	0.000235438	-2.40682e-10	-1.09763
44600670	chr18:44600670:T:C	2.13973e-11	-2.40682e-10	-0.910752	0.000213371	-2.40682e-10	-0.941077	0.000275465	-2.40682e-10	-0.94062
44600815	chr18:44600815:G:A	5.4063e-11	-2.40682e-10	0.0161341	0.000572644	-2.40682e-10	0.0461542	0.000740518	-2.40682e-10	0.0482704
44600999	chr18:44600999:C:T	1.0026e-11	-1.66883	-2.02435e-10	9.15649e-05	-1.78706	-2.02435e-10	0.000120671	-1.76601	-2.02435e-10
44601324	chr18:44601324:A:G	7.76421e-12	-1.92449	-2.02435e-10	9.09506e-05	-1.79379	-2.02435e-10	0.000113454	-1.82768	-2.02435e-10
44601421	chr18:44601421:A:G	3.02498e-11	-2.40682e-10	-0.564527	0.000337516	-2.40682e-10	-0.482499	0.000441432	-2.40682e-10	-0.469056
44601577	chr18:44601577:C:T	3.10626e-12	-1.76465	-1.07595	4.29518e-05	-1.48522	-1.05881	5.43787e-05	-1.50408	-1.05902
44602350	chr18:44602350:T:A	7.74399e-12	-1.9271	-2.02435e-10	8.1863e-05	-1.89906	-2.02435e-10	0.000106379	-1.89207	-2.02435e-10
44602583	chr18:44602583:T:C	1.91046e-11	-2.40682e-10	-1.02409	0.000181987	-2.40682e-10	-1.10017	0.000234757	-2.40682e-10	-1.10053
44603067	chr18:44603067:T:G	2.55884e-11	-2.40682e-10	-0.731877	0.000245343	-2.40682e-10	-0.801453	0.000317589	-2.40682e-10	-0.798322
44603959	chr18:44603959:G:A	1.8233e-11	-2.40682e-10	-1.07078	0.000191721	-2.40682e-10	-1.04807	0.000247687	-2.40682e-10	-1.04691
44604176	chr18:44604176:A:T	3.0155e-12	-1.81324	-1.05701	0.000297232	0.493422	-1.10302	0.000370011	0.457334	-1.10288
44604185	chr18:44604185:T:C	4.29976e-11	0.746299	-0.95917	0.000295122	0.307119	-0.923842	0.000403993	0.362985	-0.920665
44604214	chr18:44604214:G:GAGCTGTT	1.98217e-07	8.98414	-0.761038	2.84917e-05	-1.93677	-1.01772	3.67443e-05	-1.93541	-1.01969
44604674	chr18:44604674:C:T	2.23864e-11	-2.40682e-10	-0.865563	0.000233552	-2.40682e-10	-0.850705	0.00030135	-2.40682e-10	-0.850808
44605072	chr18:44605072:C:G	2.84327e-12	-1.85313	-1.07593	0.000247752	0.307963	-1.09965	0.000309199	0.273917	-1.09901
44605232	chr18:44605232:G:A	4.1383e-11	0.706841	-0.957987	0.000284306	0.268524	-0.922581	0.000389005	0.32391	-0.919396
44605484	chr18:44605484:T:C	4.26577e-11	0.735736	-0.956545	0.000292887	0.296646	-0.92097	0.000400835	0.352241	-0.917771
44606553	chr18:44606553:C:G	7.64921e-12	-1.93941	-2.02435e-10	8.4112e-05	-1.87196	-2.02435e-10	0.000111368	-1.84624	-2.02435e-10
44606687	chr18:44606687:A:G	7.5244e-12	-0.934016	-1.02185	3.33774e-05	-1.79115	-1.00508	4.27157e-05	-1.79756	-1.00696
44606857	chr18:44606857:C:G	4.14323e-11	0.689496	-0.939452	0.000286038	0.253976	-0.901962	0.000391345	0.309112	-0.898601
44607555	chr18:44607555:G:A	2.01058e-11	-2.40682e-10	-0.973006	0.000209001	-2.40682e-10	-0.961773	0.000269416	-2.40682e-10	-0.962823
44607711	chr18:44607711:C:T	2.1809e-11	-2.40682e-10	-0.891695	0.00021671	-2.40682e-10	-0.925549	0.000279546	-2.40682e-10	-0.925913
44608246	chr18:44608246:G:C	4.27955e-11	0.718974	-0.936557	0.000295083	0.282715	-0.89957	0.000403847	0.338117	-0.896161
44608318	chr18:44608318:C:T	2.38099e-07	9.50954	-1.10312	3.21997e-05	-1.79177	-1.04039	4.18613e-05	-1.78593	-1.03878
44608544	chr18:44608544:C:T	2.65531e-08	7.30105	-1.08816	3.34234e-05	-1.93183	-0.863023	4.32215e-05	-1.93053	-0.862211
44608676	chr18:44608676:G:A	4.42932e-12	-1.38954	-1.09622	2.97813e-05	-1.83086	-1.07937	3.79088e-05	-1.84477	-1.07913
44608975	chr18:44608975:T:A	5.03506e-11	0.943062	-0.998067	0.000338332	0.487514	-0.967596	0.000464502	0.546667	-0.96478
44609651	chr18:44609651:AAG:A	2.81009e-12	-1.85831	-1.08248	8.35348e-05	-0.914891	-0.963957	0.000113481	-0.866402	-0.961042
44611824	chr18:44611824:T:C	1.78317e-05	12.7225	-2.02435e-10	0.00535585	2.28183	-2.02435e-10	0.00957058	2.60737	-2.02435e-10
44612260	chr18:44612260:T:C	4.33747e-12	-1.40548	-1.10124	2.9093e-05	-1.84374	-1.08987	3.70993e-05	-1.8558	-1.08969
44612453	chr18:44612453:A:G	4.35078e-12	-1.40259	-1.10107	2.91577e-05	-1.84195	-1.08944	3.71738e-05	-1.85422	-1.08925
44613588	chr18:44613588:A:AG	8.39118e-12	-1.03491	-0.811927	4.70023e-05	-1.61441	-0.839506	5.93746e-05	-1.63253	-0.842686
44613628	chr18:44613628:T:C	4.14577e-11	0.534649	-0.783993	0.000314609	0.172959	-0.725738	0.000435414	0.238354	-0.721136
44613991	chr18:44613991:A:G	9.08228e-12	-1.76769	-2.02435e-10	8.14602e-05	-1.904	-2.02435e-10	0.000106654	-1.88949	-2.02435e-10
44614313	chr18:44614313:C:T	1.80967e-11	-2.40682e-10	-1.07829	0.000188331	-2.40682e-10	-1.06591	0.000243053	-2.40682e-10	-1.0658
44615276	chr18:44615276:C:A	1.85792e-11	-2.40682e-10	-1.05197	0.00018856	-2.40682e-10	-1.0647	0.000243393	-2.40682e-10	-1.0644
44615557	chr18:44615557:A:C	1.11435e-11	-1.56316	-2.02435e-10	8.48026e-05	-1.86378	-2.02435e-10	0.00011198	-1.84076	-2.02435e-10
44615647	chr18:44615647:C:T	3.6259e-11	0.455202	-0.838532	0.000276785	0.103795	-0.784663	0.000382428	0.16793	-0.780468
44616777	chr18:44616777:T:A	1.40724e-11	-1.3298	-2.02435e-10	0.000181817	-1.10111	-2.02435e-10	0.000245453	-1.05597	-2.02435e-10
44617113	chr18:44617113:A:G	3.69923e-12	-1.74745	-0.918438	6.75826e-05	-1.25182	-0.838941	8.37065e-05	-1.29816	-0.833603
44617198	chr18:44617198:C:T	4.15586e-09	5.44618	-1.08792	3.24559e-05	-1.73126	-1.09296	4.08732e-05	-1.75628	-1.09232
44617568	chr18:44617568:AAAC:A	5.84802e-11	0.964416	-0.869745	0.000410205	0.512494	-0.799948	0.000564389	0.572603	-0.795939
44617957	chr18:44617957:A:G	1.4817e-11	-1.27824	-2.02435e-10	0.000210252	-0.955805	-2.02435e-10	0.000322302	-0.783592	-2.02435e-10
44618014	chr18:44618014:G:A	9.5292e-12	-1.71966	-2.02435e-10	0.000125707	-1.47016	-2.02435e-10	0.000172601	-1.4081	-2.02435e-10
44618394	chr18:44618394:C:CA	1.76809e-11	-2.40682e-10	-1.10153	0.000181589	-2.40682e-10	-1.10237	0.000234325	-2.40682e-10	-1.10237
44618542	chr18:44618542:A:G	7.94325e-12	-1.90169	-2.02435e-10	8.62689e-05	-1.84664	-2.02435e-10	0.000113239	-1.82958	-2.02435e-10
44619259	chr18:44619259:C:G	2.99458e-12	-1.7752	-1.10201	2.63568e-05	-1.94027	-1.09211	3.40459e-05	-1.93943	-1.09194
44619407	chr18:44619407:C:T	2.92549e-11	-2.40682e-10	-0.597969	0.000324646	-2.40682e-10	-0.521377	0.000424379	-2.40682e-10	-0.508451
44619933	chr18:44619933:G:A	1.98604e-11	-2.40682e-10	-0.98529	0.000200101	-2.40682e-10	-1.00529	0.000258287	-2.40682e-10	-1.00501
44619978	chr18:44619978:A:G	3.27555e-12	-1.68847	-1.09906	0.000238274	0.248854	-1.07955	0.000316916	0.277403	-1.07784
44620031	chr18:44620031:G:C	1.76941e-11	-2.40682e-10	-1.10079	0.00018152	-2.40682e-10	-1.10274	0.000234244	-2.40682e-10	-1.10271
44620322	chr18:44620322:AAAG:A	1.39779e-11	-1.33654	-2.02435e-10	0.000195697	-1.02755	-2.02435e-10	0.000298147	-0.861491	-2.02435e-10
44620999	chr18:44620999:C:T	5.97257e-09	5.81825	-1.09734	3.53944e-05	-1.65514	-1.08242	4.44107e-05	-1.68406	-1.08154
44621213	chr18:44621213:G:C	8.97434e-11	-2.40682e-10	0.522937	0.000873494	-2.40682e-10	0.468391	0.00114394	-2.40682e-10	0.483158
44621623	chr18:44621623:T:C	7.64105e-12	-1.94048	-2.02435e-10	8.49636e-05	-1.86189	-2.02435e-10	0.000108789	-1.86967	-2.02435e-10
44621632	chr18:44621632:C:T	1.90492e-11	-2.40682e-10	-1.02699	0.000193018	-2.40682e-10	-1.04133	0.000249286	-2.40682e-10	-1.04048
44622465	chr18:44622465:A:G	2.01788e-11	-2.40682e-10	-0.969384	0.000203003	-2.40682e-10	-0.99089	0.000262022	-2.40682e-10	-0.990652
44622961	chr18:44622961:C:T	2.0521e-11	0.0752915	-1.02786	0.000153149	-0.250776	-1.02192	0.000209887	-0.19291	-1.0196
44622962	chr18:44622962:G:A	8.66593e-12	-1.17451	-0.640104	5.33655e-05	-1.68865	-0.638293	6.75065e-05	-1.70394	-0.642911
44623075	chr18:44623075:C:T	1.80094e-11	-2.40682e-10	-1.08312	0.000187427	-2.40682e-10	-1.07072	0.000241863	-2.40682e-10	-1.07071
44624895	chr18:44624895:T:C	2.2902e-11	-2.40682e-10	-0.842794	0.000227044	-2.40682e-10	-0.878967	0.00029315	-2.40682e-10	-0.878395
44625005	chr18:44625005:C:T	2.11404e-11	-2.40682e-10	-0.922831	0.000220061	-2.40682e-10	-0.910204	0.000283681	-2.40682e-10	-0.911227
44625115	chr18:44625115:C:G	3.21417e-12	-1.71204	-1.09441	0.000219983	0.177163	-1.08772	0.000292453	0.205574	-1.08635
44625120	chr18:44625120:C:T	4.34025e-12	-1.51545	-0.990636	6.80394e-05	-1.07501	-1.00901	8.63767e-05	-1.09072	-1.00965
44626206	chr18:44626206:C:T	9.94218e-08	7.53311	-2.02435e-10	0.0016386	1.09749	-2.02435e-10	0.00264568	1.32161	-2.02435e-10
44626675	chr18:44626675:T:G	9.16832e-12	-1.75826	-2.02435e-10	0.000143537	-1.33751	-2.02435e-10	0.000210628	-1.20899	-2.02435e-10
44627182	chr18:44627182:A:G	1.01625e-11	-1.02565	-0.629664	5.79825e-05	-1.60854	-0.635431	7.31395e-05	-1.62683	-0.639879
44627904	chr18:44627904:G:A	8.95949e-12	-1.7813	-2.02435e-10	8.11818e-05	-1.90742	-2.02435e-10	0.000105776	-1.89776	-2.02435e-10
44628425	chr18:44628425:C:G	6.65809e-11	1.22478	-1.00037	0.000439262	0.75374	-0.972755	0.000604704	0.815612	-0.969953
44628975	chr18:44628975:A:G	7.88655e-12	-1.90886	-2.02435e-10	7.85261e-05	-1.94068	-2.02435e-10	0.000101497	-1.93905	-2.02435e-10
44629016	chr18:44629016:C:T	2.69372e-12	-1.91792	-1.06518	3.19071e-05	-1.76946	-1.07182	4.06988e-05	-1.78123	-1.07165
44629475	chr18:44629475:A:G	1.94434e-11	-2.40682e-10	-1.00651	0.000205679	-2.40682e-10	-0.977792	0.000265341	-2.40682e-10	-0.978064
44629887	chr18:44629887:C:A	1.84128e-11	-2.40682e-10	-1.06097	0.000192638	-2.40682e-10	-1.0433	0.000248536	-2.40682e-10	-1.04349
44629949	chr18:44629949:C:T	2.03947e-11	-2.40682e-10	-0.958742	0.000204571	-2.40682e-10	-0.983193	0.000264119	-2.40682e-10	-0.982679
44629996	chr18:44629996:T:G	3.39156e-12	-1.70213	-1.0506	5.52099e-05	-1.30594	-0.98703	7.01792e-05	-1.32411	-0.98392
44630843	chr18:44630843:A:G	2.89801e-12	-1.83594	-1.07405	7.64118e-05	-1.01455	-0.953424	0.000103407	-0.970097	-0.950314
44631083	chr18:44631083:T:C	1.40755e-11	-1.32958	-2.02435e-10	0.000189085	-1.06191	-2.02435e-10	0.00028466	-0.907785	-2.02435e-10
44631318	chr18:44631318:T:C	1.76693e-11	-2.40682e-10	-1.10219	0.00018145	-2.40682e-10	-1.10313	0.000234148	-2.40682e-10	-1.10313
44631967	chr18:44631967:G:A	1.88057e-11	-2.40682e-10	-1.03986	0.000190264	-2.40682e-10	-1.0557	0.000245601	-2.40682e-10	-1.05537
44632446	chr18:44632446:A:G	1.88981e-11	-2.40682e-10	-1.03496	0.000199108	-2.40682e-10	-1.01026	0.00025664	-2.40682e-10	-1.0114
44633285	chr18:44633285:T:C	7.84381e-11	1.37058	-0.982286	0.000512398	0.887214	-0.952223	0.000706866	0.950974	-0.949212
44634926	chr18:44634926:C:T	4.68935e-11	-0.126138	-2.02435e-10	0.000297622	-0.608287	-2.02435e-10	0.000331383	-0.755803	-2.02435e-10
44634939	chr18:44634939:G:A	6.76973e-12	-1.38919	-0.672366	4.98466e-05	-1.72323	-0.671931	6.1992e-05	-1.75546	-0.676612
44635103	chr18:44635103:C:T	8.25102e-11	1.48132	-1.04241	0.000546398	0.998032	-0.998795	0.000754014	1.06277	-0.996436
44635348	chr18:44635348:C:T	2.45423e-11	-0.773619	-2.02435e-10	0.000148335	-1.30464	-2.02435e-10	0.00019303	-1.29623	-2.02435e-10
44635663	chr18:44635663:C:T	8.67105e-11	1.57466	-1.0861	0.000555824	1.08588	-1.06954	0.000767205	1.15179	-1.06812
44636048	chr18:44636048:C:T	2.91697e-11	-2.40682e-10	-0.600885	0.000284995	-2.40682e-10	-0.651637	0.000367847	-2.40682e-10	-0.651412
44636676	chr18:44636676:T:C	1.78916e-11	-2.40682e-10	-1.08969	0.000186612	-2.40682e-10	-1.07508	0.000240992	-2.40682e-10	-1.07431
44636741	chr18:44636741:C:G	4.77547e-11	0.912187	-1.02013	0.000340958	0.511137	-0.983487	0.000472935	0.580806	-0.980927
44636920	chr18:44636920:C:A	1.80777e-11	-2.40682e-10	-1.07934	0.00018659	-2.40682e-10	-1.0752	0.000240685	-2.40682e-10	-1.07559
44637325	chr18:44637325:G:A	8.67122e-11	1.41439	-0.925814	0.000579449	0.937462	-0.879495	0.000799134	1.00047	-0.876021
44637663	chr18:44637663:A:G	3.47621e-11	-2.40682e-10	-0.425489	0.000354065	-2.40682e-10	-0.434629	0.000458471	-2.40682e-10	-0.431183
44637833	chr18:44637833:G:C	3.59921e-12	-1.72114	-0.972164	5.55223e-05	-1.46213	-0.825198	6.99073e-05	-1.48634	-0.825574
44637853	chr18:44637853:C:T	4.90806e-12	-1.28074	-1.1024	3.07291e-05	-1.77617	-1.10273	3.76938e-05	-1.82673	-1.10286
44638439	chr18:44638439:T:C	1.4938e-11	-1.27011	-2.02435e-10	0.00011761	-1.53674	-2.02435e-10	0.000154675	-1.51775	-2.02435e-10
44639991	chr18:44639991:A:G	5.55571e-12	-1.15748	-1.10171	3.27763e-05	-1.71136	-1.10305	3.9805e-05	-1.77199	-1.1031
44640046	chr18:44640046:T:TAA	2.09632e-11	-2.40682e-10	-0.931248	0.000216405	-2.40682e-10	-0.92696	0.000280011	-2.40682e-10	-0.924251
44640380	chr18:44640380:G:A	9.97035e-12	-1.6744	-2.02435e-10	7.85261e-05	-1.94068	-2.02435e-10	0.000101444	-1.93957	-2.02435e-10
44640402	chr18:44640402:C:T	1.63482e-11	-1.2497	0.0698003	0.000114545	-1.63312	0.0699766	0.000141091	-1.67229	0.0626104
44640483	chr18:44640483:GT:G	8.40072e-12	-1.8457	-2.02435e-10	7.88797e-05	-1.93619	-2.02435e-10	0.000101547	-1.93856	-2.02435e-10
44641733	chr18:44641733:T:C	1.16642e-10	1.84685	-1.06176	3.3183e-05	-1.93819	-0.863879	4.2903e-05	-1.93761	-0.86253
44641770	chr18:44641770:A:T	1.95982e-11	-2.40682e-10	-0.99858	0.000203072	-2.40682e-10	-0.99055	0.0002618	-2.40682e-10	-0.991499
44643272	chr18:44643272:G:A	7.66297e-12	-1.93762	-2.02435e-10	8.11746e-05	-1.90751	-2.02435e-10	0.000105667	-1.89879	-2.02435e-10
44643805	chr18:44643805:A:C	5.50555e-10	3.3248	-0.98789	0.000954829	1.54819	-0.990772	0.00120926	1.53147	-0.992786
44644117	chr18:44644117:G:A	1.07804e-11	-1.59628	-2.02435e-10	0.000162419	-1.21393	-2.02435e-10	0.000202688	-1.24741	-2.02435e-10
44644557	chr18:44644557:A:G	2.07727e-11	-2.40682e-10	-0.940377	0.000218493	-2.40682e-10	-0.917356	0.000281426	-2.40682e-10	-0.919208
44644948	chr18:44644948:C:T	2.06754e-11	-2.40682e-10	-0.945073	0.000207094	-2.40682e-10	-0.97094	0.000267196	-2.40682e-10	-0.971096
44645210	chr18:44645210:T:C	2.01172e-11	-2.40682e-10	-0.972441	0.000208615	-2.40682e-10	-0.96362	0.000269167	-2.40682e-10	-0.963746
44645665	chr18:44645665:T:C	1.8415e-11	-1.06085	-2.02435e-10	0.000123594	-1.48711	-2.02435e-10	0.000158913	-1.49072	-2.02435e-10
44646196	chr18:44646196:A:T	1.78777e-11	-2.40682e-10	-1.09046	0.000186379	-2.40682e-10	-1.07633	0.000240662	-2.40682e-10	-1.07569
44648565	chr18:44648565:G:T	1.78454e-11	-2.40682e-10	-1.09227	0.000186012	-2.40682e-10	-1.0783	0.000240252	-2.40682e-10	-1.07739
44649040	chr18:44649040:T:C	5.77858e-12	-1.70777	-0.512089	4.99135e-05	-1.92467	-0.469151	6.32563e-05	-1.93703	-0.474855
44649328	chr18:44649328:G:A	6.42623e-12	-1.16616	-0.94747	5.3292e-05	-1.3726	-0.955722	6.5014e-05	-1.42695	-0.957527
44649359	chr18:44649359:A:G	1.46562e-10	2.10121	-1.08778	8.0283e-05	-0.815611	-1.10294	9.2476e-05	-0.929177	-1.10295
44649502	chr18:44649502:T:G	6.03616e-11	-2.40682e-10	0.126337	0.000577213	-2.40682e-10	0.0541001	0.000754573	-2.40682e-10	0.0670724
44649813	chr18:44649813:G:A	1.43504e-11	-1.31024	-2.02435e-10	0.000101542	-1.68364	-2.02435e-10	0.000135021	-1.65365	-2.02435e-10
44650207	chr18:44650207:C:A	6.8356e-11	0.963461	-0.712748	0.000431785	0.272013	-0.508196	0.000524723	0.204495	-0.500704
44650296	chr18:44650296:TG:T	6.48486e-12	-1.14818	-0.956362	4.77261e-05	-1.48422	-0.954413	5.87811e-05	-1.52909	-0.956165
44650492	chr18:44650492:T:C	6.88643e-12	-1.02573	-1.01874	0.000148353	-0.270515	-1.034	0.00016199	-0.437194	-1.03435
44650929	chr18:44650929:A:G	2.27488e-10	2.52922	-1.07614	0.000111465	-0.610016	-0.98038	0.00012743	-0.731985	-0.979528
44651129	chr18:44651129:A:G	2.24068e-10	2.52003	-1.0821	0.000109507	-0.614414	-0.993705	0.000125214	-0.736148	-0.992905
44651231	chr18:44651231:A:G	1.86762e-11	-0.47494	-0.571825	0.000242883	-0.567287	-0.244243	0.00031845	-0.556031	-0.239584
44651456	chr18:44651456:A:G	2.18561e-10	2.49413	-1.08108	0.000108401	-0.627102	-0.991171	0.000123994	-0.748483	-0.990361
44651489	chr18:44651489:G:A	1.79721e-11	-2.40682e-10	-1.0852	0.000184572	-2.40682e-10	-1.08607	0.000238195	-2.40682e-10	-1.08599
44651993	chr18:44651993:A:G	9.57464e-10	3.85077	-0.960501	0.000202817	-0.213904	-0.777901	0.000233854	-0.327776	-0.776607
44652632	chr18:44652632:A:G	2.09799e-10	2.46558	-1.09345	0.000103435	-0.652516	-1.01265	0.000118524	-0.772211	-1.01175
44652721	chr18:44652721:G:A	5.76147e-12	-1.2102	-1.01262	4.81303e-05	-1.40956	-1.02063	5.88712e-05	-1.46186	-1.02187
44652805	chr18:44652805:T:C	1.76541e-11	-2.40682e-10	-1.10305	0.000182252	-2.40682e-10	-1.09872	0.000235236	-2.40682e-10	-1.09849
44653047	chr18:44653047:C:T	2.84941e-12	-1.90648	-1.02043	3.13966e-05	-1.76489	-1.09252	4.03034e-05	-1.76957	-1.09308
44653213	chr18:44653213:G:A	1.88167e-11	-2.40682e-10	-1.03927	0.00019133	-2.40682e-10	-1.05011	0.000246948	-2.40682e-10	-1.0499
44653590	chr18:44653590:G:A	2.45223e-11	-2.40682e-10	-0.774434	0.000255228	-2.40682e-10	-0.761954	0.000329311	-2.40682e-10	-0.762077
44654219	chr18:44654219:A:G	1.83246e-11	-2.40682e-10	-1.06577	0.000186806	-2.40682e-10	-1.07404	0.000241094	-2.40682e-10	-1.07389
44654223	chr18:44654223:T:C	1.79626e-10	2.30296	-1.0861	8.99194e-05	-0.703328	-1.10187	0.000103019	-0.822294	-1.10187
44654348	chr18:44654348:G:A	2.27576e-10	2.54278	-1.08932	0.000109368	-0.598248	-1.01114	0.000124974	-0.72056	-1.01041
44654544	chr18:44654544:G:T	2.39555e-10	2.5937	-1.08893	0.00011267	-0.569389	-1.01026	0.000128579	-0.693011	-1.00952
44654986	chr18:44654986:C:T	1.4146e-10	1.26941	-0.291411	0.000174759	-0.766081	-0.374619	0.000217541	-0.805622	-0.371068
44655042	chr18:44655042:C:T	2.2493e-10	2.54018	-1.09841	0.000106393	-0.598834	-1.03814	0.00012156	-0.721151	-1.03752
44655285	chr18:44655285:A:T	2.32616e-10	2.54931	-1.07394	0.000113589	-0.595807	-0.975719	0.000129825	-0.718045	-0.974844
44655343	chr18:44655343:A:G	2.1978e-10	2.51235	-1.09374	0.000106307	-0.61506	-1.02271	0.000121564	-0.736628	-1.02201
44655466	chr18:44655466:C:T	8.25727e-12	-1.00635	-0.85657	0.000191079	-0.214105	-0.837319	0.000251357	-0.192788	-0.839419
44655660	chr18:44655660:C:T	2.4184e-10	2.60152	-1.08727	0.000113587	-0.565475	-1.00607	0.0001296	-0.689304	-1.00532
44655816	chr18:44655816:T:C	7.64183e-12	-1.94038	-2.02435e-10	7.89768e-05	-1.93496	-2.02435e-10	0.000102372	-1.93047	-2.02435e-10
44656314	chr18:44656314:C:T	2.16632e-10	2.49034	-1.08616	0.000107162	-0.626413	-1.00336	0.000122616	-0.747429	-1.00259
44656429	chr18:44656429:T:TGTA	1.85333e-11	-2.40682e-10	-1.05445	0.000186681	-2.40682e-10	-1.07471	0.000240938	-2.40682e-10	-1.07454
44656431	chr18:44656431:T:TGTGTTAC	1.81524e-11	-2.40682e-10	-1.07521	0.000183868	-2.40682e-10	-1.08989	0.000237294	-2.40682e-10	-1.08978
44656602	chr18:44656602:G:C	1.8866e-10	2.34972	-1.08379	8.9926e-05	-0.704759	-1.10036	0.000103233	-0.82188	-1.10022
44657242	chr18:44657242:T:G	2.32857e-10	2.55849	-1.08209	0.000112338	-0.588944	-0.993655	0.000128316	-0.711725	-0.992858
44657309	chr18:44657309:C:T	1.55263e-10	-2.40682e-10	1.07111	0.00180683	-2.40682e-10	1.19522	0.00238508	-2.40682e-10	1.21791
44657384	chr18:44657384:A:G	2.26757e-10	2.54226	-1.0924	0.000108329	-0.599498	-1.01944	0.000123798	-0.721687	-1.01874
44657539	chr18:44657539:C:A	1.76709e-11	-2.40682e-10	-1.1021	0.000181452	-2.40682e-10	-1.10312	0.000234147	-2.40682e-10	-1.10313
44657691	chr18:44657691:T:C	2.02205e-11	-2.40682e-10	-0.967319	0.00021825	-2.40682e-10	-0.918469	0.000282231	-2.40682e-10	-0.916354
44657968	chr18:44657968:C:T	1.88004e-11	-2.40682e-10	-1.04014	0.000187899	-2.40682e-10	-1.0682	0.000242306	-2.40682e-10	-1.06888
44658109	chr18:44658109:C:T	9.56947e-12	-1.15454	-0.560895	8.00161e-05	-1.36263	-0.559251	9.75006e-05	-1.41704	-0.562176
44658474	chr18:44658474:C:T	2.19191e-10	2.51271	-1.09679	0.000105103	-0.61612	-1.03305	0.000120193	-0.73757	-1.03241
44658543	chr18:44658543:C:T	1.36474e-11	-1.36047	-2.02435e-10	7.9907e-05	-1.92325	-2.02435e-10	0.000103579	-1.91875	-2.02435e-10
44658693	chr18:44658693:C:T	1.70263e-10	2.26316	-1.09984	8.68348e-05	-0.757519	-1.08258	0.00010006	-0.871167	-1.08214
44659852	chr18:44659852:A:G	2.36666e-11	-2.40682e-10	-0.809951	0.000228155	-2.40682e-10	-0.874087	0.000294763	-2.40682e-10	-0.872908
44660445	chr18:44660445:A:G	2.70898e-12	-1.88442	-1.09302	3.00021e-05	-1.80636	-1.09648	3.8575e-05	-1.81045	-1.09603
44660633	chr18:44660633:A:G	2.15581e-10	2.49978	-1.10046	0.000102999	-0.620995	-1.0484	0.000117812	-0.742188	-1.0478
44660684	chr18:44660684:G:A	1.76754e-11	-2.40682e-10	-1.10184	0.00018145	-2.40682e-10	-1.10313	0.000234148	-2.40682e-10	-1.10313
44660769	chr18:44660769:G:A	2.13842e-10	2.49333	-1.10211	0.000101706	-0.624768	-1.05725	0.000116348	-0.745783	-1.05671
44661254	chr18:44661254:A:G	2.1873e-10	2.5157	-1.10187	0.000103176	-0.611989	-1.05568	0.000117971	-0.733516	-1.05512
44661410	chr18:44661410:C:T	2.4442e-11	-2.40682e-10	-0.777713	0.000253948	-2.40682e-10	-0.766982	0.000327448	-2.40682e-10	-0.767749
44662203	chr18:44662203:T:C	2.35856e-10	2.59094	-1.10174	0.000107653	-0.570343	-1.05485	0.000122862	-0.693731	-1.05429
44662209	chr18:44662209:C:G	1.22683e-11	-1.467	-2.02435e-10	9.3299e-05	-1.7683	-2.02435e-10	0.000120938	-1.7638	-2.02435e-10
44662374	chr18:44662374:T:G	2.2483e-10	2.54111	-1.09979	0.000105658	-0.598514	-1.04539	0.000120702	-0.720979	-1.04477
44662621	chr18:44662621:A:G	2.1958e-10	2.51706	-1.09936	0.000104505	-0.611154	-1.04372	0.000119479	-0.732835	-1.0431
44663283	chr18:44663283:A:C	2.17295e-10	2.50649	-1.09925	0.000104037	-0.616042	-1.04332	0.000119	-0.737267	-1.04269
44663320	chr18:44663320:C:T	2.20657e-11	-2.40682e-10	-0.879993	0.000224726	-2.40682e-10	-0.889229	0.000290734	-2.40682e-10	-0.886671
44663361	chr18:44663361:G:A	8.03083e-12	-1.89073	-2.02435e-10	0.000106821	-1.63295	-2.02435e-10	0.000139473	-1.62121	-2.02435e-10
44663665	chr18:44663665:TCTTCAGCAGTAGG:T	5.05614e-10	3.3234	-1.07164	0.000114725	-0.463814	-1.09776	0.000133064	-0.570453	-1.09779
44664414	chr18:44664414:C:T	3.4575e-12	-1.9392	-0.79427	3.34361e-05	-1.93015	-0.864331	4.36434e-05	-1.91861	-0.864413
44664659	chr18:44664659:T:C	1.96735e-11	-2.40682e-10	-0.994746	0.000212973	-2.40682e-10	-0.942944	0.000275107	-2.40682e-10	-0.941918
44664728	chr18:44664728:TA:T	1.82392e-11	-2.40682e-10	-1.07044	0.000191494	-2.40682e-10	-1.04925	0.000247341	-2.40682e-10	-1.04831
44664949	chr18:44664949:G:A	9.95e-10	3.93776	-1.00903	0.000197332	-0.161486	-0.857739	0.000227221	-0.27662	-0.856535
44665140	chr18:44665140:C:T	1.79179e-11	-1.9133	0.825084	0.000215942	-1.9006	0.971497	0.00028988	-1.87151	0.981894
44665314	chr18:44665314:T:C	2.11811e-11	-0.380668	-0.540241	0.000222397	-0.682644	-0.217002	0.000293637	-0.664523	-0.212212
44665801	chr18:44665801:C:T	1.13254e-11	-1.16136	-0.385617	0.000144015	-1.23681	-0.0973838	0.000187951	-1.23344	-0.0894529
44665876	chr18:44665876:C:T	7.90327e-10	3.68476	-0.986331	0.00017895	-0.295489	-0.821517	0.000206904	-0.406583	-0.82024
44665999	chr18:44665999:A:G	8.47589e-10	3.76219	-0.99381	0.000184736	-0.252066	-0.83312	0.000213262	-0.364689	-0.831871
44667154	chr18:44667154:C:T	9.18225e-12	-1.75674	-2.02435e-10	8.24386e-05	-1.89206	-2.02435e-10	0.000104264	-1.91216	-2.02435e-10
44667239	chr18:44667239:CA:C	4.69198e-10	3.28014	-1.10313	0.000113074	-0.482116	-1.09395	0.000131236	-0.58815	-1.09393
44667250	chr18:44667250:T:C	7.65609e-12	-1.93852	-2.02435e-10	7.86549e-05	-1.93904	-2.02435e-10	0.000101799	-1.93607	-2.02435e-10
44667306	chr18:44667306:G:T	7.75046e-10	3.711	-1.0321	0.000168749	-0.279771	-0.895929	0.000194977	-0.391373	-0.894826
44667356	chr18:44667356:A:G	1.77252e-11	-0.77129	-0.32774	0.000184185	-1.04982	-0.0383515	0.000243362	-1.03429	-0.0302353
44667750	chr18:44667750:G:T	2.80186e-12	-1.93162	-1.01211	3.41179e-05	-1.68484	-1.08945	4.37578e-05	-1.69032	-1.09009
44667996	chr18:44667996:G:A	1.02578e-10	1.04945	-0.392838	0.000140528	-0.891865	-0.466836	0.000175183	-0.929646	-0.4636
44668637	chr18:44668637:G:A	8.9287e-12	-1.78475	-2.02435e-10	8.0737e-05	-1.91291	-2.02435e-10	0.000105631	-1.89913	-2.02435e-10
44668878	chr18:44668878:G:C	2.54565e-11	-2.40682e-10	-0.737046	0.000267193	-2.40682e-10	-0.716139	0.000344908	-2.40682e-10	-0.715802
44669077	chr18:44669077:T:C	8.08564e-12	-1.88393	-2.02435e-10	9.62674e-05	-1.73698	-2.02435e-10	0.000120415	-1.76813	-2.02435e-10
44669688	chr18:44669688:C:A	2.25455e-11	-2.40682e-10	-0.858481	0.000233426	-2.40682e-10	-0.851246	0.000301167	-2.40682e-10	-0.851415
44669765	chr18:44669765:A:C	2.76429e-12	-1.93844	-1.0188	3.39471e-05	-1.68829	-1.09101	4.36792e-05	-1.6906	-1.0916
44669796	chr18:44669796:T:A	1.9334e-11	-1.01215	-2.02435e-10	0.00013198	-1.42146	-2.02435e-10	0.000169835	-1.42425	-2.02435e-10
44670454	chr18:44670454:C:T	4.56614e-11	-2.40682e-10	-0.152763	0.000446221	-2.40682e-10	-0.203296	0.000575204	-2.40682e-10	-0.204355
44671961	chr18:44671961:GC:G	5.50223e-11	-2.40682e-10	0.0337225	0.000526921	-2.40682e-10	-0.037059	0.000681344	-2.40682e-10	-0.0350115
44672379	chr18:44672379:A:G	1.12253e-11	-1.88067	0.324827	0.000125788	-1.92665	0.457143	0.000166877	-1.90794	0.466121
44675044	chr18:44675044:G:A	4.94749e-11	-2.40682e-10	-0.0725501	0.000482757	-2.40682e-10	-0.124598	0.00062227	-2.40682e-10	-0.125705
44676728	chr18:44676728:G:A	6.31823e-11	1.24245	-1.07045	3.44637e-05	-1.82103	-0.943169	4.43085e-05	-1.82564	-0.94226
44677335	chr18:44677335:T:G	7.77803e-12	-0.865082	-1.05763	0.00020941	0.0930095	-1.05282	0.000232888	-0.0558949	-1.05263
44678293	chr18:44678293:T:C	1.0064e-11	-1.86074	0.195696	0.000108603	-1.93435	0.317939	0.00014334	-1.92043	0.326566
44678492	chr18:44678492:C:T	5.81669e-11	-2.40682e-10	0.0892999	0.00064264	-2.40682e-10	0.161474	0.000842434	-2.40682e-10	0.177216
44678709	chr18:44678709:G:C	6.44745e-12	-1.88562	-0.224709	7.03556e-05	-1.92416	-0.126386	9.32339e-05	-1.90416	-0.119803
44679688	chr18:44679688:G:A	2.16102e-11	-2.40682e-10	-0.900853	0.000224377	-2.40682e-10	-0.890784	0.000289465	-2.40682e-10	-0.891045
44680383	chr18:44680383:C:T	1.94638e-11	-0.420086	-0.585375	0.000116657	-0.947598	-0.597278	0.000143367	-0.993009	-0.600659
44682463	chr18:44682463:A:G	8.31565e-12	-1.85588	-2.02435e-10	9.52625e-05	-1.74747	-2.02435e-10	0.000126326	-1.72021	-2.02435e-10
44683625	chr18:44683625:A:G	2.1796e-11	-2.40682e-10	-0.892291	0.000226382	-2.40682e-10	-0.881887	0.000292056	-2.40682e-10	-0.882134
44685554	chr18:44685554:C:T	7.93023e-12	-1.90333	-2.02435e-10	8.97157e-05	-1.80746	-2.02435e-10	0.000118705	-1.78244	-2.02435e-10
44685974	chr18:44685974:A:C	3.15574e-12	-1.88821	-0.936585	3.03485e-05	-1.84209	-1.04927	3.90272e-05	-1.84442	-1.0504
44686409	chr18:44686409:C:T	2.23916e-11	-2.40682e-10	-0.86533	0.000216477	-2.40682e-10	-0.926628	0.00027915	-2.40682e-10	-0.927331
44686544	chr18:44686544:C:T	1.87058e-11	-2.40682e-10	-1.04518	0.000193444	-2.40682e-10	-1.03912	0.000249586	-2.40682e-10	-1.03928
44686951	chr18:44686951:A:T	5.37603e-12	-1.86823	-0.423832	5.69759e-05	-1.93286	-0.328619	7.52177e-05	-1.91767	-0.321022
44687432	chr18:44687432:G:C	2.56932e-11	-2.40682e-10	-0.727789	0.000279339	-2.40682e-10	-0.671686	0.000360372	-2.40682e-10	-0.671944
44687675	chr18:44687675:C:G	1.83905e-11	-2.40682e-10	-1.06218	0.000193727	-2.40682e-10	-1.03766	0.000250138	-2.40682e-10	-1.03707
44688723	chr18:44688723:G:A	7.82875e-12	-1.91621	-2.02435e-10	8.81773e-05	-1.82476	-2.02435e-10	0.000116981	-1.79707	-2.02435e-10
44689399	chr18:44689399:C:A	1.82879e-11	-2.40682e-10	-1.06778	0.000190427	-2.40682e-10	-1.05484	0.000245627	-2.40682e-10	-1.05527
44692958	chr18:44692958:T:A	2.14688e-11	-2.40682e-10	-0.907418	0.00022988	-2.40682e-10	-0.866553	0.00029657	-2.40682e-10	-0.866796
44693029	chr18:44693029:T:A	3.11266e-11	-2.40682e-10	-0.535954	0.000308339	-2.40682e-10	-0.572911	0.000397495	-2.40682e-10	-0.573896
44693596	chr18:44693596:C:T	3.70626e-12	-1.72308	-0.940908	3.20008e-05	-1.92739	-0.910957	4.07485e-05	-1.9381	-0.913558
44693690	chr18:44693690:T:C	2.46453e-11	-2.40682e-10	-0.769428	0.000239976	-2.40682e-10	-0.823573	0.000309913	-2.40682e-10	-0.822786
44693714	chr18:44693714:T:C	2.7259e-11	-2.40682e-10	-0.668631	0.000263346	-2.40682e-10	-0.730642	0.000340139	-2.40682e-10	-0.729726
44694448	chr18:44694448:G:A	8.77904e-12	-0.701053	-1.1006	0.000300627	0.502004	-1.10024	0.000342299	0.376725	-1.10012
44694517	chr18:44694517:A:G	2.20398e-11	-2.40682e-10	-0.881168	0.000235522	-2.40682e-10	-0.842305	0.000303849	-2.40682e-10	-0.842547
44694651	chr18:44694651:G:A	2.11395e-11	-2.40682e-10	-0.922872	0.000225055	-2.40682e-10	-0.887764	0.000290352	-2.40682e-10	-0.887987
44694703	chr18:44694703:AG:A	2.33523e-11	-2.40682e-10	-0.823322	0.000250526	-2.40682e-10	-0.780548	0.000323214	-2.40682e-10	-0.780764
44694783	chr18:44694783:CT:C	2.34582e-11	-2.40682e-10	-0.818798	0.000251742	-2.40682e-10	-0.775704	0.000324783	-2.40682e-10	-0.775923
44695880	chr18:44695880:A:G	2.19058e-11	-2.40682e-10	-0.887265	0.000233974	-2.40682e-10	-0.848901	0.000301851	-2.40682e-10	-0.849147
44696284	chr18:44696284:A:G	2.2093e-11	-2.40682e-10	-0.878754	0.000236138	-2.40682e-10	-0.839694	0.000304642	-2.40682e-10	-0.839943
44697023	chr18:44697023:A:G	1.38139e-11	-0.272866	-1.07548	0.000286674	0.416565	-1.06233	0.000323098	0.280804	-1.06193
44697243	chr18:44697243:C:T	3.54465e-11	-2.40682e-10	-0.405993	0.000347832	-2.40682e-10	-0.45239	0.000448376	-2.40682e-10	-0.453447
44698142	chr18:44698142:C:G	1.8015e-11	-2.40682e-10	-1.08281	0.000185874	-2.40682e-10	-1.07904	0.000239823	-2.40682e-10	-1.07918
44698456	chr18:44698456:T:G	2.67291e-11	-2.40682e-10	-0.688262	0.000262101	-2.40682e-10	-0.735379	0.000338793	-2.40682e-10	-0.73369
44698725	chr18:44698725:A:G	4.48978e-12	-1.73162	-0.740594	5.82621e-05	-1.4878	-0.751359	7.44808e-05	-1.49799	-0.750545
44700128	chr18:44700128:G:A	7.16073e-12	-0.94187	-1.06353	0.000184073	-0.0285898	-1.06019	0.000209303	-0.155611	-1.05968
44701044	chr18:44701044:TA:T	8.48821e-12	-1.83534	-2.02435e-10	9.80049e-05	-1.71909	-2.02435e-10	0.000132241	-1.67446	-2.02435e-10
44703061	chr18:44703061:C:T	4.30388e-11	-2.40682e-10	-0.211914	0.00048243	-2.40682e-10	-0.125275	0.000629085	-2.40682e-10	-0.114813
44705511	chr18:44705511:A:T	8.30634e-12	-1.8227	-0.0342991	8.58867e-05	-1.94039	0.0893105	0.000112693	-1.93423	0.0998208
44705522	chr18:44705522:T:C	2.03457e-11	-2.40682e-10	-0.961145	0.000206365	-2.40682e-10	-0.974464	0.000266541	-2.40682e-10	-0.97355
44706324	chr18:44706324:G:C	2.57169e-11	-2.40682e-10	-0.72687	0.000275305	-2.40682e-10	-0.686232	0.000355438	-2.40682e-10	-0.68573
44706930	chr18:44706930:A:C	4.54387e-10	-2.40682e-10	2.14493	0.00587762	-2.40682e-10	2.3748	0.00792078	-2.40682e-10	2.41817
44707467	chr18:44707467:A:G	8.03458e-12	-1.89026	-2.02435e-10	0.000107505	-1.62657	-2.02435e-10	0.000150953	-1.54211	-2.02435e-10
44708053	chr18:44708053:A:G	1.86329e-11	-2.40682e-10	-1.04909	0.000192501	-2.40682e-10	-1.04401	0.00024837	-2.40682e-10	-1.04416
44709084	chr18:44709084:T:C	2.29862e-11	0.193254	-1.03238	5.56259e-05	-1.35908	-0.926381	6.82057e-05	-1.41275	-0.923798
44709645	chr18:44709645:A:G	2.61191e-11	-2.40682e-10	-0.711348	0.000259599	-2.40682e-10	-0.744973	0.000337402	-2.40682e-10	-0.737805
44712119	chr18:44712119:C:T	4.35271e-12	-1.52681	-0.976412	4.81794e-05	-1.62229	-0.806884	6.43301e-05	-1.58777	-0.807277
44712154	chr18:44712154:T:C	7.25018e-11	-2.40682e-10	0.309594	0.00078756	-2.40682e-10	0.364829	0.00104357	-2.40682e-10	0.391322
44712373	chr18:44712373:T:G	3.94578e-12	-1.59544	-1.00593	4.19701e-05	-1.68185	-0.885302	5.58756e-05	-1.65069	-0.885259
44712465	chr18:44712465:C:T	2.84006e-11	-2.40682e-10	-0.627608	0.000268155	-2.40682e-10	-0.712547	0.000345515	-2.40682e-10	-0.714043
44713011	chr18:44713011:G:T	2.1024e-11	0.129483	-1.05783	0.000394825	0.743885	-1.06955	0.000435784	0.588048	-1.06998
44716295	chr18:44716295:A:C	5.3277e-09	5.70779	-1.10113	0.000604888	1.19322	-1.09229	0.000674635	1.04731	-1.09222
44716405	chr18:44716405:C:A	1.9993e-11	-2.40682e-10	-0.978635	0.000207083	-2.40682e-10	-0.970992	0.0002671	-2.40682e-10	-0.971457
44716533	chr18:44716533:G:C	2.82277e-11	-2.40682e-10	-0.633714	0.000278978	-2.40682e-10	-0.672977	0.00036283	-2.40682e-10	-0.665146
44717180	chr18:44717180:T:C	1.02677e-11	-1.64501	-2.02435e-10	9.84426e-05	-1.71464	-2.02435e-10	0.000126404	-1.7196	-2.02435e-10
44717891	chr18:44717891:T:C	4.0225e-12	-1.48771	-1.0944	3.94051e-05	-1.53248	-1.09773	5.27249e-05	-1.49619	-1.0978
44718219	chr18:44718219:T:C	1.03564e-11	-1.63642	-2.02435e-10	9.91979e-05	-1.70699	-2.02435e-10	0.000127368	-1.712	-2.02435e-10
44718358	chr18:44718358:A:G	4.06718e-12	-1.47525	-1.09582	3.99352e-05	-1.52033	-1.09652	5.34656e-05	-1.48344	-1.0966
44719389	chr18:44719389:G:A	1.80465e-11	-2.40682e-10	-1.08106	0.000184332	-2.40682e-10	-1.08737	0.000237837	-2.40682e-10	-1.08749
44720130	chr18:44720130:C:T	2.4349e-11	-2.40682e-10	-0.781525	0.000257363	-2.40682e-10	-0.753624	0.000331516	-2.40682e-10	-0.755404
44721862	chr18:44721862:A:G	2.41091e-11	-2.40682e-10	-0.791426	0.000236178	-2.40682e-10	-0.839524	0.000305307	-2.40682e-10	-0.837762
44721877	chr18:44721877:G:T	7.24101e-12	-0.892943	-1.10131	3.92874e-05	-1.53738	-1.09583	5.14292e-05	-1.5235	-1.09538
44722185	chr18:44722185:G:A	2.23261e-11	-2.40682e-10	-0.86826	0.00031227	-2.40682e-10	-0.560242	0.000400074	-2.40682e-10	-0.567429
44722636	chr18:44722636:G:C	2.40894e-11	-2.40682e-10	-0.792246	0.00024094	-2.40682e-10	-0.819564	0.000312511	-2.40682e-10	-0.81444
44722918	chr18:44722918:A:T	2.1656e-11	-2.40682e-10	-0.898734	0.000219064	-2.40682e-10	-0.914746	0.000282242	-2.40682e-10	-0.916313
44723510	chr18:44723510:A:G	1.28529e-11	-1.42044	-2.02435e-10	0.000112602	-1.58025	-2.02435e-10	0.000139048	-1.62426	-2.02435e-10
44724135	chr18:44724135:A:G	2.06609e-11	-0.0986546	-0.847118	0.000136248	-0.494806	-0.894829	0.000169439	-0.530236	-0.896349
44724424	chr18:44724424:A:G	1.06285e-11	-1.61048	-2.02435e-10	0.0001014	-1.68504	-2.02435e-10	0.000127304	-1.7125	-2.02435e-10
44724456	chr18:44724456:A:G	1.45051e-11	-0.447184	-0.852333	0.000105515	-0.749267	-0.895986	0.000131046	-0.785954	-0.897577
44725013	chr18:44725013:C:T	2.27059e-11	-2.40682e-10	-0.85139	0.000227697	-2.40682e-10	-0.876094	0.00029517	-2.40682e-10	-0.871529
44725871	chr18:44725871:A:G	2.15467e-11	-2.40682e-10	-0.903794	0.000216691	-2.40682e-10	-0.92564	0.000280757	-2.40682e-10	-0.921591
44726919	chr18:44726919:G:T	3.0584e-12	-1.90988	-0.946242	3.12111e-05	-1.93261	-0.930725	4.03464e-05	-1.93132	-0.930262
44727321	chr18:44727321:G:A	3.10543e-12	-1.74399	-1.09688	4.02252e-05	-1.52321	-1.08641	5.30055e-05	-1.50298	-1.0857
44727817	chr18:44727817:A:T	1.93547e-11	-2.40682e-10	-1.01108	0.000193479	-2.40682e-10	-1.03894	0.000249662	-2.40682e-10	-1.03897
44727986	chr18:44727986:C:T	9.0742e-12	-1.76858	-2.02435e-10	0.000103107	-1.66835	-2.02435e-10	0.00012994	-1.69201	-2.02435e-10
44728014	chr18:44728014:C:T	7.7866e-12	-1.92161	-2.02435e-10	9.17406e-05	-1.78515	-2.02435e-10	0.000115639	-1.8086	-2.02435e-10
44728023	chr18:44728023:T:C	2.71635e-12	-1.87537	-1.09935	3.22795e-05	-1.74638	-1.0833	4.18459e-05	-1.74016	-1.08493
44728713	chr18:44728713:A:G	2.72348e-12	-1.93957	-1.03253	2.98757e-05	-1.91921	-0.987853	3.87302e-05	-1.91515	-0.98731
44728786	chr18:44728786:A:T	1.76553e-11	-2.40682e-10	-1.10298	0.000181811	-2.40682e-10	-1.10114	0.000234646	-2.40682e-10	-1.101
44729007	chr18:44729007:C:T	1.38502e-11	-0.9993	-0.34642	0.000122691	-1.10996	-0.384477	0.000156482	-1.11798	-0.388162
44729100	chr18:44729100:C:T	1.06714e-11	-1.60645	-2.02435e-10	9.45186e-05	-1.75531	-2.02435e-10	0.000119068	-1.77939	-2.02435e-10
44729745	chr18:44729745:G:A	9.0256e-12	-1.77395	-2.02435e-10	0.00010206	-1.67855	-2.02435e-10	0.000128662	-1.70189	-2.02435e-10
44729766	chr18:44729766:A:C	1.79656e-11	-2.40682e-10	-1.08556	0.000183241	-2.40682e-10	-1.09331	0.00023638	-2.40682e-10	-1.09364
44730118	chr18:44730118:A:G	2.33192e-11	-2.40682e-10	-0.82474	0.000237087	-2.40682e-10	-0.835685	0.000305833	-2.40682e-10	-0.83604
44730264	chr18:44730264:C:G	5.37662e-12	-1.89744	-0.394518	4.71355e-05	-1.90906	-0.54202	6.1419e-05	-1.90479	-0.536574
44730298	chr18:44730298:G:A	1.13962e-11	-1.54074	-2.02435e-10	8.17203e-05	-1.90081	-2.02435e-10	0.000105398	-1.90133	-2.02435e-10
44730399	chr18:44730399:T:C	4.53801e-12	-1.36037	-1.10116	3.88608e-05	-1.5474	-1.09673	4.85851e-05	-1.5793	-1.09646
44730765	chr18:44730765:T:C	9.67933e-12	-1.69039	-0.0136386	8.82669e-05	-1.63344	-0.190307	0.000116092	-1.62721	-0.177485
44731035	chr18:44731035:T:C	1.74006e-11	-1.11751	-2.02435e-10	0.000222594	-0.898759	-2.02435e-10	0.000297996	-0.861998	-2.02435e-10
44731639	chr18:44731639:C:T	5.30164e-12	-1.20527	-1.10072	3.58455e-05	-1.62537	-1.09953	4.70685e-05	-1.60745	-1.10003
44731669	chr18:44731669:C:T	1.33596e-11	-1.38178	-2.02435e-10	0.000117806	-1.53507	-2.02435e-10	0.000145073	-1.58184	-2.02435e-10
44732757	chr18:44732757:A:G	3.2312e-12	-1.80053	-1.00063	2.97712e-05	-1.90452	-1.00604	3.80018e-05	-1.9168	-1.00464
44732783	chr18:44732783:C:T	1.76529e-11	-2.40682e-10	-1.10312	0.000181627	-2.40682e-10	-1.10216	0.000234431	-2.40682e-10	-1.10192
44733087	chr18:44733087:T:C	4.19717e-11	-2.40682e-10	-0.23702	0.000399243	-2.40682e-10	-0.31454	0.000517032	-2.40682e-10	-0.310975
44733691	chr18:44733691:A:G	8.81969e-12	-1.79703	-2.02435e-10	8.07715e-05	-1.91249	-2.02435e-10	0.000105114	-1.90403	-2.02435e-10
44733745	chr18:44733745:G:A	7.66896e-12	-1.32929	-0.607541	7.20424e-05	-1.42184	-0.605016	9.12393e-05	-1.43878	-0.606817
44734000	chr18:44734000:C:T	2.02457e-11	-2.40682e-10	-0.966075	0.000206123	-2.40682e-10	-0.97564	0.000266046	-2.40682e-10	-0.975411
44734096	chr18:44734096:G:T	1.77619e-11	-2.40682e-10	-1.09696	0.000181946	-2.40682e-10	-1.1004	0.000234701	-2.40682e-10	-1.10077
44734097	chr18:44734097:G:T	1.77601e-11	-2.40682e-10	-1.09706	0.000181934	-2.40682e-10	-1.10047	0.000234686	-2.40682e-10	-1.10083
44734527	chr18:44734527:T:C	1.76831e-11	-2.40682e-10	-1.10141	0.000181479	-2.40682e-10	-1.10297	0.000234166	-2.40682e-10	-1.10305
44734532	chr18:44734532:A:G	3.89733e-12	-1.59381	-1.01992	5.4393e-05	-1.31555	-0.992322	7.19615e-05	-1.29235	-0.990596
44734666	chr18:44734666:C:T	3.09602e-12	-1.91035	-0.933553	3.05965e-05	-1.90424	-0.978981	3.99302e-05	-1.89809	-0.973858
44734716	chr18:44734716:G:C	4.85253e-12	-1.30245	-1.09207	3.44534e-05	-1.67484	-1.08966	4.52251e-05	-1.65678	-1.09064
44735144	chr18:44735144:A:G	4.47067e-12	-1.54336	-0.933116	5.15461e-05	-1.40194	-0.959692	7.07085e-05	-1.34418	-0.956338
44735227	chr18:44735227:T:C	3.52437e-11	-2.40682e-10	-0.411729	0.00033923	-2.40682e-10	-0.477431	0.000439123	-2.40682e-10	-0.474299
44735240	chr18:44735240:C:T	1.76826e-11	-2.40682e-10	-1.10144	0.000181477	-2.40682e-10	-1.10298	0.000234165	-2.40682e-10	-1.10305
44735637	chr18:44735637:T:C	3.16855e-12	-1.90571	-0.915038	3.96346e-05	-1.68705	-0.937361	5.25711e-05	-1.65673	-0.940182
44735748	chr18:44735748:C:T	1.98074e-11	-2.40682e-10	-0.987963	0.000212855	-2.40682e-10	-0.943499	0.000275334	-2.40682e-10	-0.941095
44736170	chr18:44736170:A:C	3.9265e-11	-2.40682e-10	-0.303683	0.000424982	-2.40682e-10	-0.252063	0.000547865	-2.40682e-10	-0.25305
44736332	chr18:44736332:T:C	2.01324e-11	-2.40682e-10	-0.971685	0.00020196	-2.40682e-10	-0.996041	0.00026068	-2.40682e-10	-0.995784
44737739	chr18:44737739:C:T	3.15264e-12	-1.80143	-1.02434	4.44681e-05	-1.46981	-1.03952	5.96205e-05	-1.42977	-1.0413
44737825	chr18:44737825:T:G	1.19505e-11	-1.02418	-0.469066	0.000106932	-1.16673	-0.465195	0.000134867	-1.18754	-0.467253
44738223	chr18:44738223:C:T	1.07623e-11	-1.59796	-2.02435e-10	0.000155019	-1.26056	-2.02435e-10	0.000203511	-1.24336	-2.02435e-10
44738539	chr18:44738539:C:T	1.76758e-11	-2.40682e-10	-1.10182	0.000181461	-2.40682e-10	-1.10307	0.000234151	-2.40682e-10	-1.10311
44738633	chr18:44738633:G:A	2.49826e-11	-2.40682e-10	-0.755838	0.000249761	-2.40682e-10	-0.783604	0.000324074	-2.40682e-10	-0.778108
44738734	chr18:44738734:A:G	5.87295e-12	-1.9076	-0.296058	5.81328e-05	-1.91485	-0.326526	7.46726e-05	-1.91667	-0.329297
44738761	chr18:44738761:G:A	2.68441e-12	-1.92065	-1.06591	2.67817e-05	-1.92927	-1.08712	3.47399e-05	-1.92588	-1.08531
44739019	chr18:44739019:C:T	1.7982e-11	-2.40682e-10	-1.08465	0.000183378	-2.40682e-10	-1.09256	0.000236649	-2.40682e-10	-1.0925
44739152	chr18:44739152:C:G	3.56437e-11	-2.40682e-10	-0.400443	0.000343673	-2.40682e-10	-0.464421	0.000444905	-2.40682e-10	-0.461218
44739323	chr18:44739323:T:C	5.16056e-12	-1.74485	-0.588125	4.72893e-05	-1.87305	-0.574777	6.03289e-05	-1.89033	-0.568938
44740146	chr18:44740146:G:A	1.95919e-11	-2.40682e-10	-0.998902	0.00019733	-2.40682e-10	-1.01923	0.000254258	-2.40682e-10	-1.02073
44740280	chr18:44740280:C:T	8.24597e-12	-1.86429	-2.02435e-10	8.62986e-05	-1.8463	-2.02435e-10	0.000112655	-1.83475	-2.02435e-10
44740313	chr18:44740313:G:A	2.18869e-11	-2.40682e-10	-0.88813	0.000215996	-2.40682e-10	-0.928853	0.000278988	-2.40682e-10	-0.92791
44740557	chr18:44740557:G:A	2.04542e-11	-2.40682e-10	-0.955827	0.000216606	-2.40682e-10	-0.92603	0.000279568	-2.40682e-10	-0.925834
44740946	chr18:44740946:G:A	3.20497e-12	-1.78077	-1.02854	4.60236e-05	-1.43166	-1.04329	6.18034e-05	-1.3901	-1.04502
44741257	chr18:44741257:C:T	7.09592e-11	-2.40682e-10	0.288089	0.000784248	-2.40682e-10	0.360615	0.00100815	-2.40682e-10	0.356798
44742399	chr18:44742399:T:C	2.12964e-11	-2.40682e-10	-0.915479	0.000212542	-2.40682e-10	-0.944973	0.000274356	-2.40682e-10	-0.944653
44742477	chr18:44742477:A:C	3.94793e-12	-1.59573	-1.0051	5.51866e-05	-1.31812	-0.975272	7.30288e-05	-1.29484	-0.973386
44743341	chr18:44743341:C:T	1.28496e-11	-1.4207	-2.02435e-10	9.64531e-05	-1.73505	-2.02435e-10	0.000127651	-1.70978	-2.02435e-10
44743776	chr18:44743776:A:G	4.44174e-12	-1.63481	-0.848161	4.07234e-05	-1.7973	-0.800009	5.13978e-05	-1.82378	-0.795702
44743977	chr18:44743977:A:G	8.2817e-12	-1.85997	-2.02435e-10	0.000113165	-1.57527	-2.02435e-10	0.000147573	-1.56476	-2.02435e-10
44744486	chr18:44744486:T:C	9.58464e-12	-1.71385	-2.02435e-10	8.97427e-05	-1.80716	-2.02435e-10	0.000116126	-1.80441	-2.02435e-10
44744812	chr18:44744812:C:T	8.04888e-12	-1.88848	-2.02435e-10	7.99444e-05	-1.92278	-2.02435e-10	0.000103385	-1.92062	-2.02435e-10
44745762	chr18:44745762:T:C	3.15625e-11	-2.40682e-10	-0.522046	0.000339619	-2.40682e-10	-0.476287	0.000437879	-2.40682e-10	-0.477136
44745921	chr18:44745921:G:A	3.44636e-12	-1.91275	-0.823951	3.37759e-05	-1.91143	-0.872938	4.4127e-05	-1.90624	-0.865764
44746122	chr18:44746122:A:C	1.88982e-11	-2.40682e-10	-1.03495	0.000199022	-2.40682e-10	-1.0107	0.000258109	-2.40682e-10	-1.0057
44746454	chr18:44746454:T:C	3.59093e-12	-1.63061	-1.065	3.86185e-05	-1.5826	-1.06778	5.26152e-05	-1.52667	-1.0694
44747055	chr18:44747055:C:T	3.23149e-11	-2.40682e-10	-0.498489	0.000320617	-2.40682e-10	-0.533862	0.000414201	-2.40682e-10	-0.532728
44747913	chr18:44747913:C:T	1.81756e-11	-2.40682e-10	-1.07394	0.000184745	-2.40682e-10	-1.08513	0.000238291	-2.40682e-10	-1.08559
44748128	chr18:44748128:C:G	4.87664e-12	-1.29864	-1.09092	4.16587e-05	-1.48195	-1.09266	5.40984e-05	-1.47605	-1.09223
44748771	chr18:44748771:G:A	2.48466e-11	-2.40682e-10	-0.761295	0.000243823	-2.40682e-10	-0.807669	0.000315063	-2.40682e-10	-0.806307
44748832	chr18:44748832:C:T	4.27132e-12	-1.46708	-1.05502	3.06203e-05	-1.843	-1.03945	4.03705e-05	-1.82133	-1.03965
44750091	chr18:44750091:C:T	2.56489e-12	-1.93339	-1.09871	3.17046e-05	-1.75206	-1.09559	4.19394e-05	-1.72795	-1.0949
44750501	chr18:44750501:A:C	5.78509e-12	-1.14836	-1.07037	4.75941e-05	-1.36266	-1.07874	6.17562e-05	-1.35739	-1.0785
44751571	chr18:44751571:CTTTA:C	3.64418e-12	-1.61289	-1.06799	3.34279e-05	-1.72289	-1.07183	4.33387e-05	-1.71861	-1.07142
44751680	chr18:44751680:A:G	3.86562e-11	-2.40682e-10	-0.319308	0.000372165	-2.40682e-10	-0.384774	0.000481772	-2.40682e-10	-0.381608
44751732	chr18:44751732:T:C	3.86891e-11	-2.40682e-10	-0.318457	0.000372394	-2.40682e-10	-0.384159	0.000482068	-2.40682e-10	-0.380995
44751901	chr18:44751901:A:G	1.52276e-11	-1.25091	-2.02435e-10	0.000129132	-1.44328	-2.02435e-10	0.000158723	-1.49192	-2.02435e-10
44752301	chr18:44752301:G:A	2.69723e-12	-1.90929	-1.07251	3.44368e-05	-1.69813	-1.06685	4.5791e-05	-1.66972	-1.06527
44752406	chr18:44752406:G:A	4.13425e-12	-1.47013	-1.08458	2.89879e-05	-1.8583	-1.07893	3.71605e-05	-1.86455	-1.07928
44752835	chr18:44752835:T:G	1.89245e-11	-2.40682e-10	-1.03356	0.000182273	-2.40682e-10	-1.09861	0.000235412	-2.40682e-10	-1.09774
44753010	chr18:44753010:T:C	2.73546e-12	-1.89658	-1.07113	3.56473e-05	-1.66508	-1.06536	4.7486e-05	-1.6349	-1.06375
44753443	chr18:44753443:G:A	4.02915e-11	-2.40682e-10	-0.277875	0.000438657	-2.40682e-10	-0.220392	0.000564407	-2.40682e-10	-0.223304
44753506	chr18:44753506:A:G	1.83501e-11	-2.40682e-10	-1.06438	0.000191382	-2.40682e-10	-1.04984	0.000247056	-2.40682e-10	-1.04946
44753724	chr18:44753724:C:T	1.00953e-11	-1.66195	-2.02435e-10	0.000105494	-1.64545	-2.02435e-10	0.000138439	-1.62865	-2.02435e-10
44753961	chr18:44753961:C:G	3.6793e-11	-2.40682e-10	-0.368709	0.000354881	-2.40682e-10	-0.432328	0.000459351	-2.40682e-10	-0.429266
44754098	chr18:44754098:A:G	1.54094e-11	-1.23904	-2.02435e-10	0.000209883	-0.95756	-2.02435e-10	0.000282742	-0.914544	-2.02435e-10
44754200	chr18:44754200:A:C	2.71767e-12	-1.88045	-1.09379	2.64777e-05	-1.9352	-1.09261	3.40378e-05	-1.93924	-1.09237
44754935	chr18:44754935:T:G	2.79411e-12	-1.89708	-1.04942	3.58969e-05	-1.6682	-1.05526	4.76567e-05	-1.63799	-1.05706
44755362	chr18:44755362:G:A	2.04062e-11	-2.40682e-10	-0.958176	0.000206142	-2.40682e-10	-0.975544	0.000267075	-2.40682e-10	-0.971549
44755598	chr18:44755598:G:A	1.76592e-11	-2.40682e-10	-1.10276	0.00018145	-2.40682e-10	-1.10313	0.000234147	-2.40682e-10	-1.10313
44755810	chr18:44755810:C:T	9.20666e-12	-1.75409	-2.02435e-10	0.000113029	-1.57647	-2.02435e-10	0.000149128	-1.55428	-2.02435e-10
44755938	chr18:44755938:G:A	5.89146e-11	-2.40682e-10	0.102073	0.00072328	-2.40682e-10	0.279686	0.000952312	-2.40682e-10	0.299814
44756457	chr18:44756457:G:C	4.25292e-12	-1.43696	-1.08945	3.90242e-05	-1.5502	-1.08973	5.11908e-05	-1.53448	-1.08904
44756800	chr18:44756800:C:G	1.97973e-11	-2.40682e-10	-0.98847	0.000208821	-2.40682e-10	-0.962635	0.000269589	-2.40682e-10	-0.962181
44756929	chr18:44756929:G:T	2.06814e-11	-2.40682e-10	-0.94478	0.000210608	-2.40682e-10	-0.954113	0.000271927	-2.40682e-10	-0.953546
44757438	chr18:44757438:A:C	2.0666e-11	-2.40682e-10	-0.945524	0.000211629	-2.40682e-10	-0.949276	0.000273231	-2.40682e-10	-0.94876
44757666	chr18:44757666:A:T	1.79752e-11	-2.40682e-10	-1.08502	0.000184585	-2.40682e-10	-1.086	0.000238228	-2.40682e-10	-1.08585
44758064	chr18:44758064:A:G	4.73525e-12	-1.39463	-1.02435	3.32395e-05	-1.79554	-1.00483	4.36587e-05	-1.77775	-1.00493
44758080	chr18:44758080:C:T	1.86701e-11	-2.40682e-10	-1.04709	0.000190029	-2.40682e-10	-1.05693	0.000244818	-2.40682e-10	-1.05856
44758105	chr18:44758105:G:A	2.55723e-12	-1.93304	-1.10205	2.62763e-05	-1.933	-1.10244	3.41354e-05	-1.92626	-1.10249
44758325	chr18:44758325:C:G	2.12559e-11	-2.40682e-10	-0.917384	0.000216354	-2.40682e-10	-0.927194	0.000279381	-2.40682e-10	-0.926501
44758326	chr18:44758326:T:G	2.12863e-11	-2.40682e-10	-0.915952	0.000216654	-2.40682e-10	-0.925807	0.00027977	-2.40682e-10	-0.92511
44758390	chr18:44758390:T:TA	2.35583e-11	-2.40682e-10	-0.814537	0.000239326	-2.40682e-10	-0.826285	0.000309131	-2.40682e-10	-0.825313
44758497	chr18:44758497:C:T	3.44959e-12	-1.65787	-1.07789	5.35488e-05	-1.2317	-1.09182	7.26297e-05	-1.18145	-1.09226
44758739	chr18:44758739:T:C	8.47955e-12	-1.83636	-2.02435e-10	8.06481e-05	-1.91402	-2.02435e-10	0.000103587	-1.91867	-2.02435e-10
44758977	chr18:44758977:C:T	2.09521e-11	-2.40682e-10	-0.931777	0.000213222	-2.40682e-10	-0.941777	0.000275324	-2.40682e-10	-0.941129
44759757	chr18:44759757:T:C	1.32233e-11	-0.756767	-0.635266	7.30924e-05	-1.44107	-0.571315	9.73872e-05	-1.41345	-0.566934
44761354	chr18:44761354:T:C	2.63132e-12	-1.91769	-1.08884	3.02337e-05	-1.81254	-1.08262	4.00107e-05	-1.78724	-1.08269
44761955	chr18:44761955:G:A	2.55522e-12	-1.93457	-1.1013	2.83478e-05	-1.8608	-1.09876	3.73217e-05	-1.84071	-1.0988
44762374	chr18:44762374:C:T	2.6347e-12	-1.91671	-1.08854	3.02553e-05	-1.81192	-1.08252	4.00383e-05	-1.78665	-1.0826
44762439	chr18:44762439:T:C	3.14904e-11	-2.40682e-10	-0.524334	0.000332351	-2.40682e-10	-0.497919	0.000428659	-2.40682e-10	-0.498417
44763435	chr18:44763435:G:A	2.38989e-11	-2.40682e-10	-0.800185	0.00024806	-2.40682e-10	-0.790439	0.000320675	-2.40682e-10	-0.78865
44763571	chr18:44763571:A:T	2.83605e-12	-1.93848	-0.993125	3.34772e-05	-1.77123	-1.02201	4.39806e-05	-1.75581	-1.01952
44763635	chr18:44763635:C:T	6.67191e-12	-1.22966	-0.846448	4.45083e-05	-1.6987	-0.809737	5.84936e-05	-1.67934	-0.810825
44763785	chr18:44763785:C:T	2.8421e-12	-1.91957	-1.0099	2.89274e-05	-1.90321	-1.03611	3.69962e-05	-1.91321	-1.03506
44763844	chr18:44763844:C:A	1.52779e-11	-1.24761	-2.02435e-10	0.000122219	-1.4983	-2.02435e-10	0.0001561	-1.50858	-2.02435e-10
44763949	chr18:44763949:T:A	8.06934e-12	-1.01555	-0.870399	4.9194e-05	-1.57295	-0.835391	6.47988e-05	-1.55136	-0.836433
44764176	chr18:44764176:G:A	1.77319e-11	-2.40682e-10	-1.09865	0.000181772	-2.40682e-10	-1.10136	0.000234551	-2.40682e-10	-1.10141
44764620	chr18:44764620:C:T	5.17431e-11	-0.0277252	-2.02435e-10	0.000426566	-0.248343	-2.02435e-10	0.00052096	-0.303406	-2.02435e-10
44764655	chr18:44764655:A:C	8.23459e-12	-1.86567	-2.02435e-10	8.03136e-05	-1.91817	-2.02435e-10	0.000103644	-1.91812	-2.02435e-10
44764721	chr18:44764721:C:T	4.93253e-11	-0.0755787	-2.02435e-10	0.000408504	-0.291608	-2.02435e-10	0.000499146	-0.346181	-2.02435e-10
44764764	chr18:44764764:G:A	6.90895e-12	-1.19548	-0.845723	4.54241e-05	-1.67898	-0.809084	5.97387e-05	-1.65893	-0.810172
44764840	chr18:44764840:T:C	2.91212e-12	-1.86413	-1.041	2.9658e-05	-1.92156	-0.992818	3.82655e-05	-1.91987	-0.994658
44765127	chr18:44765127:A:T	2.62097e-12	-1.92812	-1.08235	2.96188e-05	-1.84034	-1.07536	3.90813e-05	-1.818	-1.07543
44765324	chr18:44765324:G:A	2.62775e-12	-1.93209	-1.0758	2.94912e-05	-1.85214	-1.06788	3.88606e-05	-1.83114	-1.06796
44765327	chr18:44765327:T:C	2.41575e-11	-2.40682e-10	-0.78942	0.000237741	-2.40682e-10	-0.832928	0.000307468	-2.40682e-10	-0.830707
44765593	chr18:44765593:G:A	1.82509e-11	-2.40682e-10	-1.0698	0.000189281	-2.40682e-10	-1.06088	0.000244205	-2.40682e-10	-1.06107
44765621	chr18:44765621:A:G	3.48183e-12	-1.72097	-1.00549	3.11522e-05	-1.82342	-1.0418	4.00354e-05	-1.82648	-1.04284
44765780	chr18:44765780:G:A	2.64579e-12	-1.92452	-1.07653	3.01131e-05	-1.83046	-1.06869	3.97721e-05	-1.80714	-1.06878
44766968	chr18:44766968:G:T	7.64291e-12	-1.94024	-2.02435e-10	8.87066e-05	-1.81878	-2.02435e-10	0.000114507	-1.81844	-2.02435e-10
44766975	chr18:44766975:A:T	2.95116e-12	-1.81654	-1.07528	3.10074e-05	-1.7798	-1.09008	3.91911e-05	-1.80109	-1.08954
44767620	chr18:44767620:G:A	3.02496e-11	-2.40682e-10	-0.564532	0.000337324	-2.40682e-10	-0.483067	0.00044044	-2.40682e-10	-0.471305
44768197	chr18:44768197:A:G	3.14944e-11	-2.40682e-10	-0.524208	0.000303381	-2.40682e-10	-0.58912	0.000392545	-2.40682e-10	-0.586429
44768611	chr18:44768611:G:A	7.00817e-12	-1.89325	-0.133688	6.89762e-05	-1.92867	-0.141681	8.87479e-05	-1.92844	-0.144843
44769617	chr18:44769617:C:T	2.60038e-12	-1.92125	-1.09711	2.62203e-05	-1.93853	-1.09905	3.38607e-05	-1.93748	-1.09935
44769812	chr18:44769812:T:A	8.15337e-12	-1.87559	-2.02435e-10	9.12562e-05	-1.79044	-2.02435e-10	0.000121211	-1.76155	-2.02435e-10
44769850	chr18:44769850:G:A	1.80392e-11	-2.40682e-10	-1.08147	0.000185723	-2.40682e-10	-1.07986	0.000239696	-2.40682e-10	-1.07971
44770461	chr18:44770461:A:G	2.69877e-12	-1.90738	-1.07384	3.14752e-05	-1.78924	-1.06567	4.17097e-05	-1.76259	-1.06576
44770821	chr18:44770821:TG:T	2.84625e-12	-1.88854	-1.03947	3.00753e-05	-1.90582	-0.994586	3.88253e-05	-1.9036	-0.996411
44770878	chr18:44770878:G:A	2.63166e-11	-2.40682e-10	-0.703818	0.000257662	-2.40682e-10	-0.752463	0.000333208	-2.40682e-10	-0.750313
44771106	chr18:44771106:T:C	2.63456e-12	-1.92711	-1.07819	2.98495e-05	-1.83739	-1.07056	3.9391e-05	-1.8149	-1.07064
44771169	chr18:44771169:G:T	2.67643e-12	-1.92308	-1.06645	3.05623e-05	-1.82686	-1.05749	4.03723e-05	-1.80334	-1.05759
44771214	chr18:44771214:G:C	2.57567e-12	-1.93426	-1.09365	2.99671e-05	-1.80372	-1.10029	3.91831e-05	-1.791	-1.09984
44772391	chr18:44772391:A:G	2.86958e-12	-1.93525	-0.984604	3.21867e-05	-1.86299	-0.969569	4.23485e-05	-1.84336	-0.96979
44774210	chr18:44774210:C:G	2.68518e-12	-1.93217	-1.0541	2.81811e-05	-1.88334	-1.08212	3.70046e-05	-1.86708	-1.08096
44775383	chr18:44775383:G:A	1.30216e-11	-1.4074	-2.02435e-10	0.000168068	-1.17974	-2.02435e-10	0.000222345	-1.15485	-2.02435e-10
44776023	chr18:44776023:T:C	2.62167e-11	-2.40682e-10	-0.707622	0.000271693	-2.40682e-10	-0.699439	0.000351404	-2.40682e-10	-0.697141
44776779	chr18:44776779:CAT:C	2.9409e-11	-2.40682e-10	-0.592714	0.000287832	-2.40682e-10	-0.641734	0.000372401	-2.40682e-10	-0.639107
44776896	chr18:44776896:G:A	1.56133e-11	-1.2259	-2.02435e-10	0.000100956	-1.68943	-2.02435e-10	0.00012826	-1.70502	-2.02435e-10
44778745	chr18:44778745:G:T	5.79638e-11	-2.40682e-10	0.085802	0.000694645	-2.40682e-10	0.239291	0.000907264	-2.40682e-10	0.251355
44778832	chr18:44778832:A:C	1.6757e-11	-1.65086	0.495657	0.00020122	-1.36084	0.361131	0.000267362	-1.33778	0.3673
44779039	chr18:44779039:G:A	7.84538e-12	-1.26746	-0.646632	0.000126698	-0.701609	-0.760693	0.000159505	-0.729069	-0.757935
44779174	chr18:44779174:T:C	2.15571e-11	-2.40682e-10	-0.903309	0.00022614	-2.40682e-10	-0.882955	0.000291745	-2.40682e-10	-0.8832
44779291	chr18:44779291:G:A	9.07624e-12	-0.935197	-0.833159	6.68099e-05	-1.29955	-0.802705	8.61808e-05	-1.30239	-0.800244
44779345	chr18:44779345:A:T	2.47786e-11	-0.981244	0.217209	0.000350362	-0.540751	0.0956076	0.000464089	-0.51994	0.100937
44779389	chr18:44779389:C:T	1.79872e-11	-2.40682e-10	-1.08436	0.000186855	-2.40682e-10	-1.07378	0.00024136	-2.40682e-10	-1.07279
44779683	chr18:44779683:G:C	1.78363e-11	-2.40682e-10	-1.09278	0.000184385	-2.40682e-10	-1.08708	0.000237918	-2.40682e-10	-1.08716
44780338	chr18:44780338:C:G	3.55308e-12	-1.83798	-0.868218	3.51983e-05	-1.91867	-0.824437	4.58776e-05	-1.90883	-0.824266
44780562	chr18:44780562:G:A	1.82891e-11	-2.40682e-10	-1.06771	0.00018964	-2.40682e-10	-1.05898	0.000244656	-2.40682e-10	-1.05922
44780612	chr18:44780612:C:G	1.80266e-11	-2.40682e-10	-1.08217	0.000187364	-2.40682e-10	-1.07106	0.000242029	-2.40682e-10	-1.07002
44781238	chr18:44781238:T:G	1.78375e-11	-2.40682e-10	-1.09272	0.0001844	-2.40682e-10	-1.087	0.000237937	-2.40682e-10	-1.08707
44781458	chr18:44781458:T:TCC	8.76879e-12	-1.80282	-2.02435e-10	8.83692e-05	-1.82259	-2.02435e-10	0.000112771	-1.83372	-2.02435e-10
44782004	chr18:44782004:C:T	3.83793e-12	-1.77437	-0.854714	3.63938e-05	-1.883	-0.826709	4.76178e-05	-1.8679	-0.82797
44782351	chr18:44782351:G:A	2.93539e-11	-2.40682e-10	-0.594592	0.000306067	-2.40682e-10	-0.580308	0.00039618	-2.40682e-10	-0.577211
44782624	chr18:44782624:G:A	2.7382e-12	-1.86399	-1.10273	3.48142e-05	-1.65097	-1.10312	4.56302e-05	-1.63543	-1.10308
44782770	chr18:44782770:A:G	1.85098e-11	-2.40682e-10	-1.05572	0.00018749	-2.40682e-10	-1.07039	0.000241687	-2.40682e-10	-1.07144
44782864	chr18:44782864:A:G	1.82316e-11	-2.40682e-10	-1.07086	0.000185573	-2.40682e-10	-1.08066	0.000239224	-2.40682e-10	-1.08168
44783927	chr18:44783927:T:C	9.48494e-12	-1.72431	-2.02435e-10	8.58652e-05	-1.85133	-2.02435e-10	0.000112812	-1.83336	-2.02435e-10
44785277	chr18:44785277:T:A	4.67509e-12	-1.36794	-1.06383	7.7862e-05	-0.861898	-1.08727	9.79694e-05	-0.886959	-1.08747
44785604	chr18:44785604:A:C	2.15397e-11	-2.40682e-10	-0.90412	0.000225197	-2.40682e-10	-0.887136	0.000290428	-2.40682e-10	-0.887723
44785666	chr18:44785666:C:T	2.02592e-11	-2.40682e-10	-0.965406	0.000205878	-2.40682e-10	-0.976825	0.000265987	-2.40682e-10	-0.975631
44786246	chr18:44786246:C:T	2.33114e-11	-2.40682e-10	-0.825072	0.000245994	-2.40682e-10	-0.798804	0.000317821	-2.40682e-10	-0.79759
44786514	chr18:44786514:A:G	3.11891e-11	-2.40682e-10	-0.533947	0.000309825	-2.40682e-10	-0.568101	0.000399213	-2.40682e-10	-0.569584
44786630	chr18:44786630:T:C	2.97654e-12	-1.92307	-0.960188	3.07153e-05	-1.93972	-0.939631	3.95723e-05	-1.94069	-0.940259
44787273	chr18:44787273:A:T	3.14457e-11	-2.40682e-10	-0.525755	0.000328865	-2.40682e-10	-0.508465	0.000425727	-2.40682e-10	-0.505282
44787582	chr18:44787582:C:T	2.16811e-11	-2.40682e-10	-0.897575	0.000220367	-2.40682e-10	-0.908815	0.000284661	-2.40682e-10	-0.90778
44788069	chr18:44788069:G:A	3.26757e-12	-1.92835	-0.861618	3.414e-05	-1.93845	-0.835192	4.39311e-05	-1.94042	-0.836035
44788154	chr18:44788154:C:T	2.0747e-11	-2.40682e-10	-0.941614	0.00021774	-2.40682e-10	-0.920809	0.000281234	-2.40682e-10	-0.919893
44788258	chr18:44788258:A:G	2.92201e-11	-2.40682e-10	-0.599161	0.000293222	-2.40682e-10	-0.623181	0.000379976	-2.40682e-10	-0.61897
44788604	chr18:44788604:C:T	2.08192e-11	-2.40682e-10	-0.938142	0.000217827	-2.40682e-10	-0.920409	0.000281375	-2.40682e-10	-0.919391
44788943	chr18:44788943:C:T	8.87804e-12	-1.79044	-2.02435e-10	8.04862e-05	-1.91602	-2.02435e-10	0.000103701	-1.91756	-2.02435e-10
44789277	chr18:44789277:C:T	2.92542e-11	-2.40682e-10	-0.597994	0.000292213	-2.40682e-10	-0.626627	0.000376194	-2.40682e-10	-0.628975
44790324	chr18:44790324:G:A	1.83636e-11	-2.40682e-10	-1.06364	0.000189833	-2.40682e-10	-1.05797	0.000245087	-2.40682e-10	-1.05747
44790394	chr18:44790394:T:A	3.01839e-12	-1.87626	-0.993031	4.53267e-05	-1.46968	-1.02053	5.65255e-05	-1.50464	-1.01975
44790842	chr18:44790842:C:CTTTG	3.34645e-12	-1.93992	-0.8262	3.31439e-05	-1.93653	-0.866727	4.31872e-05	-1.93584	-0.857696
44790846	chr18:44790846:G:GTTT	1.83707e-11	-2.40682e-10	-1.06326	0.000187304	-2.40682e-10	-1.07138	0.000241573	-2.40682e-10	-1.07191
44790848	chr18:44790848:G:A	3.50703e-11	-2.40682e-10	-0.416663	0.000368775	-2.40682e-10	-0.393924	0.000477301	-2.40682e-10	-0.390933
44791105	chr18:44791105:A:G	1.56618e-11	-0.136406	-1.08638	0.000399924	0.777316	-1.09015	0.000558893	0.857992	-1.09111
44791228	chr18:44791228:G:A	1.84306e-11	-1.06001	-2.02435e-10	0.000157724	-1.24326	-2.02435e-10	0.000192963	-1.29658	-2.02435e-10
44791291	chr18:44791291:A:G	2.82705e-12	-1.89101	-1.04378	3.12448e-05	-1.84501	-1.01725	4.06804e-05	-1.83944	-1.0139
44792181	chr18:44792181:A:G	2.1363e-11	-2.40682e-10	-0.912355	0.000224361	-2.40682e-10	-0.890852	0.000289884	-2.40682e-10	-0.889599
44792188	chr18:44792188:G:A	1.96808e-11	-2.40682e-10	-0.994372	0.000204904	-2.40682e-10	-0.98157	0.000264588	-2.40682e-10	-0.980906
44792262	chr18:44792262:G:T	1.90875e-11	-2.40682e-10	-1.02498	0.000197859	-2.40682e-10	-1.01656	0.000255502	-2.40682e-10	-1.01585
44792522	chr18:44792522:T:C	2.91442e-12	-1.91738	-0.986964	3.06242e-05	-1.87656	-1.00576	3.98163e-05	-1.87469	-1.00012
44793102	chr18:44793102:A:G	2.36611e-11	-2.40682e-10	-0.810183	0.000248995	-2.40682e-10	-0.786679	0.000321013	-2.40682e-10	-0.787596
44793159	chr18:44793159:T:TC	1.81381e-11	-1.076	-2.02435e-10	0.000141393	-1.35257	-2.02435e-10	0.000185972	-1.33348	-2.02435e-10
44793192	chr18:44793192:G:A	1.85945e-11	-2.40682e-10	-1.05115	0.000191772	-2.40682e-10	-1.0478	0.000247618	-2.40682e-10	-1.04719
44794469	chr18:44794469:A:G	5.76003e-11	-2.40682e-10	0.0795104	0.000689184	-2.40682e-10	0.231398	0.000911493	-2.40682e-10	0.256005
44794501	chr18:44794501:G:A	2.6071e-12	-1.91288	-1.1029	2.76718e-05	-1.88075	-1.10294	3.58689e-05	-1.87621	-1.103
44794579	chr18:44794579:T:A	1.78428e-11	-2.40682e-10	-1.09242	0.000181987	-2.40682e-10	-1.10018	0.000234715	-2.40682e-10	-1.10071
44794835	chr18:44794835:G:T	2.62136e-12	-1.92314	-1.08718	2.77065e-05	-1.89576	-1.08668	3.59117e-05	-1.89187	-1.08614
44795136	chr18:44795136:C:A	1.82812e-11	-2.40682e-10	-1.06814	0.000188243	-2.40682e-10	-1.06638	0.000243054	-2.40682e-10	-1.0658
44795544	chr18:44795544:T:G	1.77583e-11	-2.40682e-10	-1.09716	0.000181508	-2.40682e-10	-1.10281	0.000234177	-2.40682e-10	-1.103
44797896	chr18:44797896:C:A	2.16092e-11	-2.40682e-10	-0.900899	0.000217858	-2.40682e-10	-0.920269	0.000280752	-2.40682e-10	-0.921607
44798077	chr18:44798077:G:A	1.8029e-11	-2.40682e-10	-1.08203	0.000188948	-2.40682e-10	-1.06264	0.000243725	-2.40682e-10	-1.06304
44798317	chr18:44798317:G:A	2.57712e-12	-1.93908	-1.08826	2.67899e-05	-1.92156	-1.09453	3.46622e-05	-1.92058	-1.09285
44798898	chr18:44798898:A:G	7.99436e-12	-1.89528	-2.02435e-10	8.78204e-05	-1.82882	-2.02435e-10	0.000114751	-1.81632	-2.02435e-10
44798999	chr18:44798999:G:A	1.83742e-11	-2.40682e-10	-1.06307	0.000187097	-2.40682e-10	-1.07249	0.000241279	-2.40682e-10	-1.07312
44799068	chr18:44799068:C:A	1.7697e-11	-2.40682e-10	-1.10062	0.000181757	-2.40682e-10	-1.10144	0.000234516	-2.40682e-10	-1.10156
44799217	chr18:44799217:G:A	1.76987e-11	-2.40682e-10	-1.10053	0.000181811	-2.40682e-10	-1.10115	0.000234586	-2.40682e-10	-1.10126
44799587	chr18:44799587:A:T	1.60645e-11	-0.116331	-1.08108	8.50332e-05	-0.770324	-1.09074	0.000104582	-0.818005	-1.0911
44799751	chr18:44799751:G:T	1.76968e-11	-2.40682e-10	-1.10063	0.000181755	-2.40682e-10	-1.10145	0.000234514	-2.40682e-10	-1.10156
44800662	chr18:44800662:G:A	5.67556e-12	-1.49566	-0.742184	7.15192e-05	-1.3423	-0.691849	9.57007e-05	-1.31019	-0.687663
44800692	chr18:44800692:C:A	2.62681e-12	-1.94017	-1.06808	2.71687e-05	-1.92592	-1.07612	3.51902e-05	-1.9251	-1.07321
44800853	chr18:44800853:C:T	2.55085e-12	-1.93721	-1.10038	2.68467e-05	-1.92099	-1.09298	3.47716e-05	-1.91849	-1.09179
44800955	chr18:44800955:A:G	1.85733e-11	-2.40682e-10	-1.05229	0.000189031	-2.40682e-10	-1.0622	0.000243789	-2.40682e-10	-1.06277
44801214	chr18:44801214:G:T	2.5435e-12	-1.93834	-1.10213	2.66699e-05	-1.92381	-1.09677	3.45296e-05	-1.92145	-1.09582
44801618	chr18:44801618:T:G	8.73013e-12	-1.80724	-2.02435e-10	8.65491e-05	-1.8434	-2.02435e-10	0.00011348	-1.82745	-2.02435e-10
44802183	chr18:44802183:G:C	9.63504e-12	-0.701665	-1.00695	8.2453e-05	-0.889541	-1.00234	0.000115334	-0.807633	-1.00362
44802565	chr18:44802565:G:C	4.5016e-11	-2.40682e-10	-0.166999	0.000484866	-2.40682e-10	-0.120238	0.000624007	-2.40682e-10	-0.122918
44802698	chr18:44802698:C:T	2.75703e-12	-1.93963	-1.02023	2.87302e-05	-1.9285	-1.01766	3.71991e-05	-1.92645	-1.01635
44802768	chr18:44802768:C:T	2.75679e-12	-1.94033	-1.01963	2.86667e-05	-1.93133	-1.01705	3.71083e-05	-1.92951	-1.01573
44802934	chr18:44802934:C:T	7.71249e-12	-1.93118	-2.02435e-10	8.27354e-05	-1.88846	-2.02435e-10	0.000107729	-1.87946	-2.02435e-10
44803040	chr18:44803040:G:A	2.70536e-12	-1.93433	-1.04445	2.81271e-05	-1.93358	-1.03379	3.64032e-05	-1.93191	-1.03252
44803641	chr18:44803641:G:A	2.10483e-11	-2.40682e-10	-0.927199	0.000212496	-2.40682e-10	-0.945186	0.000273867	-2.40682e-10	-0.946436
44803827	chr18:44803827:C:A	1.84868e-11	-2.40682e-10	-1.05696	0.000191242	-2.40682e-10	-1.05057	0.000246918	-2.40682e-10	-1.05002
44804476	chr18:44804476:T:C	1.85038e-11	-2.40682e-10	-1.05604	0.000183408	-2.40682e-10	-1.0924	0.000237135	-2.40682e-10	-1.09045
44804632	chr18:44804632:T:G	3.99233e-11	-2.40682e-10	-0.287058	0.000435053	-2.40682e-10	-0.228643	0.000566277	-2.40682e-10	-0.219995
44804972	chr18:44804972:G:A	1.85085e-11	-2.40682e-10	-1.05578	0.000183436	-2.40682e-10	-1.09224	0.000237173	-2.40682e-10	-1.09029
44805649	chr18:44805649:T:C	1.76913e-11	-2.40682e-10	-1.10094	0.000181489	-2.40682e-10	-1.10291	0.00023418	-2.40682e-10	-1.10299
44805757	chr18:44805757:G:A	1.81902e-11	-2.40682e-10	-1.07313	0.000182113	-2.40682e-10	-1.09948	0.000235276	-2.40682e-10	-1.09832
44805904	chr18:44805904:T:C	2.59775e-12	-1.94067	-1.07871	2.67098e-05	-1.93222	-1.08686	3.45722e-05	-1.93152	-1.08451
44806347	chr18:44806347:C:T	3.47022e-11	-2.40682e-10	-0.427213	0.00035071	-2.40682e-10	-0.44415	0.000454978	-2.40682e-10	-0.43883
44806588	chr18:44806588:T:C	2.54072e-12	-1.93888	-1.10269	2.62355e-05	-1.9388	-1.09819	3.39018e-05	-1.93796	-1.09765
44807005	chr18:44807005:C:T	3.26016e-11	-2.40682e-10	-0.489657	0.000331217	-2.40682e-10	-0.501337	0.00043049	-2.40682e-10	-0.494155
44807013	chr18:44807013:G:A	1.84063e-11	-2.40682e-10	-1.06132	0.000186948	-2.40682e-10	-1.07328	0.000240977	-2.40682e-10	-1.07438
44807017	chr18:44807017:A:G	3.20785e-11	-2.40682e-10	-0.50583	0.00032593	-2.40682e-10	-0.517427	0.000423578	-2.40682e-10	-0.510341
44807029	chr18:44807029:G:A	1.84639e-11	-2.40682e-10	-1.0582	0.000192892	-2.40682e-10	-1.04198	0.000248683	-2.40682e-10	-1.0429
44807103	chr18:44807103:T:C	1.44386e-11	-0.378247	-0.925862	0.000314505	0.36788	-0.920992	0.000437593	0.443798	-0.921588
44807321	chr18:44807321:A:G	1.82703e-11	-2.40682e-10	-1.06874	0.000185661	-2.40682e-10	-1.08019	0.000239366	-2.40682e-10	-1.08109
44807367	chr18:44807367:C:T	1.83826e-11	-2.40682e-10	-1.06261	0.000191909	-2.40682e-10	-1.04709	0.000247424	-2.40682e-10	-1.04798
44807432	chr18:44807432:A:G	2.0788e-11	-2.40682e-10	-0.939641	0.000215749	-2.40682e-10	-0.929993	0.000278699	-2.40682e-10	-0.928947
44807980	chr18:44807980:G:A	2.81521e-12	-1.90642	-1.03256	3.00016e-05	-1.87225	-1.03061	3.89324e-05	-1.86778	-1.02947
44808030	chr18:44808030:A:G	4.01275e-11	-2.40682e-10	-0.281954	0.000437608	-2.40682e-10	-0.222786	0.000569591	-2.40682e-10	-0.214161
44808183	chr18:44808183:T:C	1.8013e-11	-2.40682e-10	-1.08292	0.00018709	-2.40682e-10	-1.07252	0.000241671	-2.40682e-10	-1.0715
44808184	chr18:44808184:C:T	1.83381e-11	-2.40682e-10	-1.06504	0.000182566	-2.40682e-10	-1.097	0.000235939	-2.40682e-10	-1.09551
44808293	chr18:44808293:T:C	2.0998e-11	-2.40682e-10	-0.929588	0.000218009	-2.40682e-10	-0.919574	0.000281628	-2.40682e-10	-0.918494
44808322	chr18:44808322:C:T	4.09801e-11	-2.40682e-10	-0.260931	0.000427303	-2.40682e-10	-0.246616	0.000557265	-2.40682e-10	-0.236038
44808457	chr18:44808457:G:A	3.90729e-11	-2.40682e-10	-0.308587	0.000406848	-2.40682e-10	-0.295671	0.000530476	-2.40682e-10	-0.285304
44808752	chr18:44808752:G:A	1.89691e-11	-2.40682e-10	-1.03121	0.000198858	-2.40682e-10	-1.01152	0.000256323	-2.40682e-10	-1.01264
44808873	chr18:44808873:C:A	2.12228e-11	-0.918941	-2.02435e-10	0.000178762	-1.11806	-2.02435e-10	0.000217799	-1.17551	-2.02435e-10
44809579	chr18:44809579:T:C	1.79975e-11	-2.40682e-10	-1.08379	0.000187077	-2.40682e-10	-1.07259	0.000241253	-2.40682e-10	-1.07323
44809765	chr18:44809765:T:C	8.32901e-12	-1.85427	-2.02435e-10	8.3354e-05	-1.88101	-2.02435e-10	0.000107546	-1.88116	-2.02435e-10
44811847	chr18:44811847:C:A	2.32925e-11	-2.40682e-10	-0.825884	0.000216723	-2.40682e-10	-0.925492	0.000281941	-2.40682e-10	-0.917382
44811968	chr18:44811968:A:G	1.42826e-11	-1.31497	-2.02435e-10	0.000220926	-0.906282	-2.02435e-10	0.000285266	-0.905658	-2.02435e-10
44812045	chr18:44812045:C:T	2.14659e-11	-2.40682e-10	-0.907552	0.000222744	-2.40682e-10	-0.898089	0.000288751	-2.40682e-10	-0.893514
44812923	chr18:44812923:T:G	2.11615e-11	-2.40682e-10	-0.921833	0.000230882	-2.40682e-10	-0.862202	0.000298421	-2.40682e-10	-0.860576
44813077	chr18:44813077:A:G	2.36463e-11	-2.40682e-10	-0.810811	0.000220627	-2.40682e-10	-0.907638	0.000287226	-2.40682e-10	-0.898808
44813588	chr18:44813588:A:G	1.9047e-11	-2.40682e-10	-1.0271	0.000197573	-2.40682e-10	-1.018	0.000255105	-2.40682e-10	-1.01741
44813981	chr18:44813981:A:G	2.81786e-11	-0.635454	-2.02435e-10	9.5984e-05	-1.73993	-2.02435e-10	0.000122236	-1.75313	-2.02435e-10
44814053	chr18:44814053:A:G	2.27286e-11	-2.40682e-10	-0.850392	0.000250741	-2.40682e-10	-0.779688	0.000324146	-2.40682e-10	-0.777885
44814416	chr18:44814416:A:T	2.91262e-12	-1.89422	-1.01074	3.14804e-05	-1.83546	-1.01928	4.08375e-05	-1.83419	-1.01529
44814715	chr18:44814715:G:A	1.79736e-11	-2.40682e-10	-1.08511	0.000183638	-2.40682e-10	-1.09114	0.000236987	-2.40682e-10	-1.09107
44814760	chr18:44814760:C:T	3.56351e-11	-2.40682e-10	-0.400685	0.000360959	-2.40682e-10	-0.415347	0.000467021	-2.40682e-10	-0.412705
44815392	chr18:44815392:C:T	3.16142e-12	-1.93804	-0.884953	3.25212e-05	-1.9401	-0.882115	4.20699e-05	-1.93962	-0.880124
44815595	chr18:44815595:A:G	7.92575e-12	-1.9039	-2.02435e-10	8.64459e-05	-1.84459	-2.02435e-10	0.000112871	-1.83283	-2.02435e-10
44815652	chr18:44815652:C:G	1.76543e-11	-2.40682e-10	-1.10304	0.000181826	-2.40682e-10	-1.10106	0.000234595	-2.40682e-10	-1.10122
44815668	chr18:44815668:G:A	3.69574e-11	-2.40682e-10	-0.364252	0.000403502	-2.40682e-10	-0.303928	0.000524734	-2.40682e-10	-0.296187
44815703	chr18:44815703:G:A	2.06768e-11	-2.40682e-10	-0.945003	0.000207069	-2.40682e-10	-0.971061	0.000267311	-2.40682e-10	-0.970666
44816210	chr18:44816210:T:G	1.77453e-11	-2.40682e-10	-1.09789	0.000181633	-2.40682e-10	-1.10212	0.000234283	-2.40682e-10	-1.10255
44816254	chr18:44816254:T:G	1.86466e-11	-2.40682e-10	-1.04835	0.000195962	-2.40682e-10	-1.02619	0.000252694	-2.40682e-10	-1.0269
44816490	chr18:44816490:A:C	2.37173e-11	-2.40682e-10	-0.807812	0.00022114	-2.40682e-10	-0.905315	0.000287908	-2.40682e-10	-0.896439
44817315	chr18:44817315:T:C	1.89818e-11	-2.40682e-10	-1.03054	0.000196774	-2.40682e-10	-1.02205	0.000254068	-2.40682e-10	-1.02148
44817802	chr18:44817802:G:A	3.12777e-12	-1.93745	-0.896249	3.21487e-05	-1.94037	-0.893369	4.15812e-05	-1.94	-0.891434
44818431	chr18:44818431:G:A	2.35805e-11	-2.40682e-10	-0.813598	0.000220004	-2.40682e-10	-0.910465	0.000286402	-2.40682e-10	-0.901684
44818453	chr18:44818453:A:G	3.4848e-11	-0.423022	-2.02435e-10	0.000289899	-0.634579	-2.02435e-10	0.000356871	-0.681706	-2.02435e-10
44818569	chr18:44818569:A:G	3.39983e-11	-2.40682e-10	-0.447706	0.000355645	-2.40682e-10	-0.430178	0.000463324	-2.40682e-10	-0.420652
44818633	chr18:44818633:G:T	3.55293e-11	-2.40682e-10	-0.40366	0.000405291	-2.40682e-10	-0.299505	0.000527966	-2.40682e-10	-0.290047
44818787	chr18:44818787:CCAT:C	4.1765e-11	-2.40682e-10	-0.241957	0.000422423	-2.40682e-10	-0.258104	0.000546699	-2.40682e-10	-0.255182
44818834	chr18:44818834:A:T	1.89416e-11	-2.40682e-10	-1.03266	0.000196342	-2.40682e-10	-1.02426	0.000253507	-2.40682e-10	-1.02369
44819012	chr18:44819012:A:G	1.7815e-11	-2.40682e-10	-1.09397	0.000181898	-2.40682e-10	-1.10066	0.000234757	-2.40682e-10	-1.10053
44819154	chr18:44819154:CTT:C	3.72162e-11	0.608746	-0.966017	0.00112164	1.66387	-0.945439	0.0015955	1.75863	-0.942768
44819625	chr18:44819625:A:G	2.92805e-12	-1.8695	-1.03018	3.20996e-05	-1.80003	-1.03524	4.16202e-05	-1.79889	-1.03161
44819728	chr18:44819728:C:T	3.33012e-12	-1.94011	-0.830894	3.47073e-05	-1.93086	-0.826304	4.49624e-05	-1.92915	-0.8241
44820278	chr18:44820278:A:G	2.06425e-11	-2.40682e-10	-0.946665	0.00022522	-2.40682e-10	-0.887032	0.000291087	-2.40682e-10	-0.885457
44820301	chr18:44820301:G:A	1.76773e-11	-2.40682e-10	-1.10174	0.000181467	-2.40682e-10	-1.10303	0.000234219	-2.40682e-10	-1.10282
44820379	chr18:44820379:A:G	2.24974e-11	-2.40682e-10	-0.860616	0.000249036	-2.40682e-10	-0.786515	0.000321964	-2.40682e-10	-0.784641
44820780	chr18:44820780:A:G	2.79087e-11	-2.40682e-10	-0.645079	0.000289932	-2.40682e-10	-0.634465	0.000377013	-2.40682e-10	-0.626801
44820865	chr18:44820865:A:T	1.79139e-11	-2.40682e-10	-1.08844	0.000185779	-2.40682e-10	-1.07955	0.000239625	-2.40682e-10	-1.08001
44821347	chr18:44821347:T:A	1.7683e-11	-2.40682e-10	-1.10141	0.000181454	-2.40682e-10	-1.10311	0.000234149	-2.40682e-10	-1.10312
44821832	chr18:44821832:G:C	3.17277e-11	-2.40682e-10	-0.516826	0.000330252	-2.40682e-10	-0.504256	0.000429882	-2.40682e-10	-0.495567
44823142	chr18:44823142:A:T	3.12822e-12	-1.93754	-0.896013	3.21563e-05	-1.94037	-0.893135	4.1591e-05	-1.94	-0.891199
44823175	chr18:44823175:T:A	3.0311e-12	-1.88611	-0.978978	3.28078e-05	-1.82518	-0.98826	4.25827e-05	-1.82409	-0.983541
44824073	chr18:44824073:A:G	2.21494e-11	-2.40682e-10	-0.876206	0.000245193	-2.40682e-10	-0.802064	0.000316968	-2.40682e-10	-0.800279
44824587	chr18:44824587:A:G	3.59325e-11	-2.40682e-10	-0.392374	0.000408779	-2.40682e-10	-0.290935	0.000532277	-2.40682e-10	-0.281915
44825030	chr18:44825030:T:G	4.12552e-11	-2.40682e-10	-0.25424	0.000446564	-2.40682e-10	-0.202528	0.000574742	-2.40682e-10	-0.205158
44825145	chr18:44825145:G:A	2.74048e-11	-2.40682e-10	-0.663299	0.000271965	-2.40682e-10	-0.698437	0.000351384	-2.40682e-10	-0.697198
44826113	chr18:44826113:G:A	2.97198e-12	-1.90312	-0.981671	3.36226e-05	-1.85245	-0.936461	4.35943e-05	-1.84827	-0.935881
44826475	chr18:44826475:T:C	2.20105e-11	-2.40682e-10	-0.882499	0.000240198	-2.40682e-10	-0.822646	0.000310879	-2.40682e-10	-0.819675
44827501	chr18:44827501:A:G	5.69857e-11	0.0687847	-2.02435e-10	0.000464121	-0.163965	-2.02435e-10	0.000553963	-0.241982	-2.02435e-10
44827511	chr18:44827511:T:C	3.9584e-12	-1.5022	-1.09598	4.62371e-05	-1.37468	-1.09565	5.72172e-05	-1.41685	-1.09537
44827750	chr18:44827750:A:C	2.89441e-12	-1.90515	-1.00609	2.91411e-05	-1.92886	-1.0031	3.75838e-05	-1.93073	-1.00178
44827769	chr18:44827769:T:C	1.89806e-11	-2.40682e-10	-1.0306	0.00019676	-2.40682e-10	-1.02213	0.000254049	-2.40682e-10	-1.02155
44827840	chr18:44827840:T:C	4.21975e-11	-2.40682e-10	-0.231655	0.000456555	-2.40682e-10	-0.180402	0.000587576	-2.40682e-10	-0.183073
44828250	chr18:44828250:A:G	1.89619e-11	-2.40682e-10	-1.03159	0.000196556	-2.40682e-10	-1.02316	0.000253786	-2.40682e-10	-1.02259
44828446	chr18:44828446:T:C	3.72739e-11	-2.40682e-10	-0.355722	0.000384311	-2.40682e-10	-0.352658	0.000498001	-2.40682e-10	-0.348478
44828577	chr18:44828577:C:T	1.20803e-11	-0.41891	-1.06353	0.000310164	0.475018	-1.04203	0.000459265	0.612052	-1.0415
44828665	chr18:44828665:G:T	1.13578e-11	-1.54411	-2.02435e-10	9.83046e-05	-1.71604	-2.02435e-10	0.000128306	-1.70466	-2.02435e-10
44828951	chr18:44828951:A:G	3.63958e-11	-2.40682e-10	-0.379563	0.000316663	-2.40682e-10	-0.546271	0.000415037	-2.40682e-10	-0.530712
44829215	chr18:44829215:T:TA	8.23098e-12	-1.62343	-0.242678	0.000104858	-1.47622	-0.175282	0.000141815	-1.43538	-0.16918
44829365	chr18:44829365:C:T	3.85485e-11	-2.40682e-10	-0.322099	0.000397714	-2.40682e-10	-0.318378	0.000515265	-2.40682e-10	-0.314397
44830163	chr18:44830163:A:C	3.63231e-11	-2.40682e-10	-0.381563	0.000315655	-2.40682e-10	-0.549461	0.000413705	-2.40682e-10	-0.533926
44830273	chr18:44830273:G:A	3.7468e-11	-2.40682e-10	-0.35053	0.000384304	-2.40682e-10	-0.352677	0.000497886	-2.40682e-10	-0.348708
44830517	chr18:44830517:G:A	2.80591e-11	-2.40682e-10	-0.639705	0.000252926	-2.40682e-10	-0.771014	0.000330287	-2.40682e-10	-0.759119
44830677	chr18:44830677:G:A	1.76531e-11	-2.40682e-10	-1.1031	0.000181454	-2.40682e-10	-1.10311	0.000234155	-2.40682e-10	-1.1031
44831351	chr18:44831351:G:T	1.3136e-11	-1.39866	-2.02435e-10	0.000157493	-1.24473	-2.02435e-10	0.000214072	-1.19277	-2.02435e-10
44831686	chr18:44831686:A:G	2.78546e-12	-1.93728	-1.01233	2.9314e-05	-1.91656	-1.00948	3.79382e-05	-1.91496	-1.00816
44831696	chr18:44831696:A:G	1.99472e-11	-2.40682e-10	-0.980925	0.000214993	-2.40682e-10	-0.933503	0.000277729	-2.40682e-10	-0.932434
44831914	chr18:44831914:G:T	2.20716e-11	-2.40682e-10	-0.879725	0.000233868	-2.40682e-10	-0.849354	0.000301322	-2.40682e-10	-0.8509
44832215	chr18:44832215:A:G	1.88085e-11	-2.40682e-10	-1.03971	0.000200238	-2.40682e-10	-1.0046	0.0002586	-2.40682e-10	-1.0038
44832273	chr18:44832273:A:G	3.5235e-11	-2.40682e-10	-0.411977	0.000308508	-2.40682e-10	-0.572361	0.000404223	-2.40682e-10	-0.557112
44832344	chr18:44832344:A:G	1.93597e-11	-2.40682e-10	-1.01082	0.000207382	-2.40682e-10	-0.969546	0.000267866	-2.40682e-10	-0.968592
44833075	chr18:44833075:C:T	1.80064e-11	-2.40682e-10	-1.08329	0.000188243	-2.40682e-10	-1.06637	0.000242671	-2.40682e-10	-1.06737
44833801	chr18:44833801:A:T	2.58908e-12	-1.9258	-1.09692	2.73147e-05	-1.89876	-1.09792	3.53709e-05	-1.8954	-1.0978
44834295	chr18:44834295:T:C	2.74573e-11	-2.40682e-10	-0.661384	0.000306363	-2.40682e-10	-0.579341	0.000397146	-2.40682e-10	-0.574776
44834485	chr18:44834485:C:T	3.2535e-11	-2.40682e-10	-0.491701	0.000287713	-2.40682e-10	-0.642148	0.000376571	-2.40682e-10	-0.627972
44834649	chr18:44834649:C:G	3.09209e-11	-2.40682e-10	-0.542584	0.000348552	-2.40682e-10	-0.450324	0.000452151	-2.40682e-10	-0.445064
44835125	chr18:44835125:A:G	3.04019e-12	-1.88461	-0.977488	3.32121e-05	-1.80885	-0.992344	4.30173e-05	-1.8098	-0.987672
44835440	chr18:44835440:A:G	1.88846e-11	-2.40682e-10	-1.03567	0.000196114	-2.40682e-10	-1.02541	0.000253208	-2.40682e-10	-1.02487
44835484	chr18:44835484:A:G	6.11888e-12	-1.05958	-1.10305	7.76807e-05	-0.848371	-1.10313	0.000106609	-0.78678	-1.10313
44835659	chr18:44835659:G:A	2.08795e-11	-2.40682e-10	-0.935251	0.00022041	-2.40682e-10	-0.908621	0.000284034	-2.40682e-10	-0.909985
44836275	chr18:44836275:G:T	2.76718e-12	-1.87517	-1.08102	3.02748e-05	-1.79789	-1.0959	3.92187e-05	-1.79407	-1.09586
44836799	chr18:44836799:G:T	8.03137e-12	-1.89066	-2.02435e-10	9.66502e-05	-1.73301	-2.02435e-10	0.000127213	-1.71322	-2.02435e-10
44837890	chr18:44837890:A:G	2.74462e-11	-2.40682e-10	-0.661789	0.000290517	-2.40682e-10	-0.63245	0.000376022	-2.40682e-10	-0.62943
44838784	chr18:44838784:T:C	1.8281e-11	-2.40682e-10	-1.06816	0.000189204	-2.40682e-10	-1.06129	0.000243929	-2.40682e-10	-1.0622
44839138	chr18:44839138:C:T	4.53403e-12	-1.62989	-0.832519	4.91097e-05	-1.55488	-0.85517	6.07783e-05	-1.595	-0.856851
44839245	chr18:44839245:G:T	1.9314e-11	-2.40682e-10	-1.01319	0.000201594	-2.40682e-10	-0.997857	0.000259756	-2.40682e-10	-0.999338
44839326	chr18:44839326:G:A	2.81275e-12	-1.86392	-1.07594	2.85219e-05	-1.87685	-1.07659	3.66843e-05	-1.88051	-1.07622
44839471	chr18:44839471:T:TC	7.6397e-12	-1.94066	-2.02435e-10	8.45514e-05	-1.86675	-2.02435e-10	0.000111515	-1.84492	-2.02435e-10
44839474	chr18:44839474:G:A	7.63954e-12	-1.94068	-2.02435e-10	8.44547e-05	-1.86789	-2.02435e-10	0.00011137	-1.84622	-2.02435e-10
44839610	chr18:44839610:A:T	2.47411e-10	-2.40682e-10	1.53703	0.00239552	-2.40682e-10	1.47725	0.00326607	-2.40682e-10	1.53226
44841004	chr18:44841004:C:G	3.79976e-11	-2.40682e-10	-0.336494	0.000379144	-2.40682e-10	-0.366194	0.000490527	-2.40682e-10	-0.3636
44841179	chr18:44841179:T:C	2.10611e-11	-0.926591	-2.02435e-10	0.000181999	-1.10011	-2.02435e-10	0.000226608	-1.13586	-2.02435e-10
44841182	chr18:44841182:C:G	8.10175e-12	-1.88194	-2.02435e-10	9.22762e-05	-1.77932	-2.02435e-10	0.000117309	-1.79426	-2.02435e-10
44841503	chr18:44841503:G:A	2.46241e-11	-2.40682e-10	-0.770293	0.000263654	-2.40682e-10	-0.729474	0.000339538	-2.40682e-10	-0.731495
44841909	chr18:44841909:G:A	2.46241e-11	-2.40682e-10	-0.770293	0.000263654	-2.40682e-10	-0.729474	0.000339538	-2.40682e-10	-0.731495
44841944	chr18:44841944:C:T	7.71723e-12	-1.14485	-0.785715	0.000122207	-0.715809	-0.782585	0.000152995	-0.749432	-0.779239
44842104	chr18:44842104:A:G	1.20542e-11	-0.580855	-0.903746	0.00019696	-0.118065	-0.903043	0.000241811	-0.175223	-0.895698
44842191	chr18:44842191:G:A	6.69163e-12	-0.970655	-1.1025	0.000144547	-0.232739	-1.09777	0.000209528	-0.116599	-1.09762
44842949	chr18:44842949:G:A	1.94284e-11	-2.40682e-10	-1.00728	0.000204379	-2.40682e-10	-0.984136	0.00026342	-2.40682e-10	-0.985331
44843038	chr18:44843038:C:T	1.46118e-10	-2.40682e-10	1.0104	0.00143965	-2.40682e-10	0.968042	0.00195111	-2.40682e-10	1.01708
44843197	chr18:44843197:G:T	2.92527e-12	-1.92552	-0.97511	3.29623e-05	-1.81561	-0.993139	4.40223e-05	-1.7846	-0.989781
44843696	chr18:44843696:T:C	3.57387e-12	-1.65539	-1.04497	4.09692e-05	-1.54506	-1.04623	5.34794e-05	-1.53462	-1.04516
44844629	chr18:44844629:C:T	8.44072e-12	-0.753212	-1.08774	0.000212662	0.135133	-1.07954	0.000289331	0.186956	-1.07846
44844663	chr18:44844663:C:A	7.6429e-11	-2.40682e-10	0.362346	0.000753036	-2.40682e-10	0.320002	0.000986657	-2.40682e-10	0.335243
44844672	chr18:44844672:A:G	5.25933e-11	-2.40682e-10	-0.0114286	0.000510382	-2.40682e-10	-0.0689509	0.0006601	-2.40682e-10	-0.0666877
44845363	chr18:44845363:A:C	2.22901e-11	-2.40682e-10	-0.869874	0.000230977	-2.40682e-10	-0.861794	0.000298568	-2.40682e-10	-0.860083
44846259	chr18:44846259:G:T	2.13344e-10	-2.40682e-10	1.38889	0.00208704	-2.40682e-10	1.33939	0.00284101	-2.40682e-10	1.39283
44846493	chr18:44846493:A:G	2.12463e-11	-2.40682e-10	-0.917836	0.000213578	-2.40682e-10	-0.940109	0.000275595	-2.40682e-10	-0.940147
44846842	chr18:44846842:A:C	9.83282e-12	-1.68829	-2.02435e-10	0.000130188	-1.43513	-2.02435e-10	0.000159837	-1.48493	-2.02435e-10
44846996	chr18:44846996:C:T	2.10472e-11	-1.83528	0.908034	0.000207642	-1.83995	0.871656	0.000277773	-1.84693	0.914658
44847136	chr18:44847136:G:A	2.43516e-11	-2.40682e-10	-0.78142	0.000252429	-2.40682e-10	-0.772979	0.00032651	-2.40682e-10	-0.77062
44847632	chr18:44847632:T:C	2.67643e-12	-1.91877	-1.07076	3.1381e-05	-1.77938	-1.07852	4.18345e-05	-1.74844	-1.07691
44847847	chr18:44847847:C:T	3.86275e-11	-2.40682e-10	-0.320051	0.000384706	-2.40682e-10	-0.351631	0.000497726	-2.40682e-10	-0.349029
44848759	chr18:44848759:G:A	2.5918e-12	-1.92784	-1.09382	2.85876e-05	-1.85335	-1.09778	3.78322e-05	-1.82886	-1.09706
44849457	chr18:44849457:A:C	2.93859e-11	-0.593573	7.11149e-05	0.000328951	-0.60122	0.0930193	0.000426234	-0.601571	0.0974807
44851279	chr18:44851279:G:A	1.41255e-11	-0.244015	-1.08202	0.00041899	0.806474	-1.07274	0.000573119	0.863527	-1.07151
44851414	chr18:44851414:T:C	8.78104e-12	-1.80142	-2.02435e-10	0.000103469	-1.66484	-2.02435e-10	0.000133637	-1.66395	-2.02435e-10
44851620	chr18:44851620:C:G	4.31347e-12	-1.58537	-0.926899	5.01245e-05	-1.46163	-0.927966	6.55401e-05	-1.44998	-0.926437
44852107	chr18:44852107:C:T	8.73409e-12	-1.80678	-2.02435e-10	0.000179972	-1.11131	-2.02435e-10	0.000248461	-1.04379	-2.02435e-10
44852498	chr18:44852498:C:G	1.82782e-11	-2.40682e-10	-1.06831	0.000190387	-2.40682e-10	-1.05505	0.00024551	-2.40682e-10	-1.05574
44852778	chr18:44852778:T:C	1.81938e-11	-2.40682e-10	-1.07293	0.000184807	-2.40682e-10	-1.0848	0.000238627	-2.40682e-10	-1.08418
44852867	chr18:44852867:T:G	3.27587e-11	-2.40682e-10	-0.484848	0.000327497	-2.40682e-10	-0.51263	0.000423604	-2.40682e-10	-0.510281
44853420	chr18:44853420:G:A	9.46783e-12	-1.72612	-2.02435e-10	8.53274e-05	-1.85761	-2.02435e-10	0.000111144	-1.84825	-2.02435e-10
44853860	chr18:44853860:A:T	1.8277e-11	-2.40682e-10	-1.06837	0.000190374	-2.40682e-10	-1.05512	0.000245493	-2.40682e-10	-1.05581
44854061	chr18:44854061:G:A	4.56382e-11	-2.40682e-10	-0.153271	0.000461043	-2.40682e-10	-0.170618	0.000597715	-2.40682e-10	-0.165966
44854520	chr18:44854520:TC:T	2.40961e-11	-2.40682e-10	-0.791966	0.000257995	-2.40682e-10	-0.751171	0.000332267	-2.40682e-10	-0.753139
44854562	chr18:44854562:C:T	2.33898e-11	-2.40682e-10	-0.821715	0.000250046	-2.40682e-10	-0.782467	0.00032206	-2.40682e-10	-0.784341
44854650	chr18:44854650:G:A	1.22416e-11	-0.375578	-1.0936	0.00034884	0.637588	-1.08709	0.000476456	0.693487	-1.08619
44855198	chr18:44855198:C:T	1.61005e-10	-2.40682e-10	1.10742	0.00157992	-2.40682e-10	1.06102	0.00207687	-2.40682e-10	1.07954
44855199	chr18:44855199:G:A	2.61338e-12	-1.91121	-1.10217	2.96952e-05	-1.81224	-1.10089	3.94462e-05	-1.7828	-1.10134
44855544	chr18:44855544:C:A	3.23749e-11	-2.40682e-10	-0.496633	0.000323896	-2.40682e-10	-0.52369	0.000418917	-2.40682e-10	-0.521406
44855751	chr18:44855751:A:C	8.29823e-12	-1.85797	-2.02435e-10	7.95825e-05	-1.92732	-2.02435e-10	0.000103099	-1.92339	-2.02435e-10
44855894	chr18:44855894:C:T	1.32167e-11	-1.39253	-2.02435e-10	0.000100364	-1.6953	-2.02435e-10	0.000130073	-1.69099	-2.02435e-10
44855944	chr18:44855944:G:A	2.74415e-11	-2.40682e-10	-0.661961	0.000275655	-2.40682e-10	-0.68496	0.000356412	-2.40682e-10	-0.682993
44855997	chr18:44855997:T:C	1.8496e-11	-2.40682e-10	-1.05646	0.000190179	-2.40682e-10	-1.05615	0.000245276	-2.40682e-10	-1.05669
44856008	chr18:44856008:A:C	5.11761e-12	-1.34371	-0.99762	6.47323e-05	-1.13678	-0.997071	7.95331e-05	-1.18705	-0.995856
44856829	chr18:44856829:G:A	2.75624e-12	-1.87156	-1.08859	2.79555e-05	-1.88463	-1.08886	3.59633e-05	-1.88796	-1.08862
44857303	chr18:44857303:G:A	1.09452e-11	-0.490287	-1.09082	0.000302159	0.490228	-1.08339	0.000411904	0.544125	-1.08241
44857452	chr18:44857452:T:C	7.15654e-12	-1.12728	-0.878712	7.44048e-05	-1.08584	-0.908746	9.06246e-05	-1.14197	-0.91038
44857554	chr18:44857554:C:CA	2.18757e-11	-2.40682e-10	-0.88864	0.000226735	-2.40682e-10	-0.880331	0.000293062	-2.40682e-10	-0.878694
44857908	chr18:44857908:G:A	1.10426e-11	-1.57225	-2.02435e-10	0.000116699	-1.54452	-2.02435e-10	0.000148024	-1.5617	-2.02435e-10
44858098	chr18:44858098:T:C	3.16631e-11	-2.40682e-10	-0.518866	0.0003399	-2.40682e-10	-0.475458	0.000437798	-2.40682e-10	-0.477321
44858597	chr18:44858597:T:G	1.15511e-11	-1.70887	0.181642	0.000113089	-1.71855	0.14261	0.000149183	-1.72839	0.174485
44858952	chr18:44858952:T:C	1.05096e-11	-1.71005	0.0883179	0.000102937	-1.72058	0.0505849	0.000135617	-1.73052	0.081268
44858993	chr18:44858993:T:TGGAA	3.08313e-11	-0.545487	-2.02435e-10	0.000289961	-0.634364	-2.02435e-10	0.000358015	-0.678503	-2.02435e-10
44859114	chr18:44859114:G:A	5.46378e-12	-1.17424	-1.10163	8.3138e-05	-0.784267	-1.09934	0.000103959	-0.816076	-1.09901
44859769	chr18:44859769:T:G	1.29177e-10	-2.40682e-10	0.887167	0.00126647	-2.40682e-10	0.839875	0.00166325	-2.40682e-10	0.857452
44860024	chr18:44860024:T:C	3.45843e-12	-1.91633	-0.816866	4.00816e-05	-1.76161	-0.851587	5.37309e-05	-1.72901	-0.846077
44860573	chr18:44860573:T:C	5.87771e-12	-1.28551	-0.917334	6.17892e-05	-1.2359	-0.944478	7.58396e-05	-1.2845	-0.94596
44860589	chr18:44860589:A:T	3.49965e-12	-1.91371	-0.807646	4.05702e-05	-1.75533	-0.845751	5.44126e-05	-1.7223	-0.840187
44860602	chr18:44860602:C:A	1.83406e-11	-2.40682e-10	-1.0649	0.000185964	-2.40682e-10	-1.07856	0.000240146	-2.40682e-10	-1.07783
44860722	chr18:44860722:G:A	2.41563e-11	-0.78947	-2.02435e-10	0.000230007	-0.866	-2.02435e-10	0.000285102	-0.906234	-2.02435e-10
44861223	chr18:44861223:T:A	1.5787e-11	-1.31934	0.104516	0.000185789	-1.1458	0.0662994	0.000249866	-1.13396	0.0958094
44861478	chr18:44861478:C:T	1.32486e-11	-0.287595	-1.10253	0.000385391	0.750043	-1.09989	0.000526533	0.806727	-1.09949
44861951	chr18:44861951:C:T	7.73559e-12	-1.92818	-2.02435e-10	8.38222e-05	-1.87541	-2.02435e-10	0.000107406	-1.88246	-2.02435e-10
44862120	chr18:44862120:G:C	7.64039e-12	-1.94057	-2.02435e-10	8.03367e-05	-1.91788	-2.02435e-10	0.000103678	-1.91779	-2.02435e-10
44862174	chr18:44862174:C:T	5.6661e-12	-1.40814	-0.831376	6.20478e-05	-1.31366	-0.862546	7.59248e-05	-1.365	-0.864339
44862324	chr18:44862324:G:T	2.31425e-11	-0.832347	-2.02435e-10	0.000220473	-0.908334	-2.02435e-10	0.000273503	-0.947765	-2.02435e-10
44863039	chr18:44863039:G:A	6.06639e-12	-1.07018	-1.10108	0.000132503	-0.322672	-1.09483	0.00019345	-0.199389	-1.09467
44863218	chr18:44863218:C:T	4.5572e-11	-2.40682e-10	-0.154723	0.000498409	-2.40682e-10	-0.092689	0.000649094	-2.40682e-10	-0.083502
44863247	chr18:44863247:C:T	2.39557e-11	-2.40682e-10	-0.797812	0.000256449	-2.40682e-10	-0.75718	0.000330287	-2.40682e-10	-0.759119
44863783	chr18:44863783:C:T	1.70594e-10	-2.40682e-10	1.16527	0.00166407	-2.40682e-10	1.11291	0.00218827	-2.40682e-10	1.13179
44863838	chr18:44863838:A:T	8.43892e-12	-1.84116	-2.02435e-10	9.4013e-05	-1.76068	-2.02435e-10	0.000121395	-1.76003	-2.02435e-10
44864573	chr18:44864573:A:G	6.33609e-12	-1.29097	-0.836788	6.98777e-05	-1.18905	-0.868317	8.48576e-05	-1.248	-0.8701
44864627	chr18:44864627:C:T	3.98907e-12	-1.93997	-0.650492	4.24857e-05	-1.8324	-0.722547	5.64921e-05	-1.8085	-0.71648
44865446	chr18:44865446:G:A	2.30228e-11	-2.40682e-10	-0.837531	0.000245782	-2.40682e-10	-0.799666	0.000316587	-2.40682e-10	-0.801482
44865511	chr18:44865511:T:C	1.14731e-10	-2.40682e-10	0.768571	0.00113401	-2.40682e-10	0.729407	0.0015273	-2.40682e-10	0.772174
44865542	chr18:44865542:G:C	3.30804e-12	-1.92823	-0.849427	4.07613e-05	-1.70368	-0.8927	5.40627e-05	-1.68096	-0.887972
44866171	chr18:44866171:C:T	2.30318e-11	-2.40682e-10	-0.83714	0.000245883	-2.40682e-10	-0.799253	0.000316717	-2.40682e-10	-0.80107
44866222	chr18:44866222:C:T	3.39801e-11	-2.40682e-10	-0.448242	0.000339529	-2.40682e-10	-0.476551	0.000439222	-2.40682e-10	-0.474075
44866482	chr18:44866482:A:G	7.41891e-12	-1.19142	-0.778567	7.82151e-05	-1.12861	-0.816035	9.5579e-05	-1.1811	-0.818024
44866653	chr18:44866653:G:T	4.04357e-10	-2.40682e-10	2.02828	0.00419936	-2.40682e-10	2.03858	0.00574512	-2.40682e-10	2.09703
44867387	chr18:44867387:T:C	1.54447e-10	-2.40682e-10	1.06583	0.0020818	-2.40682e-10	1.33688	0.00280061	-2.40682e-10	1.37851
44867567	chr18:44867567:A:T	6.70667e-12	-1.28028	-0.790634	7.09037e-05	-1.21686	-0.825933	8.71476e-05	-1.26361	-0.827861
44868067	chr18:44868067:A:T	4.10704e-11	-2.40682e-10	-0.258729	0.000409388	-2.40682e-10	-0.289448	0.000534509	-2.40682e-10	-0.277731
44868508	chr18:44868508:A:C	1.77195e-11	-2.40682e-10	-1.09935	0.000182386	-2.40682e-10	-1.09798	0.000235156	-2.40682e-10	-1.09883
44868585	chr18:44868585:C:T	9.11016e-12	-1.76463	-2.02435e-10	0.000110001	-1.60362	-2.02435e-10	0.000137327	-1.63671	-2.02435e-10
44869018	chr18:44869018:A:AAG	4.07914e-11	-2.40682e-10	-0.265544	0.000406779	-2.40682e-10	-0.29584	0.000526342	-2.40682e-10	-0.293128
44869308	chr18:44869308:A:C	3.80951e-11	-2.40682e-10	-0.33393	0.000386396	-2.40682e-10	-0.347248	0.000500547	-2.40682e-10	-0.343378
44869340	chr18:44869340:G:A	9.57539e-12	-1.71482	-2.02435e-10	0.000117807	-1.53506	-2.02435e-10	0.00014661	-1.57131	-2.02435e-10
44869633	chr18:44869633:C:T	2.03661e-11	-1.63016	0.670011	0.000202799	-1.44802	0.456121	0.00025986	-1.44926	0.450322
44869650	chr18:44869650:A:G	8.56014e-12	-0.738141	-1.08876	0.000283503	0.441094	-1.09798	0.000376019	0.46908	-1.09852
44869654	chr18:44869654:G:A	5.60412e-12	-1.33843	-0.912083	5.9658e-05	-1.2771	-0.938385	7.35193e-05	-1.32169	-0.93984
44869672	chr18:44869672:C:T	2.70929e-11	-2.40682e-10	-0.674745	0.00028073	-2.40682e-10	-0.666717	0.000362201	-2.40682e-10	-0.666881
44869917	chr18:44869917:A:G	7.17852e-11	-2.40682e-10	0.299662	0.000797668	-2.40682e-10	0.377581	0.00104382	-2.40682e-10	0.391567
44870170	chr18:44870170:G:C	4.86532e-12	-1.93628	-0.455609	5.58317e-05	-1.74486	-0.536913	7.45622e-05	-1.71899	-0.528456
44870551	chr18:44870551:C:T	1.95462e-11	-2.40682e-10	-1.00124	0.000202298	-2.40682e-10	-0.994369	0.000261341	-2.40682e-10	-0.993252
44870650	chr18:44870650:G:A	4.8104e-12	-1.93996	-0.463274	5.35875e-05	-1.77872	-0.544077	7.14039e-05	-1.75505	-0.535675
44870699	chr18:44870699:A:G	3.18872e-12	-1.92306	-0.891336	3.60908e-05	-1.86455	-0.853526	4.73117e-05	-1.85156	-0.850765
44870864	chr18:44870864:G:A	4.83062e-12	-1.93917	-0.459869	5.42794e-05	-1.76896	-0.541002	7.23741e-05	-1.74465	-0.532586
44871788	chr18:44871788:T:A	4.71955e-12	-1.60024	-0.822062	8.35954e-05	-1.02171	-0.856411	0.000109858	-1.00991	-0.849983
44872313	chr18:44872313:C:T	4.72295e-12	-1.59995	-0.821631	8.35769e-05	-1.022	-0.85634	0.000109848	-1.01006	-0.849915
44872361	chr18:44872361:C:T	2.30318e-11	-2.40682e-10	-0.83714	0.000245883	-2.40682e-10	-0.799253	0.000316717	-2.40682e-10	-0.80107
44872374	chr18:44872374:A:G	4.3485e-11	-0.201601	-2.02435e-10	0.000352841	-0.438093	-2.02435e-10	0.000425082	-0.506797	-2.02435e-10
44872859	chr18:44872859:C:T	1.9099e-11	-2.40682e-10	-1.02438	0.000200919	-2.40682e-10	-1.00121	0.000259619	-2.40682e-10	-0.999864
44873082	chr18:44873082:A:G	4.80366e-12	-1.60429	-0.800351	8.46045e-05	-1.03017	-0.835957	0.000111208	-1.0184	-0.829275
44873104	chr18:44873104:CAT:C	8.67736e-12	-0.727061	-1.08624	0.000287908	0.454481	-1.09595	0.000381873	0.482592	-1.09658
44873309	chr18:44873309:A:G	6.18061e-11	-2.40682e-10	0.149986	0.000611932	-2.40682e-10	0.112511	0.000800939	-2.40682e-10	0.126706
44873805	chr18:44873805:G:A	1.93203e-11	-2.40682e-10	-1.01286	0.000199882	-2.40682e-10	-1.00638	0.000258202	-2.40682e-10	-1.00534
44873861	chr18:44873861:G:A	5.84751e-12	-1.62658	-0.581419	9.99879e-05	-1.06468	-0.634381	0.000131768	-1.05305	-0.624991
44873870	chr18:44873870:T:C	6.86731e-12	-1.39795	-0.649292	8.17128e-05	-1.26003	-0.640867	0.000107354	-1.24603	-0.636926
44874370	chr18:44874370:G:A	1.07365e-11	-1.60036	-2.02435e-10	0.000100822	-1.69076	-2.02435e-10	0.000129293	-1.697	-2.02435e-10
44874773	chr18:44874773:CAG:C	1.8786e-11	-2.40682e-10	-1.0409	0.00019672	-2.40682e-10	-1.02233	0.000253605	-2.40682e-10	-1.0233
44874794	chr18:44874794:G:A	1.93125e-11	-2.40682e-10	-1.01327	0.000202667	-2.40682e-10	-0.992546	0.000261249	-2.40682e-10	-0.993605
44874849	chr18:44874849:A:C	1.96156e-11	-2.40682e-10	-0.997693	0.000207041	-2.40682e-10	-0.971193	0.000267578	-2.40682e-10	-0.969667
44875120	chr18:44875120:G:A	1.78168e-11	-2.40682e-10	-1.09387	0.00018205	-2.40682e-10	-1.09983	0.000234983	-2.40682e-10	-1.09957
44875687	chr18:44875687:C:T	1.87379e-11	-2.40682e-10	-1.04347	0.000195871	-2.40682e-10	-1.02666	0.000252582	-2.40682e-10	-1.02734
44875695	chr18:44875695:G:A	2.29855e-11	-2.40682e-10	-0.839153	0.000245152	-2.40682e-10	-0.802233	0.000315774	-2.40682e-10	-0.804052
44875950	chr18:44875950:A:G	3.78634e-11	-2.40682e-10	-0.340033	0.000455302	-2.40682e-10	-0.183151	0.000589037	-2.40682e-10	-0.180591
44876016	chr18:44876016:A:G	2.32524e-11	-2.40682e-10	-0.82761	0.000248468	-2.40682e-10	-0.788798	0.000320037	-2.40682e-10	-0.790642
44876939	chr18:44876939:G:A	1.15823e-10	-2.40682e-10	0.778048	0.00112154	-2.40682e-10	0.718346	0.00146008	-2.40682e-10	0.72717
44877214	chr18:44877214:G:A	2.20667e-11	-2.40682e-10	-0.879949	0.00023498	-2.40682e-10	-0.844611	0.000302712	-2.40682e-10	-0.846298
44877388	chr18:44877388:A:T	1.08994e-11	-1.349	-0.236315	0.000130636	-1.20628	-0.225417	0.000172113	-1.19042	-0.220505
44877847	chr18:44877847:G:A	5.97249e-12	-1.79622	-0.390635	6.52474e-05	-1.70958	-0.416345	8.35808e-05	-1.72246	-0.410802
44878231	chr18:44878231:C:T	5.85532e-12	-1.41675	-0.789912	6.92445e-05	-1.28657	-0.779898	9.0749e-05	-1.27411	-0.776867
44878352	chr18:44878352:T:C	1.05059e-11	-1.62208	-2.02435e-10	9.79879e-05	-1.71927	-2.02435e-10	0.000121854	-1.75625	-2.02435e-10
44878469	chr18:44878469:C:T	7.00509e-12	-1.30325	-0.724128	8.31489e-05	-1.16713	-0.716349	0.000109124	-1.1538	-0.712799
44878777	chr18:44878777:G:A	1.45389e-11	-1.92033	0.623143	0.00014136	-1.94042	0.587614	0.000185413	-1.94065	0.604162
44878863	chr18:44878863:A:G	1.20628e-11	-1.48389	-2.02435e-10	0.000111546	-1.58967	-2.02435e-10	0.000141125	-1.60943	-2.02435e-10
44879046	chr18:44879046:G:A	1.10731e-11	-1.24938	-0.320119	0.000132563	-1.10842	-0.308634	0.000174335	-1.09406	-0.304043
44879539	chr18:44879539:G:A	2.009e-11	-2.40682e-10	-0.973793	0.000212194	-2.40682e-10	-0.946609	0.000273469	-2.40682e-10	-0.947893
44879997	chr18:44879997:A:G	2.06373e-11	-2.40682e-10	-0.946914	0.000215509	-2.40682e-10	-0.931108	0.00027841	-2.40682e-10	-0.929985
44880456	chr18:44880456:A:G	2.01643e-11	-2.40682e-10	-0.970103	0.000206952	-2.40682e-10	-0.971621	0.000267273	-2.40682e-10	-0.97081
44880471	chr18:44880471:A:G	6.31849e-12	-1.31453	-0.816008	6.73315e-05	-1.24772	-0.846762	8.23314e-05	-1.29971	-0.848615
44880596	chr18:44880596:G:A	1.78068e-11	-2.40682e-10	-1.09444	0.000181877	-2.40682e-10	-1.10078	0.000234702	-2.40682e-10	-1.10076
44881602	chr18:44881602:G:A	2.77995e-11	-2.40682e-10	-0.648998	0.000294075	-2.40682e-10	-0.620274	0.000380741	-2.40682e-10	-0.61696
44881909	chr18:44881909:T:C	2.20336e-11	-2.40682e-10	-0.881447	0.000234317	-2.40682e-10	-0.847437	0.000301841	-2.40682e-10	-0.849178
44882502	chr18:44882502:T:C	5.68007e-12	-1.59339	-0.643659	5.93264e-05	-1.53606	-0.684997	7.31793e-05	-1.57987	-0.686298
44882598	chr18:44882598:T:G	6.91496e-12	-1.69606	-0.344272	0.000117546	-1.13074	-0.406546	0.000153826	-1.12811	-0.39515
44882604	chr18:44882604:G:A	2.05139e-11	-2.40682e-10	-0.952916	0.000217132	-2.40682e-10	-0.923605	0.000279802	-2.40682e-10	-0.924998
44883019	chr18:44883019:G:A	1.66758e-10	-2.40682e-10	1.14253	0.00181254	-2.40682e-10	1.19838	0.0024639	-2.40682e-10	1.25042
44883022	chr18:44883022:T:C	5.22168e-11	-2.40682e-10	-0.0186122	0.00051982	-2.40682e-10	-0.050628	0.000679771	-2.40682e-10	-0.0373235
44883171	chr18:44883171:A:G	1.94105e-11	-2.40682e-10	-1.0082	0.000203554	-2.40682e-10	-0.988179	0.000262451	-2.40682e-10	-0.989017
44883475	chr18:44883475:T:A	7.80567e-12	-1.70678	-0.21239	0.000130811	-1.15047	-0.279888	0.00017139	-1.14764	-0.267497
44884222	chr18:44884222:G:A	8.0367e-12	-1.89	-2.02435e-10	7.92662e-05	-1.9313	-2.02435e-10	0.000101632	-1.93772	-2.02435e-10
44884893	chr18:44884893:A:G	3.46753e-11	-2.40682e-10	-0.427988	0.000407163	-2.40682e-10	-0.294897	0.000526698	-2.40682e-10	-0.292453
44885019	chr18:44885019:C:T	6.48291e-12	-1.73201	-0.372839	0.000107139	-1.1939	-0.436082	0.000140195	-1.19107	-0.424977
44885677	chr18:44885677:G:A	1.80798e-11	-2.40682e-10	-1.07922	0.000188217	-2.40682e-10	-1.06652	0.000242722	-2.40682e-10	-1.06716
44885992	chr18:44885992:A:C	3.82747e-11	-1.06026	0.731037	0.000999026	0.00774373	0.594926	0.00136294	0.0380624	0.620261
44886422	chr18:44886422:G:T	5.33825e-12	-1.93734	-0.361779	6.09583e-05	-1.74313	-0.450791	8.17158e-05	-1.71418	-0.44165
44886832	chr18:44886832:A:T	6.9318e-12	-1.7292	-0.308695	0.000114478	-1.19087	-0.372866	0.000149912	-1.18791	-0.361123
44887077	chr18:44887077:G:C	8.34223e-12	-1.69457	-0.158115	0.000140959	-1.12819	-0.227457	0.000184805	-1.12517	-0.214605
44887758	chr18:44887758:G:A	2.2647e-11	-2.40682e-10	-0.853988	0.000227433	-2.40682e-10	-0.877255	0.000293332	-2.40682e-10	-0.877775
44887793	chr18:44887793:G:A	3.15134e-11	-2.40682e-10	-0.523602	0.000364256	-2.40682e-10	-0.406252	0.000471169	-2.40682e-10	-0.403863
44887844	chr18:44887844:T:G	4.62446e-11	-2.40682e-10	-0.140072	0.000460567	-2.40682e-10	-0.171651	0.000596069	-2.40682e-10	-0.168722
44887887	chr18:44887887:C:G	1.77531e-11	-2.40682e-10	-1.09746	0.000189052	-2.40682e-10	-1.06209	0.000243351	-2.40682e-10	-1.06457
44889511	chr18:44889511:C:G	2.02328e-11	-0.96671	-2.02435e-10	8.67755e-05	-1.84079	-2.02435e-10	0.000110914	-1.85032	-2.02435e-10
44889529	chr18:44889529:A:G	5.20271e-11	-2.40682e-10	-0.0222525	0.000527086	-2.40682e-10	-0.0367475	0.000683191	-2.40682e-10	-0.0323043
44889883	chr18:44889883:G:A	5.94744e-12	-1.93019	-0.260862	6.9809e-05	-1.70914	-0.349209	9.40686e-05	-1.67578	-0.339273
44890471	chr18:44890471:C:A	9.39283e-12	-1.14237	-0.591698	0.000110314	-1.01783	-0.582957	0.000146854	-0.990513	-0.579126
44890765	chr18:44890765:C:G	7.89625e-12	-1.90763	-2.02435e-10	7.94036e-05	-1.92957	-2.02435e-10	0.0001021	-1.93313	-2.02435e-10
44890914	chr18:44890914:T:C	6.54568e-12	-1.67175	-0.423461	0.000109256	-1.11758	-0.492841	0.000142738	-1.11466	-0.483408
44891045	chr18:44891045:G:A	2.271e-11	-2.40682e-10	-0.851213	0.000220637	-2.40682e-10	-0.907594	0.000288059	-2.40682e-10	-0.895914
44891366	chr18:44891366:A:G	4.03061e-12	-1.87786	-0.702241	5.53649e-05	-1.53594	-0.754225	7.21762e-05	-1.53389	-0.746084
44892507	chr18:44892507:G:A	8.69901e-12	-1.81081	-2.02435e-10	0.000102035	-1.6788	-2.02435e-10	0.000131695	-1.67859	-2.02435e-10
44892712	chr18:44892712:T:C	4.10274e-12	-1.88506	-0.6773	5.57242e-05	-1.54883	-0.734865	7.26407e-05	-1.54697	-0.726582
44893072	chr18:44893072:T:C	4.34321e-11	-2.40682e-10	-0.202817	0.000431984	-2.40682e-10	-0.235723	0.000564207	-2.40682e-10	-0.223659
44893533	chr18:44893533:G:A	1.85326e-11	-2.40682e-10	-1.05449	0.000188463	-2.40682e-10	-1.06521	0.000243229	-2.40682e-10	-1.06508
44893607	chr18:44893607:T:C	4.29892e-12	-1.84417	-0.671482	6.20608e-05	-1.45083	-0.725167	8.09323e-05	-1.44877	-0.716695
44893685	chr18:44893685:G:T	4.2015e-12	-1.85481	-0.683771	5.99024e-05	-1.47504	-0.736352	7.81016e-05	-1.47306	-0.728005
44893867	chr18:44893867:C:T	3.77195e-12	-1.87515	-0.771273	5.26123e-05	-1.52258	-0.81858	6.85195e-05	-1.5208	-0.811157
44894616	chr18:44894616:T:C	4.23953e-11	-2.40682e-10	-0.22698	0.000422025	-2.40682e-10	-0.259045	0.000551106	-2.40682e-10	-0.247152
44895009	chr18:44895009:G:A	2.11543e-11	-2.40682e-10	-0.922172	0.000212906	-2.40682e-10	-0.943262	0.000274745	-2.40682e-10	-0.943235
44895066	chr18:44895066:A:G	4.75949e-12	-1.8657	-0.548179	6.61674e-05	-1.50368	-0.608243	8.63757e-05	-1.50169	-0.598685
44895811	chr18:44895811:T:A	4.36686e-12	-1.86429	-0.635679	6.19418e-05	-1.48386	-0.694056	8.14406e-05	-1.474	-0.685201
44895814	chr18:44895814:T:C	4.36591e-12	-1.41043	-1.08976	5.18237e-05	-1.26832	-1.08794	6.83729e-05	-1.24684	-1.08726
44895994	chr18:44895994:C:T	1.78347e-11	-2.40682e-10	-1.09287	0.000182468	-2.40682e-10	-1.09753	0.000235473	-2.40682e-10	-1.09748
44896899	chr18:44896899:A:G	4.74786e-12	-1.86654	-0.549779	6.68107e-05	-1.48948	-0.612772	8.79293e-05	-1.47957	-0.602979
44898014	chr18:44898014:T:C	4.46163e-11	-2.40682e-10	-0.175917	0.000455363	-2.40682e-10	-0.183016	0.000604538	-2.40682e-10	-0.154615
44898205	chr18:44898205:A:G	3.61697e-11	-2.40682e-10	-0.385795	0.000394333	-2.40682e-10	-0.326915	0.000508334	-2.40682e-10	-0.327941
44898404	chr18:44898404:C:T	3.22647e-12	-1.7062	-1.09643	3.49349e-05	-1.64991	-1.10071	4.34063e-05	-1.68761	-1.10087
44898476	chr18:44898476:A:T	2.86226e-11	-2.40682e-10	-0.619819	0.000292575	-2.40682e-10	-0.625391	0.000378412	-2.40682e-10	-0.623097
44898527	chr18:44898527:G:A	4.24087e-12	-1.84285	-0.686399	3.8389e-05	-1.93643	-0.719912	5.0078e-05	-1.93468	-0.71082
44898698	chr18:44898698:T:G	8.87914e-12	-1.79031	-2.02435e-10	0.000102413	-1.67509	-2.02435e-10	0.000132166	-1.67502	-2.02435e-10
44898793	chr18:44898793:C:T	4.89136e-11	-2.40682e-10	-0.0839614	0.000535432	-2.40682e-10	-0.0210363	0.000697441	-2.40682e-10	-0.0116611
44898969	chr18:44898969:T:C	7.46128e-12	-1.36334	-0.600946	5.46697e-05	-1.64117	-0.661633	6.99283e-05	-1.65867	-0.652935
44899517	chr18:44899517:A:G	3.75193e-11	-2.40682e-10	-0.349162	0.000376351	-2.40682e-10	-0.373588	0.000486947	-2.40682e-10	-0.370925
44900352	chr18:44900352:T:A	4.25854e-11	-2.40682e-10	-0.222505	0.000425696	-2.40682e-10	-0.250385	0.000550865	-2.40682e-10	-0.24759
44900637	chr18:44900637:C:T	4.41809e-12	-1.40311	-1.0852	5.23105e-05	-1.26379	-1.08312	6.90325e-05	-1.24216	-1.08234
44900988	chr18:44900988:C:A	1.81082e-11	-2.40682e-10	-1.07765	0.000188171	-2.40682e-10	-1.06676	0.000242699	-2.40682e-10	-1.06726
44901460	chr18:44901460:A:G	2.79738e-12	-1.88306	-1.06227	3.71058e-05	-1.61574	-1.0746	4.74687e-05	-1.62325	-1.07576
44902020	chr18:44902020:A:G	4.91402e-12	-1.75842	-0.623505	4.0416e-05	-1.9271	-0.677789	5.24463e-05	-1.93123	-0.668063
44902027	chr18:44902027:A:G	1.18289e-10	-2.40682e-10	0.799114	0.00127179	-2.40682e-10	0.844069	0.00172111	-2.40682e-10	0.891645
44902061	chr18:44902061:T:C	3.00914e-11	-2.40682e-10	-0.569778	0.000305681	-2.40682e-10	-0.58157	0.000398089	-2.40682e-10	-0.572403
44902264	chr18:44902264:A:G	1.8553e-11	-2.40682e-10	-1.05338	0.000205111	-2.40682e-10	-0.98056	0.000263421	-2.40682e-10	-0.985325
44902631	chr18:44902631:T:C	6.41764e-12	-1.05683	-1.05813	6.31798e-05	-1.08835	-1.06978	7.67806e-05	-1.14805	-1.07007
44902784	chr18:44902784:T:C	2.84071e-11	-2.40682e-10	-0.627376	0.000286299	-2.40682e-10	-0.647074	0.000370198	-2.40682e-10	-0.645042
44902801	chr18:44902801:G:A	1.77416e-11	-2.40682e-10	-1.09811	0.000181814	-2.40682e-10	-1.10113	0.000234624	-2.40682e-10	-1.1011
44902837	chr18:44902837:T:C	2.77512e-12	-1.85392	-1.09941	3.17657e-05	-1.7435	-1.10223	4.12377e-05	-1.73737	-1.10235
44903922	chr18:44903922:A:G	3.87831e-11	-2.40682e-10	-0.316033	0.000393489	-2.40682e-10	-0.329058	0.000509791	-2.40682e-10	-0.325079
44904028	chr18:44904028:T:C	5.77989e-11	-2.40682e-10	0.0829537	0.000628927	-2.40682e-10	0.139905	0.000813098	-2.40682e-10	0.141773
44904403	chr18:44904403:C:T	2.86893e-12	-1.87508	-1.045	3.85021e-05	-1.59529	-1.05811	4.92309e-05	-1.60307	-1.05949
44905222	chr18:44905222:T:A	5.89374e-12	-1.17138	-1.02875	6.04689e-05	-1.19177	-1.01021	7.38441e-05	-1.24788	-1.00924
44905332	chr18:44905332:A:C	5.79868e-11	-2.40682e-10	0.0861989	0.000631013	-2.40682e-10	0.143216	0.000815796	-2.40682e-10	0.145085
44905436	chr18:44905436:C:T	5.80581e-12	-1.18495	-1.03021	5.95149e-05	-1.20604	-1.01184	7.27093e-05	-1.26173	-1.01088
44905535	chr18:44905535:T:C	8.10603e-12	-1.90028	0.0188677	0.000104415	-1.79783	0.142089	0.000137674	-1.79402	0.159836
44906322	chr18:44906322:T:C	2.97521e-11	-2.40682e-10	-0.581115	0.00029925	-2.40682e-10	-0.602831	0.000386962	-2.40682e-10	-0.600753
44906570	chr18:44906570:C:G	1.38575e-10	-2.40682e-10	0.957397	0.00149359	-2.40682e-10	1.00483	0.00202508	-2.40682e-10	1.05428
44907141	chr18:44907141:A:G	1.947e-11	-2.40682e-10	-1.00514	0.000198773	-2.40682e-10	-1.01195	0.000257425	-2.40682e-10	-1.00835
44907242	chr18:44907242:A:T	1.13304e-11	-1.54653	-2.02435e-10	0.000146015	-1.3204	-2.02435e-10	0.000180156	-1.36526	-2.02435e-10
44907305	chr18:44907305:G:A	4.17524e-12	-1.47188	-1.07296	3.44305e-05	-1.71693	-1.04824	4.39545e-05	-1.73005	-1.04587
44907308	chr18:44907308:A:G	6.70841e-11	-2.40682e-10	0.231931	0.000723767	-2.40682e-10	0.280359	0.000969896	-2.40682e-10	0.31811
44907905	chr18:44907905:G:A	7.90471e-11	0.396028	-2.02435e-10	0.000570916	0.0431315	-2.02435e-10	0.000704533	-0.00154416	-2.02435e-10
44908294	chr18:44908294:C:T	3.02258e-11	-2.40682e-10	-0.56532	0.000350702	-2.40682e-10	-0.444175	0.000453465	-2.40682e-10	-0.442162
44909047	chr18:44909047:T:G	1.94802e-11	-2.40682e-10	-1.00462	0.000198874	-2.40682e-10	-1.01144	0.000257559	-2.40682e-10	-1.00783
44909611	chr18:44909611:C:A	3.42616e-11	-2.40682e-10	-0.439991	0.000369087	-2.40682e-10	-0.393079	0.000476879	-2.40682e-10	-0.391817
44909716	chr18:44909716:C:T	1.94802e-11	-2.40682e-10	-1.00462	0.000198874	-2.40682e-10	-1.01144	0.000257559	-2.40682e-10	-1.00783
44909808	chr18:44909808:C:T	1.68192e-10	-2.40682e-10	1.15109	0.00181352	-2.40682e-10	1.19892	0.00246438	-2.40682e-10	1.25062
44909972	chr18:44909972:A:G	3.4499e-12	-1.63888	-1.09679	2.97197e-05	-1.83018	-1.08212	3.80758e-05	-1.83888	-1.08062
44910359	chr18:44910359:A:G	1.15411e-11	-1.5281	-2.02435e-10	0.000198253	-1.01457	-2.02435e-10	0.00027423	-0.945112	-2.02435e-10
44910440	chr18:44910440:A:G	1.87881e-11	-2.40682e-10	-1.04079	0.000192088	-2.40682e-10	-1.04616	0.000248582	-2.40682e-10	-1.04331
44910944	chr18:44910944:G:C	2.26493e-10	-2.40682e-10	1.4487	0.00245867	-2.40682e-10	1.50327	0.00335223	-2.40682e-10	1.5583
44911092	chr18:44911092:A:G	1.79768e-11	-2.40682e-10	-1.08494	0.000184226	-2.40682e-10	-1.08795	0.000238078	-2.40682e-10	-1.08648
44913313	chr18:44913313:A:G	3.41069e-11	-2.40682e-10	-0.444517	0.000367892	-2.40682e-10	-0.396321	0.000475101	-2.40682e-10	-0.395553
44913326	chr18:44913326:C:T	1.16714e-11	-1.51687	-2.02435e-10	0.00016946	-1.17149	-2.02435e-10	0.000216044	-1.1836	-2.02435e-10
44913839	chr18:44913839:A:G	2.80201e-11	-2.40682e-10	-0.641094	0.000284958	-2.40682e-10	-0.651767	0.000370819	-2.40682e-10	-0.643366
44913942	chr18:44913942:C:A	5.72574e-12	-1.17624	-1.05281	5.83843e-05	-1.19959	-1.03748	7.13493e-05	-1.25484	-1.03665
44913993	chr18:44913993:A:G	1.78209e-11	-2.40682e-10	-1.09364	0.000183081	-2.40682e-10	-1.09418	0.000236506	-2.40682e-10	-1.09311
44914107	chr18:44914107:G:A	5.58441e-11	-2.40682e-10	0.0485468	0.000606642	-2.40682e-10	0.103828	0.00078426	-2.40682e-10	0.105661
44914946	chr18:44914946:A:G	3.51183e-11	-2.40682e-10	-0.415295	0.000378482	-2.40682e-10	-0.367943	0.000488835	-2.40682e-10	-0.367055
44915468	chr18:44915468:A:C	8.01089e-11	-2.40682e-10	0.40937	0.000866442	-2.40682e-10	0.460285	0.00116457	-2.40682e-10	0.501026
44916055	chr18:44916055:A:G	1.92441e-11	-2.40682e-10	-1.01681	0.000196666	-2.40682e-10	-1.02261	0.000254646	-2.40682e-10	-1.01921
44916224	chr18:44916224:T:C	1.98351e-11	-2.40682e-10	-0.986565	0.000202526	-2.40682e-10	-0.993241	0.000262383	-2.40682e-10	-0.989273
44916670	chr18:44916670:TTTTCTGA:T	2.91841e-12	-1.8217	-1.08127	3.50682e-05	-1.6547	-1.09212	4.37234e-05	-1.68894	-1.09226
44916954	chr18:44916954:G:A	2.05748e-11	-2.40682e-10	-0.949951	0.000210211	-2.40682e-10	-0.955997	0.000272494	-2.40682e-10	-0.951463
44916970	chr18:44916970:A:G	1.81287e-11	-2.40682e-10	-1.07652	0.000186119	-2.40682e-10	-1.07772	0.000240603	-2.40682e-10	-1.07593
44917387	chr18:44917387:C:T	2.079e-11	-2.40682e-10	-0.939544	0.000211685	-2.40682e-10	-0.949012	0.000274434	-2.40682e-10	-0.944368
44917867	chr18:44917867:C:T	2.70586e-12	-1.94007	-1.03853	2.92877e-05	-1.84675	-1.08019	3.72665e-05	-1.85995	-1.08103
44917894	chr18:44917894:G:A	6.39439e-12	-1.90174	-0.216855	6.28791e-05	-1.90697	-0.255927	8.14902e-05	-1.91595	-0.242645
44917968	chr18:44917968:G:A	3.65533e-11	-2.40682e-10	-0.375244	0.000393273	-2.40682e-10	-0.329606	0.000508118	-2.40682e-10	-0.328366
44918369	chr18:44918369:A:G	1.95452e-11	-2.40682e-10	-1.00129	0.000196511	-2.40682e-10	-1.02339	0.000253715	-2.40682e-10	-1.02287
44918412	chr18:44918412:A:G	1.79146e-11	-2.40682e-10	-1.0884	0.000182698	-2.40682e-10	-1.09628	0.000235756	-2.40682e-10	-1.09628
44918520	chr18:44918520:C:G	2.12555e-11	-2.40682e-10	-0.917403	0.000215517	-2.40682e-10	-0.931072	0.000278306	-2.40682e-10	-0.930358
44919778	chr18:44919778:CACAT:C	2.29855e-11	-2.40682e-10	-0.839153	0.00023536	-2.40682e-10	-0.842993	0.000304169	-2.40682e-10	-0.841495
44920374	chr18:44920374:C:T	1.88316e-11	-2.40682e-10	-1.03848	0.000194613	-2.40682e-10	-1.0331	0.000251039	-2.40682e-10	-1.03347
44920558	chr18:44920558:G:A	8.94245e-12	-1.57687	-0.20634	0.000109734	-1.46895	-0.137104	0.000147019	-1.44818	-0.120334
44920631	chr18:44920631:A:G	3.06714e-12	-1.75014	-1.10313	3.55397e-05	-1.63034	-1.10312	4.65091e-05	-1.61634	-1.10309
44920674	chr18:44920674:T:A	3.81504e-11	-2.40682e-10	-0.332479	0.000373972	-2.40682e-10	-0.37993	0.000490065	-2.40682e-10	-0.36454
44921260	chr18:44921260:A:G	7.41787e-12	-0.96794	-1.00218	6.95342e-05	-1.03307	-1.02922	8.41177e-05	-1.09724	-1.02963
44921607	chr18:44921607:T:C	8.75133e-11	-2.40682e-10	0.497774	0.00104837	-2.40682e-10	0.650882	0.00139705	-2.40682e-10	0.68304
44921867	chr18:44921867:A:G	1.78812e-11	-2.40682e-10	-1.09026	0.000183061	-2.40682e-10	-1.09429	0.000236248	-2.40682e-10	-1.0942
44921922	chr18:44921922:G:A	1.76902e-11	-2.40682e-10	-1.101	0.000181581	-2.40682e-10	-1.10241	0.000234322	-2.40682e-10	-1.10238
44921980	chr18:44921980:CAGATT:C	1.88684e-11	-2.40682e-10	-1.03653	0.000191392	-2.40682e-10	-1.04979	0.000247474	-2.40682e-10	-1.04777
44922173	chr18:44922173:G:A	1.90371e-11	-2.40682e-10	-1.02762	0.000193185	-2.40682e-10	-1.04046	0.000249365	-2.40682e-10	-1.04016
44922976	chr18:44922976:A:G	2.11664e-11	-2.40682e-10	-0.921602	0.000223253	-2.40682e-10	-0.895806	0.000287139	-2.40682e-10	-0.899113
44923170	chr18:44923170:CAT:C	8.20721e-12	-0.885991	-0.983013	7.64252e-05	-0.955093	-1.0127	9.22108e-05	-1.02186	-1.01315
44923319	chr18:44923319:A:G	3.02037e-12	-1.77969	-1.08895	3.47156e-05	-1.66663	-1.09029	4.53531e-05	-1.65374	-1.09086
44923750	chr18:44923750:A:G	4.24115e-12	-1.58471	-0.944472	5.06594e-05	-1.44619	-0.932799	6.69329e-05	-1.42585	-0.929535
44925150	chr18:44925150:C:T	3.01649e-12	-1.83497	-1.03496	3.41372e-05	-1.73359	-1.04013	4.45008e-05	-1.72246	-1.04111
44925705	chr18:44925705:C:T	1.80286e-11	-2.40682e-10	-1.08205	0.000184418	-2.40682e-10	-1.08691	0.000238009	-2.40682e-10	-1.08677
44926188	chr18:44926188:T:C	7.6595e-12	-1.27524	-0.66283	7.05323e-05	-1.39375	-0.654292	8.77229e-05	-1.43095	-0.65395
44926212	chr18:44926212:T:C	8.77063e-12	-0.883612	-0.918997	8.16917e-05	-0.954644	-0.946515	9.85436e-05	-1.02132	-0.947264
44926987	chr18:44926987:G:A	7.84061e-12	-1.9147	-2.02435e-10	9.80059e-05	-1.71908	-2.02435e-10	0.000124513	-1.73467	-2.02435e-10
44927440	chr18:44927440:A:C	7.49097e-12	-0.943188	-1.01713	6.9807e-05	-1.01547	-1.04291	8.44195e-05	-1.08001	-1.04327
44927500	chr18:44927500:A:C	1.77528e-11	-2.40682e-10	-1.09747	0.000183231	-2.40682e-10	-1.09336	0.000236428	-2.40682e-10	-1.09343
44927981	chr18:44927981:G:A	1.28462e-11	-1.42097	-2.02435e-10	0.000121529	-1.50396	-2.02435e-10	0.000159292	-1.48834	-2.02435e-10
44928044	chr18:44928044:TACATTAGGTATATCTC:T	4.21761e-11	-2.40682e-10	-0.232163	0.000414155	-2.40682e-10	-0.277869	0.000543177	-2.40682e-10	-0.261644
44928240	chr18:44928240:C:T	7.73994e-12	-1.92762	-2.02435e-10	7.92162e-05	-1.93193	-2.02435e-10	0.00010238	-1.93039	-2.02435e-10
44928361	chr18:44928361:G:A	7.81221e-12	-0.913522	-1.00481	7.25686e-05	-0.987457	-1.03212	8.76976e-05	-1.05267	-1.03252
44928567	chr18:44928567:T:A	2.86697e-12	-1.87801	-1.04275	3.1884e-05	-1.79584	-1.04617	4.14782e-05	-1.78678	-1.04713
44928684	chr18:44928684:T:C	3.127e-10	1.77123	-2.02435e-10	0.00702322	2.55287	-2.02435e-10	0.00810304	2.44092	-2.02435e-10
44928700	chr18:44928700:A:G	5.73547e-11	0.0752381	-2.02435e-10	0.000468764	-0.15401	-2.02435e-10	0.000559693	-0.231691	-2.02435e-10
44928707	chr18:44928707:T:C	1.80283e-11	-2.40682e-10	-1.08207	0.000184415	-2.40682e-10	-1.08692	0.000238006	-2.40682e-10	-1.08678
44929342	chr18:44929342:G:A	1.28065e-10	-2.40682e-10	0.878522	0.00163989	-2.40682e-10	1.09827	0.00219937	-2.40682e-10	1.13685
44929481	chr18:44929481:G:C	3.41632e-11	-2.40682e-10	-0.442866	0.000402138	-2.40682e-10	-0.307315	0.000519707	-2.40682e-10	-0.305814
44929485	chr18:44929485:G:T	1.80255e-11	-2.40682e-10	-1.08223	0.000184389	-2.40682e-10	-1.08706	0.000237972	-2.40682e-10	-1.08693
44929494	chr18:44929494:G:A	4.61346e-12	-1.63365	-0.81139	5.51762e-05	-1.53282	-0.760758	7.30227e-05	-1.51326	-0.755054
44929594	chr18:44929594:A:G	4.69036e-11	-2.40682e-10	-0.125922	0.00045954	-2.40682e-10	-0.173886	0.000603321	-2.40682e-10	-0.156629
44929898	chr18:44929898:T:G	2.5066e-11	-2.40682e-10	-0.752503	0.000243238	-2.40682e-10	-0.810072	0.000316613	-2.40682e-10	-0.801399
44930240	chr18:44930240:A:C	1.9383e-11	-2.40682e-10	-1.00962	0.000199315	-2.40682e-10	-1.00922	0.000257427	-2.40682e-10	-1.00834
44930316	chr18:44930316:T:A	1.9506e-11	-2.40682e-10	-1.00329	0.000203493	-2.40682e-10	-0.98848	0.000262481	-2.40682e-10	-0.988901
44931352	chr18:44931352:C:T	8.07594e-12	-0.887775	-0.997352	7.48233e-05	-0.963221	-1.02576	9.03531e-05	-1.02918	-1.02617
44931437	chr18:44931437:T:C	2.72553e-12	-1.86837	-1.10299	3.04005e-05	-1.78655	-1.1031	3.96138e-05	-1.77678	-1.10312
44931539	chr18:44931539:T:C	1.86247e-11	-2.40682e-10	-1.04953	0.000187941	-2.40682e-10	-1.06798	0.000242649	-2.40682e-10	-1.06746
44931850	chr18:44931850:G:T	4.24825e-12	-1.68832	-0.839188	5.02735e-05	-1.59536	-0.791276	6.64006e-05	-1.57756	-0.785814
44932078	chr18:44932078:T:C	1.14728e-11	-0.971795	-0.562239	0.000100002	-1.10223	-0.596691	0.000123774	-1.1524	-0.588226
44932265	chr18:44932265:T:C	1.19164e-11	-0.950674	-0.545425	0.000103692	-1.08217	-0.580513	0.000128293	-1.13285	-0.571915
44932360	chr18:44932360:C:T	9.49536e-12	-1.72321	-2.02435e-10	0.000107679	-1.62496	-2.02435e-10	0.0001381	-1.6311	-2.02435e-10
44932630	chr18:44932630:G:C	2.74265e-12	-1.86297	-1.10212	3.06491e-05	-1.77895	-1.10256	3.99425e-05	-1.76897	-1.10267
44932856	chr18:44932856:T:C	3.71779e-11	-2.40682e-10	-0.358302	0.00044984	-2.40682e-10	-0.195218	0.000581444	-2.40682e-10	-0.193565
44932860	chr18:44932860:G:T	5.47395e-12	-1.2914	-0.982616	5.05423e-05	-1.36788	-1.01343	6.2115e-05	-1.41622	-1.01387
44932984	chr18:44932984:C:T	4.09715e-11	-2.40682e-10	-0.26114	0.000402412	-2.40682e-10	-0.306633	0.000527648	-2.40682e-10	-0.290651
44932985	chr18:44932985:G:A	1.95394e-11	-2.40682e-10	-1.00158	0.000203904	-2.40682e-10	-0.98646	0.000263006	-2.40682e-10	-0.986901
44933225	chr18:44933225:C:G	7.51528e-12	-1.61777	-0.339306	9.37559e-05	-1.51164	-0.251775	0.000124462	-1.49233	-0.242751
44933520	chr18:44933520:T:C	1.76625e-11	-2.40682e-10	-1.10257	0.000181624	-2.40682e-10	-1.10217	0.000234332	-2.40682e-10	-1.10234
44933656	chr18:44933656:G:A	3.13322e-11	-2.40682e-10	-0.529372	0.000317225	-2.40682e-10	-0.544498	0.000410323	-2.40682e-10	-0.542134
44933887	chr18:44933887:C:T	2.74007e-11	-2.40682e-10	-0.66345	0.000313414	-2.40682e-10	-0.556586	0.000404983	-2.40682e-10	-0.555233
44934009	chr18:44934009:C:T	8.03871e-12	-0.85932	-1.03043	7.48233e-05	-0.935523	-1.05346	9.02792e-05	-1.00238	-1.05379
44934251	chr18:44934251:C:T	8.27523e-12	-0.854555	-1.0062	7.66394e-05	-0.931924	-1.03308	9.24526e-05	-0.998909	-1.03347
44934366	chr18:44934366:G:C	2.60533e-11	-0.842202	0.12833	0.000216269	-0.989573	0.0619851	0.000268243	-1.04206	0.074871
44934400	chr18:44934400:C:T	1.87802e-11	-2.40682e-10	-1.04121	0.000190613	-2.40682e-10	-1.05386	0.000246444	-2.40682e-10	-1.05195
44934483	chr18:44934483:A:G	2.52606e-11	-0.903516	0.158745	0.000210655	-1.04552	0.0916311	0.000261759	-1.09635	0.104696
44934550	chr18:44934550:G:A	8.3014e-11	0.444993	-2.02435e-10	0.000504267	-0.0810047	-2.02435e-10	0.000718902	0.0186454	-2.02435e-10
44934693	chr18:44934693:T:G	2.73757e-11	-2.40682e-10	-0.66436	0.000313097	-2.40682e-10	-0.557596	0.000404574	-2.40682e-10	-0.556244
44935029	chr18:44935029:C:T	2.38041e-11	-2.40682e-10	-0.804158	0.000243297	-2.40682e-10	-0.809826	0.000314451	-2.40682e-10	-0.808251
44935061	chr18:44935061:A:G	1.34163e-10	-2.40682e-10	0.925042	0.00171591	-2.40682e-10	1.14359	0.00230321	-2.40682e-10	1.18298
44935919	chr18:44935919:G:T	4.6868e-12	-1.5753	-0.85397	5.63692e-05	-1.46465	-0.807543	7.46812e-05	-1.44363	-0.802217
44936155	chr18:44936155:T:C	1.46244e-11	-1.29132	-2.02435e-10	0.000228282	-0.873531	-2.02435e-10	0.00029146	-0.884176	-2.02435e-10
44936268	chr18:44936268:G:GT	2.71451e-12	-1.90449	-1.07092	2.96448e-05	-1.83872	-1.0761	3.85193e-05	-1.83113	-1.07679
44936293	chr18:44936293:C:T	4.66409e-11	0.122382	-0.253921	0.00051542	0.239879	-0.299008	0.000636368	0.181062	-0.284365
44936830	chr18:44936830:C:T	3.821e-11	-2.40682e-10	-0.33092	0.000379342	-2.40682e-10	-0.365673	0.000496651	-2.40682e-10	-0.351191
44937017	chr18:44937017:T:C	4.52962e-11	-2.40682e-10	-0.160793	0.000533067	-2.40682e-10	-0.0254631	0.000697477	-2.40682e-10	-0.0116095
44937189	chr18:44937189:A:G	2.36656e-11	-2.40682e-10	-0.809994	0.000242213	-2.40682e-10	-0.814293	0.00031306	-2.40682e-10	-0.812685
44937210	chr18:44937210:T:C	8.10622e-12	-1.88139	-2.02435e-10	8.95914e-05	-1.80885	-2.02435e-10	0.000118593	-1.78338	-2.02435e-10
44937240	chr18:44937240:T:C	7.08896e-12	-0.926299	-1.08918	6.84001e-05	-0.999674	-1.07906	8.26993e-05	-1.06526	-1.07861
44937291	chr18:44937291:A:C	2.90141e-12	-1.93595	-0.97287	2.90474e-05	-1.93832	-0.996857	3.76489e-05	-1.93671	-0.994064
44937515	chr18:44937515:G:C	7.80508e-12	-1.91924	-2.02435e-10	7.97578e-05	-1.92512	-2.02435e-10	0.000103124	-1.92315	-2.02435e-10
44937896	chr18:44937896:A:G	9.32008e-12	-1.74184	-2.02435e-10	8.80657e-05	-1.82603	-2.02435e-10	0.000112839	-1.83311	-2.02435e-10
44938726	chr18:44938726:G:A	3.5125e-11	-2.40682e-10	-0.415104	0.00034639	-2.40682e-10	-0.456545	0.000453431	-2.40682e-10	-0.442237
44939564	chr18:44939564:T:C	3.04296e-12	-1.93513	-0.926056	3.34016e-05	-1.90142	-0.894084	4.34435e-05	-1.89613	-0.891484
44939735	chr18:44939735:A:T	9.68214e-12	-1.74541	0.0416761	0.000134697	-1.51603	0.114949	0.000177188	-1.51098	0.129109
44939761	chr18:44939761:A:G	1.17372e-11	-0.636425	-0.874828	8.11348e-05	-1.09091	-0.817089	9.94555e-05	-1.13989	-0.819475
44940345	chr18:44940345:G:C	6.03265e-12	-1.86082	-0.316008	8.05212e-05	-1.70785	-0.207743	0.00010465	-1.70176	-0.206694
44940410	chr18:44940410:T:C	2.84781e-11	-2.40682e-10	-0.624882	0.000296651	-2.40682e-10	-0.611554	0.000382246	-2.40682e-10	-0.613016
44940418	chr18:44940418:G:C	7.99201e-12	-1.27745	-0.618129	0.000101369	-1.13484	-0.550504	0.000136354	-1.10635	-0.537478
44940427	chr18:44940427:G:A	6.1066e-12	-1.13877	-1.02587	5.71073e-05	-1.20749	-1.05169	6.95131e-05	-1.26549	-1.05208
44940641	chr18:44940641:C:T	1.09217e-11	-0.746864	-0.836401	7.76301e-05	-1.17919	-0.772962	9.5312e-05	-1.2264	-0.77552
44940745	chr18:44940745:T:A	2.61998e-11	-2.40682e-10	-0.708267	0.000272506	-2.40682e-10	-0.696449	0.000351178	-2.40682e-10	-0.697785
44941588	chr18:44941588:C:T	2.53272e-11	-2.40682e-10	-0.742138	0.000258904	-2.40682e-10	-0.747654	0.000334694	-2.40682e-10	-0.745863
44942356	chr18:44942356:C:T	3.43101e-11	-2.40682e-10	-0.438575	0.00040183	-2.40682e-10	-0.308082	0.00051941	-2.40682e-10	-0.306385
44943127	chr18:44943127:A:T	9.81504e-12	-0.887077	-0.803024	7.21481e-05	-1.28596	-0.739426	8.91574e-05	-1.32648	-0.742201
44943990	chr18:44943990:A:G	1.80655e-11	-2.40682e-10	-1.08001	0.000187853	-2.40682e-10	-1.06845	0.000242602	-2.40682e-10	-1.06766
44944135	chr18:44944135:G:A	3.88565e-12	-1.87174	-0.74499	3.89459e-05	-1.92835	-0.713591	5.01269e-05	-1.9278	-0.716719
44944244	chr18:44944244:G:A	1.74454e-11	-1.11494	-2.02435e-10	0.000231544	-0.859339	-2.02435e-10	0.000308298	-0.828011	-2.02435e-10
44944313	chr18:44944313:G:A	3.44566e-12	-1.85149	-0.885413	3.35967e-05	-1.87023	-0.919455	4.31057e-05	-1.87503	-0.920391
44944335	chr18:44944335:C:G	1.88714e-11	-2.40682e-10	-1.03637	0.000197141	-2.40682e-10	-1.02019	0.000254824	-2.40682e-10	-1.01851
44944455	chr18:44944455:G:A	5.55866e-12	-1.21617	-1.04249	5.24141e-05	-1.28011	-1.06483	6.40055e-05	-1.33496	-1.06515
44945225	chr18:44945225:A:G	1.816e-11	-2.40682e-10	-1.0748	0.000188989	-2.40682e-10	-1.06242	0.000243778	-2.40682e-10	-1.06282
44945430	chr18:44945430:C:G	1.79942e-11	-2.40682e-10	-1.08397	0.000183856	-2.40682e-10	-1.08996	0.000237265	-2.40682e-10	-1.0899
44945544	chr18:44945544:CACAA:C	6.41181e-12	-1.19773	-0.918147	5.96436e-05	-1.25622	-0.959501	7.26733e-05	-1.31299	-0.960117
44946363	chr18:44946363:C:T	8.74503e-12	-1.93728	0.131749	8.79426e-05	-1.93966	0.112238	0.000113242	-1.93761	0.108056
44946600	chr18:44946600:G:T	2.67997e-11	-2.40682e-10	-0.685624	0.000271337	-2.40682e-10	-0.700749	0.000350643	-2.40682e-10	-0.69931
44947299	chr18:44947299:A:G	1.84932e-11	-2.40682e-10	-1.05661	0.00019093	-2.40682e-10	-1.05221	0.000246468	-2.40682e-10	-1.05185
44947570	chr18:44947570:G:A	3.38976e-12	-1.65159	-1.10166	3.59574e-05	-1.62012	-1.10166	4.80151e-05	-1.58618	-1.10138
44947713	chr18:44947713:T:C	1.90843e-11	-2.40682e-10	-1.02515	0.000199682	-2.40682e-10	-1.00739	0.000258019	-2.40682e-10	-1.00605
44947852	chr18:44947852:T:C	4.19489e-12	-1.58351	-0.956643	4.4594e-05	-1.54955	-0.956957	5.96481e-05	-1.51139	-0.95923
44948031	chr18:44948031:G:A	1.93825e-11	-2.40682e-10	-1.00965	0.000203125	-2.40682e-10	-0.990288	0.000262498	-2.40682e-10	-0.988836
44948312	chr18:44948312:C:T	4.93105e-11	-2.40682e-10	-0.0758798	0.000570633	-2.40682e-10	0.0426361	0.000744676	-2.40682e-10	0.0538696
44948834	chr18:44948834:A:C	2.91165e-11	-2.40682e-10	-0.60271	0.000311083	-2.40682e-10	-0.564052	0.000404634	-2.40682e-10	-0.556097
44949079	chr18:44949079:G:A	4.2728e-12	-1.56176	-0.959986	4.54995e-05	-1.52485	-0.961554	6.09181e-05	-1.48576	-0.963785
44949130	chr18:44949130:A:G	7.65437e-12	-1.10285	-0.835886	9.70405e-05	-0.88772	-0.841262	0.000127304	-0.87685	-0.835655
44949303	chr18:44949303:G:T	7.55673e-12	-1.11634	-0.835241	9.5379e-05	-0.9041	-0.842152	0.00012514	-0.893138	-0.836511
44949543	chr18:44949543:A:T	1.76527e-11	-2.40682e-10	-1.10313	0.000181477	-2.40682e-10	-1.10298	0.000234243	-2.40682e-10	-1.10272
44949630	chr18:44949630:T:G	3.68392e-11	-2.40682e-10	-0.367454	0.00039808	-2.40682e-10	-0.317458	0.000524427	-2.40682e-10	-0.296772
44950510	chr18:44950510:C:T	3.83872e-11	-2.40682e-10	-0.326292	0.000379124	-2.40682e-10	-0.366247	0.00049388	-2.40682e-10	-0.356786
44950831	chr18:44950831:G:A	2.55532e-11	-2.40682e-10	-0.733255	0.000266464	-2.40682e-10	-0.718872	0.000344514	-2.40682e-10	-0.716943
44952958	chr18:44952958:T:C	9.28955e-12	-1.74513	-2.02435e-10	0.000106434	-1.63658	-2.02435e-10	0.000138398	-1.62895	-2.02435e-10
44953165	chr18:44953165:A:G	4.24941e-12	-1.75136	-0.775873	3.72915e-05	-1.83107	-0.854279	4.89352e-05	-1.81096	-0.857619
44953350	chr18:44953350:T:A	7.97101e-12	-1.11165	-0.786558	9.98924e-05	-0.908802	-0.791215	0.000131184	-0.897375	-0.785105
44953642	chr18:44953642:A:G	1.87147e-11	-2.40682e-10	-1.04471	0.000194684	-2.40682e-10	-1.03273	0.000251139	-2.40682e-10	-1.03307
44954178	chr18:44954178:A:G	3.96679e-11	-2.40682e-10	-0.293473	0.000430803	-2.40682e-10	-0.238459	0.000568173	-2.40682e-10	-0.216654
44954276	chr18:44954276:A:C	3.93111e-12	-1.73896	-0.866137	3.48634e-05	-1.82081	-0.931864	4.58125e-05	-1.79986	-0.934664
44954432	chr18:44954432:T:C	1.80174e-11	-2.40682e-10	-1.08268	0.000187595	-2.40682e-10	-1.06982	0.000242268	-2.40682e-10	-1.06904
44954470	chr18:44954470:A:T	1.37514e-11	-1.35287	-2.02435e-10	0.000122795	-1.49359	-2.02435e-10	0.000160892	-1.47834	-2.02435e-10
44954514	chr18:44954514:T:G	1.76595e-11	-2.40682e-10	-1.10274	0.000181633	-2.40682e-10	-1.10212	0.000234513	-2.40682e-10	-1.10157
44954887	chr18:44954887:G:C	2.41208e-10	-2.40682e-10	1.51164	0.00227407	-2.40682e-10	1.42522	0.00295601	-2.40682e-10	1.43252
44955129	chr18:44955129:G:A	3.80785e-11	-2.40682e-10	-0.334367	0.000412623	-2.40682e-10	-0.281576	0.000543894	-2.40682e-10	-0.260324
44955272	chr18:44955272:C:T	1.77008e-11	-2.40682e-10	-1.10041	0.000182503	-2.40682e-10	-1.09734	0.000235564	-2.40682e-10	-1.09709
44955320	chr18:44955320:A:C	1.8144e-11	-2.40682e-10	-1.07568	0.000186939	-2.40682e-10	-1.07333	0.000241307	-2.40682e-10	-1.07301
44955414	chr18:44955414:C:T	1.76526e-11	-2.40682e-10	-1.10313	0.000182648	-2.40682e-10	-1.09655	0.000235506	-2.40682e-10	-1.09734
44955743	chr18:44955743:C:T	1.14801e-11	-1.5334	-2.02435e-10	0.000130358	-1.43383	-2.02435e-10	0.000174677	-1.39614	-2.02435e-10
44956209	chr18:44956209:C:T	1.90733e-11	-2.40682e-10	-1.02573	0.000193588	-2.40682e-10	-1.03838	0.000249467	-2.40682e-10	-1.03975
44957357	chr18:44957357:G:T	1.79555e-11	-2.40682e-10	-1.08612	0.000184766	-2.40682e-10	-1.08502	0.000238439	-2.40682e-10	-1.08497
44957751	chr18:44957751:G:A	4.1843e-12	-1.75133	-0.791353	4.39993e-05	-1.72609	-0.793842	5.82044e-05	-1.69802	-0.797096
44958759	chr18:44958759:G:A	5.07418e-12	-1.78828	-0.561572	5.43274e-05	-1.78381	-0.525269	6.94198e-05	-1.79233	-0.526577
44958991	chr18:44958991:A:C	4.03559e-12	-1.70169	-0.877175	4.25627e-05	-1.67056	-0.882575	5.64984e-05	-1.63944	-0.885422
44959572	chr18:44959572:A:G	1.79436e-11	-2.40682e-10	-1.08678	0.00018391	-2.40682e-10	-1.08966	0.000237271	-2.40682e-10	-1.08988
44959603	chr18:44959603:C:T	1.93415e-11	-2.40682e-10	-1.01177	0.000197222	-2.40682e-10	-1.01978	0.000254622	-2.40682e-10	-1.0193
44959991	chr18:44959991:C:A	1.81506e-11	-2.40682e-10	-1.07531	0.000184963	-2.40682e-10	-1.08395	0.000238298	-2.40682e-10	-1.08556
44960187	chr18:44960187:G:A	1.80549e-11	-2.40682e-10	-1.0806	0.000184956	-2.40682e-10	-1.08399	0.000238609	-2.40682e-10	-1.08425
44960335	chr18:44960335:C:A	6.09564e-12	-1.52242	-0.644019	6.10699e-05	-1.55413	-0.637963	8.17006e-05	-1.51418	-0.641836
44960612	chr18:44960612:G:A	4.39617e-11	-0.190698	-2.02435e-10	0.000659347	0.187139	-2.02435e-10	0.00081528	0.144453	-2.02435e-10
44961025	chr18:44961025:G:A	9.80942e-12	-1.69067	-2.02435e-10	0.000170816	-1.16353	-2.02435e-10	0.00023076	-1.1177	-2.02435e-10
44961279	chr18:44961279:G:T	8.95145e-12	-1.7822	-2.02435e-10	9.41783e-05	-1.75892	-2.02435e-10	0.000120375	-1.76847	-2.02435e-10
44961926	chr18:44961926:G:A	1.79949e-11	-2.40682e-10	-1.08393	0.000186177	-2.40682e-10	-1.07741	0.000240878	-2.40682e-10	-1.07479
44962374	chr18:44962374:G:A	1.91801e-11	-2.40682e-10	-1.02014	0.000195276	-2.40682e-10	-1.02969	0.000252088	-2.40682e-10	-1.0293
44962939	chr18:44962939:A:C	2.79452e-11	-2.40682e-10	-0.643771	0.000289927	-2.40682e-10	-0.634482	0.000374833	-2.40682e-10	-0.6326
44963180	chr18:44963180:A:G	1.67095e-10	-2.40682e-10	1.14455	0.00159407	-2.40682e-10	1.06994	0.00207042	-2.40682e-10	1.07643
44963305	chr18:44963305:A:G	1.76638e-11	-2.40682e-10	-1.1025	0.000181498	-2.40682e-10	-1.10287	0.000234201	-2.40682e-10	-1.1029
44963349	chr18:44963349:T:C	2.3387e-11	-2.40682e-10	-0.821834	0.000247753	-2.40682e-10	-0.791677	0.000319554	-2.40682e-10	-0.792154
44963492	chr18:44963492:T:G	1.83751e-11	-2.40682e-10	-1.06302	0.00018735	-2.40682e-10	-1.07113	0.000241251	-2.40682e-10	-1.07324
44963498	chr18:44963498:A:G	1.91347e-11	-2.40682e-10	-1.02251	0.000194831	-2.40682e-10	-1.03198	0.000250649	-2.40682e-10	-1.03503
44963565	chr18:44963565:G:A	5.50321e-12	-1.53449	-0.734199	4.75308e-05	-1.6267	-0.816037	6.30128e-05	-1.5961	-0.819636
44963850	chr18:44963850:A:C	1.97841e-11	-2.40682e-10	-0.989139	0.000200799	-2.40682e-10	-1.0018	0.000258106	-2.40682e-10	-1.00571
44963970	chr18:44963970:AAGAGATCCATGAAAAAAAAACAAAAG:A	5.77722e-12	-1.44923	-0.770865	5.78506e-05	-1.48088	-0.765371	7.77841e-05	-1.43652	-0.768619
44964914	chr18:44964914:G:A	1.8294e-11	-2.40682e-10	-1.06745	0.000186845	-2.40682e-10	-1.07383	0.000241171	-2.40682e-10	-1.07357
44964926	chr18:44964926:T:C	1.84173e-11	-2.40682e-10	-1.06073	0.000187731	-2.40682e-10	-1.0691	0.000241725	-2.40682e-10	-1.07128
44966015	chr18:44966015:TCAAA:T	2.27631e-11	-2.40682e-10	-0.848877	0.000241026	-2.40682e-10	-0.819206	0.000312404	-2.40682e-10	-0.814783
44966326	chr18:44966326:G:A	3.45657e-12	-1.63066	-1.10308	3.40198e-05	-1.67427	-1.1029	4.55471e-05	-1.63748	-1.10286
44966349	chr18:44966349:A:G	1.82863e-11	-2.40682e-10	-1.06787	0.000186229	-2.40682e-10	-1.07713	0.00023987	-2.40682e-10	-1.07898
44966547	chr18:44966547:C:T	1.76533e-11	-2.40682e-10	-1.1031	0.000181493	-2.40682e-10	-1.10289	0.00023421	-2.40682e-10	-1.10286
44967561	chr18:44967561:C:T	1.81492e-11	-2.40682e-10	-1.07539	0.000185788	-2.40682e-10	-1.0795	0.000239693	-2.40682e-10	-1.07972
44967769	chr18:44967769:A:G	2.46878e-11	-2.40682e-10	-0.767708	0.000262052	-2.40682e-10	-0.735569	0.000338036	-2.40682e-10	-0.735928
44969292	chr18:44969292:C:T	5.09704e-12	-1.28234	-1.06302	6.16581e-05	-1.12576	-1.05675	8.04217e-05	-1.11613	-1.05566
44969513	chr18:44969513:T:C	2.97697e-12	-1.80751	-1.07561	2.98224e-05	-1.8412	-1.06765	3.945e-05	-1.81691	-1.06713
44969673	chr18:44969673:C:G	1.77002e-11	-2.40682e-10	-1.10044	0.0001827	-2.40682e-10	-1.09626	0.000235859	-2.40682e-10	-1.09585
44969777	chr18:44969777:T:A	2.15438e-11	-2.40682e-10	-0.903929	0.000224926	-2.40682e-10	-0.888338	0.000290468	-2.40682e-10	-0.887584
44969908	chr18:44969908:G:A	7.95102e-12	-1.90072	-2.02435e-10	8.37965e-05	-1.87572	-2.02435e-10	0.00010924	-1.86554	-2.02435e-10
44970245	chr18:44970245:A:G	4.05967e-11	-2.40682e-10	-0.270329	0.000400667	-2.40682e-10	-0.31098	0.000522055	-2.40682e-10	-0.301307
44970401	chr18:44970401:A:G	2.51396e-11	-2.40682e-10	-0.749574	0.000249948	-2.40682e-10	-0.782859	0.000322563	-2.40682e-10	-0.782782
44970481	chr18:44970481:T:C	2.34427e-11	-2.40682e-10	-0.819458	0.000239208	-2.40682e-10	-0.826776	0.000308652	-2.40682e-10	-0.826866
44970712	chr18:44970712:C:T	2.16795e-11	-2.40682e-10	-0.897648	0.000226368	-2.40682e-10	-0.881947	0.00029233	-2.40682e-10	-0.881195
44970900	chr18:44970900:G:A	4.32171e-11	-2.40682e-10	-0.207781	0.000424664	-2.40682e-10	-0.252811	0.000553562	-2.40682e-10	-0.242705
44971201	chr18:44971201:G:A	1.9121e-11	-2.40682e-10	-1.02323	0.000194635	-2.40682e-10	-1.03299	0.000251262	-2.40682e-10	-1.03258
44971345	chr18:44971345:T:C	3.93992e-11	-2.40682e-10	-0.300272	0.00038914	-2.40682e-10	-0.340172	0.000506944	-2.40682e-10	-0.330679
44971475	chr18:44971475:A:G	1.76645e-11	-2.40682e-10	-1.10246	0.000181673	-2.40682e-10	-1.1019	0.00023445	-2.40682e-10	-1.10184
44971483	chr18:44971483:C:G	4.86452e-11	-2.40682e-10	-0.0894641	0.000532929	-2.40682e-10	-0.0257219	0.000704391	-2.40682e-10	-0.00174502
44971770	chr18:44971770:C:A	1.76549e-11	-2.40682e-10	-1.103	0.000181772	-2.40682e-10	-1.10136	0.000234613	-2.40682e-10	-1.10114
44972210	chr18:44972210:G:T	1.76566e-11	-2.40682e-10	-1.10291	0.000181491	-2.40682e-10	-1.1029	0.000234219	-2.40682e-10	-1.10282
44972250	chr18:44972250:C:G	4.80075e-11	-2.40682e-10	-0.10266	0.000470514	-2.40682e-10	-0.150286	0.00061369	-2.40682e-10	-0.139589
44972255	chr18:44972255:C:A	5.3839e-11	-2.40682e-10	0.0119823	0.000525683	-2.40682e-10	-0.0394122	0.00068601	-2.40682e-10	-0.0281876
44972880	chr18:44972880:A:C	2.57767e-11	-2.40682e-10	-0.724545	0.000256231	-2.40682e-10	-0.75803	0.000330629	-2.40682e-10	-0.758082
44973067	chr18:44973067:T:C	1.76717e-11	-2.40682e-10	-1.10205	0.000181761	-2.40682e-10	-1.10142	0.000234566	-2.40682e-10	-1.10134
44973129	chr18:44973129:G:C	1.76731e-11	-2.40682e-10	-1.10197	0.000181782	-2.40682e-10	-1.1013	0.000234594	-2.40682e-10	-1.10122
44973141	chr18:44973141:G:T	1.81596e-11	-2.40682e-10	-1.07482	0.000187961	-2.40682e-10	-1.06787	0.000243282	-2.40682e-10	-1.06486
44973300	chr18:44973300:T:C	1.76636e-11	-2.40682e-10	-1.10251	0.000182009	-2.40682e-10	-1.10005	0.000234935	-2.40682e-10	-1.09977
44973385	chr18:44973385:A:G	3.42417e-12	-1.66104	-1.08212	3.41713e-05	-1.69934	-1.07339	4.5639e-05	-1.66538	-1.07294
44973441	chr18:44973441:T:C	6.29572e-12	-1.48293	-0.651217	5.11885e-05	-1.61929	-0.749304	6.76266e-05	-1.59207	-0.753011
44973869	chr18:44973869:A:C	1.81259e-11	-2.40682e-10	-1.07667	0.000188845	-2.40682e-10	-1.06318	0.000243601	-2.40682e-10	-1.06355
44973893	chr18:44973893:G:A	1.80112e-11	-2.40682e-10	-1.08302	0.000186252	-2.40682e-10	-1.07701	0.00024097	-2.40682e-10	-1.07441
44974617	chr18:44974617:G:A	4.31875e-11	-0.208465	-2.02435e-10	0.00064392	0.163464	-2.02435e-10	0.000797647	0.122587	-2.02435e-10
44974706	chr18:44974706:A:G	1.10536e-11	-0.592992	-0.978268	0.000102786	-0.673035	-0.998429	0.000134922	-0.654884	-0.999495
44974925	chr18:44974925:T:C	4.57813e-12	-1.50845	-0.944274	4.64005e-05	-1.53614	-0.930664	6.21753e-05	-1.49579	-0.933332
44977028	chr18:44977028:G:A	1.77077e-11	-2.40682e-10	-1.10002	0.000182624	-2.40682e-10	-1.09668	0.000235662	-2.40682e-10	-1.09668
44977053	chr18:44977053:A:G	1.78811e-11	-2.40682e-10	-1.09027	0.000183308	-2.40682e-10	-1.09294	0.000236226	-2.40682e-10	-1.09429
44977398	chr18:44977398:C:T	1.78072e-11	-2.40682e-10	-1.09441	0.000183394	-2.40682e-10	-1.09247	0.000237057	-2.40682e-10	-1.09078
44977487	chr18:44977487:A:G	3.89412e-11	-2.40682e-10	-0.311963	0.000410247	-2.40682e-10	-0.287351	0.00053094	-2.40682e-10	-0.28443
44977570	chr18:44977570:T:A	7.72643e-12	-1.58672	-0.342651	7.72081e-05	-1.60151	-0.356093	0.000102844	-1.56489	-0.360979
44977953	chr18:44977953:G:C	1.77578e-11	-2.40682e-10	-1.09719	0.000183112	-2.40682e-10	-1.09401	0.000236267	-2.40682e-10	-1.09412
44978036	chr18:44978036:A:G	1.36625e-11	-1.35936	-2.02435e-10	0.000109937	-1.6042	-2.02435e-10	0.000141131	-1.60939	-2.02435e-10
44978255	chr18:44978255:T:C	5.71624e-12	-1.517	-0.713704	4.72181e-05	-1.64734	-0.801993	6.23507e-05	-1.62086	-0.805442
44978801	chr18:44978801:T:G	1.78342e-11	-2.40682e-10	-1.0929	0.000182909	-2.40682e-10	-1.09512	0.000235986	-2.40682e-10	-1.09531
44978802	chr18:44978802:G:A	8.52571e-12	-1.83093	-2.02435e-10	7.97146e-05	-1.92566	-2.02435e-10	0.000103467	-1.91982	-2.02435e-10
44978971	chr18:44978971:C:T	1.76644e-11	-2.40682e-10	-1.10247	0.000181896	-2.40682e-10	-1.10068	0.00023489	-2.40682e-10	-1.09996
44980156	chr18:44980156:T:G	2.20231e-11	-2.40682e-10	-0.881925	0.000226099	-2.40682e-10	-0.883137	0.000292781	-2.40682e-10	-0.879655
44980405	chr18:44980405:G:A	3.52203e-12	-1.7174	-0.997576	3.55548e-05	-1.74371	-0.98933	4.73321e-05	-1.71349	-0.988402
44982209	chr18:44982209:A:G	9.38411e-12	-1.5555	-0.179496	9.47635e-05	-1.5591	-0.193629	0.000126343	-1.52097	-0.19911
44982946	chr18:44982946:T:G	1.84867e-11	-2.40682e-10	-1.05697	0.000188545	-2.40682e-10	-1.06477	0.000242753	-2.40682e-10	-1.06704
44983022	chr18:44983022:C:T	8.34104e-12	-1.5747	-0.278126	8.35304e-05	-1.58895	-0.289955	0.000111299	-1.55169	-0.295166
44983681	chr18:44983681:T:G	3.16936e-12	-1.91061	-0.909879	3.06836e-05	-1.9406	-0.939782	3.96092e-05	-1.93964	-0.940382
44984020	chr18:44984020:G:GTGAA	6.82148e-12	-1.43333	-0.620612	6.30604e-05	-1.49384	-0.666174	8.23473e-05	-1.48011	-0.668028
44984062	chr18:44984062:G:A	7.76659e-12	-1.92419	-2.02435e-10	7.92122e-05	-1.93198	-2.02435e-10	0.000102289	-1.93128	-2.02435e-10
44984133	chr18:44984133:A:AGAGGTTGCAGTGAGCT	1.82807e-11	-2.40682e-10	-1.06817	0.000188764	-2.40682e-10	-1.06361	0.000244363	-2.40682e-10	-1.06043
44984404	chr18:44984404:G:T	2.80912e-12	-1.90628	-1.03486	2.86645e-05	-1.92035	-1.0281	3.74296e-05	-1.90923	-1.02739
44985184	chr18:44985184:C:T	2.82533e-12	-1.89888	-1.03651	2.87769e-05	-1.91454	-1.02999	3.76266e-05	-1.90208	-1.02929
44985296	chr18:44985296:C:T	8.875e-12	-1.79078	-2.02435e-10	0.000111832	-1.58711	-2.02435e-10	0.0001442	-1.58788	-2.02435e-10
44986006	chr18:44986006:G:A	2.93318e-12	-1.90422	-0.99371	2.99489e-05	-1.91879	-0.98583	3.91324e-05	-1.90727	-0.984854
44986322	chr18:44986322:C:T	1.34034e-11	-0.800087	-0.578424	0.000152548	-0.750005	-0.526626	0.000197251	-0.75287	-0.521732
44986578	chr18:44986578:A:G	4.1948e-11	-2.40682e-10	-0.237587	0.000412961	-2.40682e-10	-0.280758	0.000538223	-2.40682e-10	-0.270806
44986965	chr18:44986965:A:G	3.52899e-11	-2.40682e-10	-0.410421	0.000390611	-2.40682e-10	-0.336398	0.000508371	-2.40682e-10	-0.327868
44987744	chr18:44987744:A:C	4.22687e-11	-2.40682e-10	-0.229969	0.000444912	-2.40682e-10	-0.206234	0.000575854	-2.40682e-10	-0.203225
44987765	chr18:44987765:C:T	2.0224e-11	-2.40682e-10	-0.967146	0.000210642	-2.40682e-10	-0.953948	0.000271997	-2.40682e-10	-0.953287
44988675	chr18:44988675:T:C	3.05154e-11	-2.40682e-10	-0.555784	0.000310741	-2.40682e-10	-0.565152	0.000401514	-2.40682e-10	-0.563837
44989325	chr18:44989325:C:G	2.0224e-11	-2.40682e-10	-0.967146	0.000210642	-2.40682e-10	-0.953948	0.000271997	-2.40682e-10	-0.953287
44989485	chr18:44989485:C:T	1.82042e-11	-2.40682e-10	-1.07236	0.000187708	-2.40682e-10	-1.06922	0.000242127	-2.40682e-10	-1.06962
44989685	chr18:44989685:C:T	6.61749e-11	-2.40682e-10	0.218285	0.000729842	-2.40682e-10	0.288718	0.000967861	-2.40682e-10	0.316009
44989686	chr18:44989686:G:A	1.7772e-11	-2.40682e-10	-1.09639	0.000183338	-2.40682e-10	-1.09278	0.000236978	-2.40682e-10	-1.09111
44989708	chr18:44989708:A:C	5.39973e-11	-2.40682e-10	0.0149171	0.000590345	-2.40682e-10	0.0765971	0.000781174	-2.40682e-10	0.101719
44990281	chr18:44990281:G:A	1.82294e-11	-2.40682e-10	-1.07098	0.000187051	-2.40682e-10	-1.07273	0.000241297	-2.40682e-10	-1.07305
44990410	chr18:44990410:A:G	4.48247e-12	-1.86237	-0.611476	4.51318e-05	-1.87471	-0.619813	5.90295e-05	-1.85728	-0.623758
44990553	chr18:44990553:C:T	8.54338e-12	-0.750198	-1.07866	7.53126e-05	-0.910866	-1.0716	9.50516e-05	-0.933751	-1.07091
44990563	chr18:44990563:G:A	2.09135e-11	-2.40682e-10	-0.933621	0.000216242	-2.40682e-10	-0.927713	0.000278745	-2.40682e-10	-0.928783
44990645	chr18:44990645:A:G	4.96981e-12	-1.8615	-0.509134	4.99546e-05	-1.87467	-0.518327	6.53136e-05	-1.85723	-0.522649
44990677	chr18:44990677:G:A	7.75546e-12	-1.92562	-2.02435e-10	8.10944e-05	-1.9085	-2.02435e-10	0.000105375	-1.90155	-2.02435e-10
44990679	chr18:44990679:TG:T	4.1102e-11	-2.40682e-10	-0.257961	0.000432612	-2.40682e-10	-0.234269	0.000559915	-2.40682e-10	-0.231295
44990756	chr18:44990756:T:C	9.66805e-12	-0.640959	-1.06423	8.47992e-05	-0.808223	-1.0556	0.000106904	-0.832396	-1.05475
44991167	chr18:44991167:C:G	3.8862e-11	-2.40682e-10	-0.314001	0.000414872	-2.40682e-10	-0.276141	0.000537044	-2.40682e-10	-0.272999
44991671	chr18:44991671:T:A	2.78522e-11	-2.40682e-10	-0.647104	0.000283937	-2.40682e-10	-0.655358	0.000366841	-2.40682e-10	-0.65415
44992710	chr18:44992710:T:C	4.36164e-12	-1.90394	-0.59723	4.3958e-05	-1.91306	-0.607818	5.71585e-05	-1.90141	-0.611838
44992828	chr18:44992828:T:C	3.07508e-11	-0.548102	-2.02435e-10	0.000294915	-0.617422	-2.02435e-10	0.000377741	-0.624869	-2.02435e-10
44993185	chr18:44993185:T:C	8.33185e-12	-1.85393	-2.02435e-10	7.92539e-05	-1.93145	-2.02435e-10	0.000102753	-1.92675	-2.02435e-10
44993412	chr18:44993412:T:C	5.81779e-11	-2.40682e-10	0.0894898	0.000638932	-2.40682e-10	0.155687	0.000846229	-2.40682e-10	0.181711
44993878	chr18:44993878:A:G	3.40844e-12	-1.74732	-1.00045	5.18391e-05	-1.34047	-1.0155	6.97172e-05	-1.2986	-1.01603
44994296	chr18:44994296:T:A	4.43589e-12	-1.87242	-0.611866	4.46073e-05	-1.88492	-0.621296	5.82678e-05	-1.86883	-0.625201
44994640	chr18:44994640:G:C	2.03251e-11	-2.40682e-10	-0.96216	0.000211717	-2.40682e-10	-0.948862	0.000273384	-2.40682e-10	-0.948201
44995112	chr18:44995112:T:C	5.78529e-11	-2.40682e-10	0.0838875	0.000635814	-2.40682e-10	0.150795	0.000842094	-2.40682e-10	0.176812
44995114	chr18:44995114:G:A	1.81277e-11	-2.40682e-10	-1.07658	0.000185998	-2.40682e-10	-1.07837	0.00023994	-2.40682e-10	-1.07869
44995332	chr18:44995332:A:G	1.05326e-11	-1.61954	-2.02435e-10	9.35784e-05	-1.76531	-2.02435e-10	0.000122467	-1.75124	-2.02435e-10
44995352	chr18:44995352:A:G	1.84502e-11	-2.40682e-10	-1.05894	0.000189275	-2.40682e-10	-1.06091	0.000244152	-2.40682e-10	-1.06129
44995362	chr18:44995362:T:C	1.83995e-11	-2.40682e-10	-1.06169	0.000188735	-2.40682e-10	-1.06377	0.000243459	-2.40682e-10	-1.06413
44995436	chr18:44995436:C:T	2.3128e-11	-2.40682e-10	-0.832974	0.000251537	-2.40682e-10	-0.77652	0.000326653	-2.40682e-10	-0.77018
44996031	chr18:44996031:T:G	1.85594e-11	-2.40682e-10	-1.05304	0.000190331	-2.40682e-10	-1.05534	0.000245508	-2.40682e-10	-1.05575
44996305	chr18:44996305:C:T	1.82525e-11	-2.40682e-10	-1.06971	0.000188195	-2.40682e-10	-1.06663	0.000243548	-2.40682e-10	-1.06377
44996403	chr18:44996403:G:A	1.90331e-11	-2.40682e-10	-1.02784	0.000199547	-2.40682e-10	-1.00806	0.000257124	-2.40682e-10	-1.00952
44996655	chr18:44996655:G:A	2.63806e-12	-1.91902	-1.08495	2.68315e-05	-1.92988	-1.08465	3.49118e-05	-1.92179	-1.08447
44996756	chr18:44996756:A:G	6.82673e-11	-2.40682e-10	0.249415	0.000666159	-2.40682e-10	0.197417	0.000869061	-2.40682e-10	0.208334
44997061	chr18:44997061:A:C	7.50207e-11	-2.40682e-10	0.343747	0.000731077	-2.40682e-10	0.290408	0.000954246	-2.40682e-10	0.301842
44997526	chr18:44997526:A:G	1.85375e-11	-2.40682e-10	-1.05422	0.000190116	-2.40682e-10	-1.05647	0.000245234	-2.40682e-10	-1.05687
44998118	chr18:44998118:G:A	4.20627e-12	-1.94031	-0.597128	4.39269e-05	-1.92107	-0.600517	5.61088e-05	-1.92601	-0.605778
44998180	chr18:44998180:C:T	2.85724e-12	-1.82797	-1.09619	3.33739e-05	-1.70013	-1.09621	4.35447e-05	-1.68942	-1.09587
44998209	chr18:44998209:A:G	8.74029e-12	-1.80607	-2.02435e-10	9.19802e-05	-1.78254	-2.02435e-10	0.000121278	-1.76099	-2.02435e-10
44998310	chr18:44998310:A:G	1.86042e-11	-2.40682e-10	-1.05063	0.000191562	-2.40682e-10	-1.0489	0.000247213	-2.40682e-10	-1.04883
44998738	chr18:44998738:A:T	4.38205e-12	-1.77866	-0.717837	5.34277e-05	-1.63215	-0.693634	6.97146e-05	-1.61958	-0.695089
44999000	chr18:44999000:G:A	9.28726e-12	-1.74537	-2.02435e-10	9.96804e-05	-1.70214	-2.02435e-10	0.00012906	-1.6988	-2.02435e-10
44999294	chr18:44999294:C:T	3.76971e-11	-2.40682e-10	-0.344435	0.000402095	-2.40682e-10	-0.307423	0.000520477	-2.40682e-10	-0.304334
44999628	chr18:44999628:C:T	1.87953e-11	-2.40682e-10	-1.04041	0.000192774	-2.40682e-10	-1.04259	0.000248654	-2.40682e-10	-1.04302
44999727	chr18:44999727:C:A	2.85135e-12	-1.83104	-1.09518	3.32549e-05	-1.70469	-1.09522	4.33965e-05	-1.69384	-1.09486
45000240	chr18:45000240:A:AG	3.76859e-11	-2.40682e-10	-0.344729	0.000401943	-2.40682e-10	-0.307801	0.00052028	-2.40682e-10	-0.304712
45000407	chr18:45000407:C:T	2.30257e-11	-2.40682e-10	-0.837406	0.00024691	-2.40682e-10	-0.795086	0.000318278	-2.40682e-10	-0.796154
45001285	chr18:45001285:T:A	2.70925e-11	-2.40682e-10	-0.674759	0.000275942	-2.40682e-10	-0.683921	0.000356488	-2.40682e-10	-0.682779
45002086	chr18:45002086:GA:G	4.06949e-11	-2.40682e-10	-0.267913	0.000435783	-2.40682e-10	-0.226965	0.000564213	-2.40682e-10	-0.223648
45002319	chr18:45002319:C:T	5.55002e-11	-2.40682e-10	0.0423693	0.000544344	-2.40682e-10	-0.00452937	0.000710705	-2.40682e-10	0.00717815
45002564	chr18:45002564:C:T	2.95813e-12	-1.83258	-1.05688	3.08708e-05	-1.82037	-1.05393	4.03013e-05	-1.81105	-1.05165
45002576	chr18:45002576:T:A	1.87142e-11	-2.40682e-10	-1.04474	0.00019192	-2.40682e-10	-1.04703	0.000247554	-2.40682e-10	-1.04745
45002660	chr18:45002660:G:A	4.4147e-12	-1.82729	-0.661788	4.36163e-05	-1.81752	-0.711156	5.66507e-05	-1.80797	-0.714207
45002960	chr18:45002960:A:G	5.6533e-11	-2.40682e-10	0.0608072	0.00055474	-2.40682e-10	0.0143895	0.000724233	-2.40682e-10	0.0260338
45003228	chr18:45003228:T:A	3.38547e-12	-1.93245	-0.822075	3.58688e-05	-1.89637	-0.827869	4.58296e-05	-1.90002	-0.83413
45003553	chr18:45003553:A:G	3.19191e-12	-1.93635	-0.877042	3.35719e-05	-1.90691	-0.883513	4.29429e-05	-1.91009	-0.889116
45003726	chr18:45003726:T:C	1.76694e-11	-2.40682e-10	-1.10218	0.00018145	-2.40682e-10	-1.10313	0.000234147	-2.40682e-10	-1.10313
45003870	chr18:45003870:G:A	6.40592e-11	-2.40682e-10	0.18579	0.000705453	-2.40682e-10	0.254729	0.000935108	-2.40682e-10	0.281583
45003900	chr18:45003900:C:T	3.70514e-11	-2.40682e-10	-0.36171	0.000365103	-2.40682e-10	-0.403931	0.000470529	-2.40682e-10	-0.405222
45004223	chr18:45004223:C:T	4.62405e-12	-1.75125	-0.691497	5.69696e-05	-1.59508	-0.666518	7.43829e-05	-1.58185	-0.668008
45004512	chr18:45004512:T:G	3.95174e-12	-1.69901	-0.900851	4.08341e-05	-1.67545	-0.919147	5.3299e-05	-1.66242	-0.920747
```
