## Supplementary material for "Characterization of shared and ancestry-specific signals driving complex traits using multi-ancestry fine-mapping": susiex_nc3.cs80.summary

```
# chr18:44004547-45004547
CS_ID	CS_LENGTH	CS_PURITY	MAX_PIP_SNP	BP	REF_ALLELE	ALT_ALLELE	REF_FRQ	BETA	SE	-LOG10P	MAX_PIP	POST-HOC_PROB_POP1	POST-HOC_PROB_POP2
1	11	0.984299	chr18:44437936:A:G	44437936	G,G	A,A	1,1	-inf,-inf	inf,inf	11.1604,1.86741	0.176458	1	0.657993
2	1361	0	chr18:44145752:A:C	44145752	C,C	A,A	1,1	inf,-inf	inf,inf	3.95869,0.23053	0.0231214	0.518426	0.349333
3	1566	0	chr18:44592078:AT:A	44592078	A,NA	AT,NA	1,NA	-inf,NA	inf,NA	8.40615,NA	0.0132071	0.433673	0.365295
```
