## Supplementary material for "Characterization of shared and ancestry-specific signals driving complex traits using multi-ancestry fine-mapping": orig_s1_snps

```
rs10515955
rs9962589
rs77872612
rs11082942
rs16955425
rs55741030
rs12969316
rs9966514
rs9956976
rs34010072
rs4603662
rs9946497
rs36125484
rs4641847
rs8089980
rs117958980
rs28509341
rs75624963
rs11873548
rs7229030
rs9958731
rs12956680
rs7234408
rs11873396
rs11876570
rs80189908
rs12455163
rs62084393
rs36047975
rs118178944
rs71367292
rs1574039
rs117810627
rs4075931
rs34738826
rs112618603
rs12960054
rs78630486
rs6508150
rs4524024
rs8098260
rs4527117
rs80301098
rs74919562
rs12956662
rs12956545
rs77712252
rs7234904
rs4939702
rs7235402
rs11873412
rs11876586
rs77875683
rs79958626
rs117412147
rs8094526
rs8095838
rs11877459
rs12458438
rs35106686
rs17468382
rs8090854
rs7236234
rs117936770
rs72916196
rs79610234
rs12458395
rs4305172
rs6508151
rs6508152
rs6508153
rs9945328
rs35713234
rs78794280
rs9948029
rs118144563
rs34362394
rs117980044
rs10853621
rs78604944
rs9304427
rs9304428
rs12969584
rs16955443
rs12456313
rs118071335
rs75634284
rs9958020
rs4429382
rs4255866
rs9304429
rs6508154
rs6508155
rs13381698
rs4578764
rs191672398
rs80170347
rs7235566
rs10853622
rs16955448
rs147797702
rs76474866
rs17383821
rs80019476
rs79546785
rs12953702
rs74375277
rs75050730
rs8097224
rs12968331
rs186478046
rs8097243
rs8097428
rs6508156
rs142972139
rs56127929
rs62081894
rs72918033
rs7238671
rs71367294
rs62081895
rs11877285
rs117821921
rs4452042
rs75573860
rs145257234
rs12458864
rs62081896
rs12458933
rs4467174
rs77447886
rs7230601
rs62081897
rs62081898
rs75750183
rs78132131
rs13381740
rs62081899
rs112141078
rs13381333
rs11877891
rs62081900
rs62081901
rs62081902
rs10084031
rs144136919
rs35024856
rs62081903
rs117524434
rs10083939
rs10083941
rs62081904
rs4334396
rs4530241
rs57453934
rs57432871
rs150778618
rs13381281
rs13381888
rs13381401
rs13381399
rs13381403
rs75634824
rs4522501
rs79343716
rs60955064
rs768048
rs2339422
rs8092051
rs117145315
rs9951810
rs13381756
rs59818759
rs147728598
rs62081908
rs56119117
rs75292330
rs62081909
rs139350533
rs62081910
rs6508159
rs3919651
rs62081911
rs12373206
rs117013036
rs59364146
rs78733388
rs8085440
rs8085468
rs8089912
rs62081912
rs62081913
rs79400517
rs76269308
rs1835716
rs62081914
rs62081915
rs7235764
rs117282020
rs117681488
rs117935189
rs75318725
rs8095680
rs73957683
rs62081916
rs62081917
rs62081918
rs62081919
rs8083197
rs8083645
rs8088046
rs12454726
rs78116615
rs118144216
rs62081920
rs1431742
rs62081921
rs138068401
rs1367848
rs117346962
rs1431741
rs28592006
rs8093979
rs77292380
rs17469012
rs17469054
rs76720868
rs56999267
rs17469081
rs17469109
rs17469158
rs77389483
rs376112261
rs10164268
rs142373070
rs10163535
rs142039894
rs4940211
rs114489043
rs117050424
rs74671490
rs74600925
rs8097121
rs8097127
rs182758759
rs75368394
rs113902371
rs9954223
rs9954366
rs9954387
rs62081952
rs9956954
rs9946240
rs9957208
rs9957066
rs11082944
rs28720976
rs28710315
rs117909868
rs75255207
rs112096055
rs77911615
rs12959682
rs62081953
rs77161102
rs9960305
rs185564275
rs76926243
rs9949728
rs78229156
rs28418704
rs1984342
rs75177472
rs56399533
rs79241149
rs9963981
rs74601030
rs7239745
rs9966586
rs9955760
rs9955775
rs76362387
rs76980476
rs79518038
rs62081956
rs116940662
rs9967152
rs9956376
rs9967408
rs117516843
rs4940213
rs62081957
rs4638688
rs9947241
rs9959370
rs78062210
rs78835166
rs74542236
rs74406804
rs10502950
rs76093543
rs74641489
rs79335626
rs79579873
rs9962392
rs9950339
rs9807286
rs9950448
rs9950558
rs1943100
rs9962979
rs9950856
rs9951083
rs9950936
rs17469388
rs187330888
rs1943101
rs80118519
rs1943102
rs10515956
rs80289134
rs77481124
rs16955498
rs28407519
rs28485029
rs28610143
rs111627202
rs62081958
rs28398323
rs1821121
rs28659932
rs118014726
rs28524721
rs12954638
rs1367846
rs77721880
rs78434669
rs11659663
rs114083506
rs79875724
rs9959936
rs111664411
rs75906728
rs74650785
rs9949295
rs76434772
rs12959987
rs75112069
rs76796891
rs78714353
rs75493591
rs77393461
rs9960581
rs77105189
rs115627213
rs113795849
rs74571033
rs76212234
rs75762275
rs78544169
rs77947891
rs28762705
rs28820319
rs1431737
rs9953235
rs9953246
rs28587032
rs180776596
rs9953616
rs9956105
rs9956125
rs9945323
rs9956060
rs9945509
rs9956657
rs1304552
rs9956597
rs111891224
rs9941424
rs9941425
rs77570551
rs9941430
rs9941431
rs78139846
rs75846297
rs28748057
rs28770857
rs28872917
rs11664308
rs62081959
rs9941438
rs9941411
rs9941419
rs9941444
rs2163547
rs7243567
rs9955427
rs9966590
rs9955595
rs9966461
rs62083261
rs77259281
rs79494668
rs9946558
rs12956197
rs9958738
rs9946735
rs12454414
rs78636654
rs9958825
rs1943139
rs78519105
rs28776175
rs62083262
rs79256081
rs62083263
rs1583203
rs74694262
rs75850812
rs75541153
rs78363856
rs117789324
rs113806590
rs62083264
rs56405409
rs75675047
rs78579906
rs188414339
rs77928423
rs62083265
rs11874333
rs76150089
rs28838039
rs28848907
rs7227123
rs12456541
rs79462033
rs9945658
rs9945759
rs9956816
rs62083272
rs77054809
rs111310796
rs111413638
rs77737200
rs7233401
rs77295098
rs75105645
rs7232287
rs11082945
rs78626264
rs28857601
rs28793076
rs28892331
rs28790622
rs28845188
rs12955893
rs9945670
rs9945756
rs62083273
rs9946016
rs12604339
rs62083274
rs138563982
rs76458989
rs75051673
rs74565407
rs76398680
rs62083275
rs112631156
rs113644463
rs62083277
rs78829332
rs113794886
rs76779252
rs1080354
rs112921778
rs113760958
rs74819276
rs77971780
rs9952007
rs76842473
rs78008726
rs113837909
rs12970119
rs62083279
rs145428629
rs78639032
rs62083280
rs62083281
rs78956168
rs113678118
rs113619663
rs76210227
rs76099091
rs74515959
rs28657056
rs75983472
rs28494889
rs28730916
rs17469528
rs28533056
rs79517777
rs10469016
rs76113698
rs4940216
rs112015802
rs111481065
rs77607918
rs78054033
rs11665089
rs11665091
rs11659271
rs78859004
rs7228674
rs118115661
rs11873067
rs76800869
rs75849213
rs74375265
rs34006752
rs28549056
rs146676974
rs12963929
rs28372486
rs9951937
rs882333
rs35133008
rs16955522
rs113087004
rs17384993
rs12607187
rs78939674
rs74412371
rs62083305
rs17385049
rs16955526
rs12967177
rs62083306
rs12967485
rs76628896
rs12970827
rs1007642
rs11875222
rs11872103
rs9947544
rs4939705
rs28520810
rs117867028
rs1002225
rs17469990
rs17470011
rs118005926
rs116504973
rs12967780
rs112373415
rs7242706
rs9954488
rs995419
rs34668770
rs4330004
rs1431735
rs1431734
rs76411036
rs1954957
rs714722
rs9964103
rs9963965
rs78590093
rs12458292
rs79899491
rs11082946
rs11082947
rs11082948
rs11082949
rs16955556
rs9953189
rs9952947
rs12605744
rs8096023
rs142097299
rs8082829
rs56207171
rs78604678
rs74866114
rs12606370
rs1835713
rs11082950
rs12607494
rs12605459
rs12607497
rs77222199
rs16955561
rs79929341
rs112315835
rs112834708
rs11664482
rs16955566
rs16955568
rs28501638
rs16955569
rs9646524
rs9966447
rs9304432
rs9304433
rs137909565
rs9946140
rs140372819
rs62083308
rs12604410
rs16955575
rs1431731
rs62083309
rs1431730
rs1893572
rs28409180
rs1431729
rs2096994
rs2082290
rs80329958
rs9964788
rs72920118
rs12605630
rs12605728
rs9955549
rs9956101
rs75807737
rs76452246
rs5008899
rs1835711
rs1835710
rs1835709
rs117971751
rs76404409
rs7231652
rs2016581
rs7232087
rs78252488
rs77924276
rs11082951
rs1943119
rs1893571
rs1943118
rs11872341
rs9957838
rs10048233
rs62083312
rs9948297
rs17385890
rs7232655
rs41331848
rs7233336
rs7233349
rs7233856
rs7234195
rs7238109
rs9964026
rs9964033
rs9964043
rs9951920
rs12965074
rs16955601
rs9952189
rs150646358
rs28719994
rs72920123
rs78186154
rs16955607
rs6508164
rs17386079
rs7244689
rs7230693
rs7230699
rs7229882
rs16955620
rs9807201
rs145387101
rs16955626
rs12956650
rs16955630
rs9948007
rs9961242
rs9304434
rs72920132
rs111633238
rs965971
rs16955635
rs7240741
rs727515
rs727514
rs72920137
rs7241166
rs35622093
rs11082952
rs1319619
rs984704
rs62083314
rs67944814
rs16955652
rs7232349
rs12958987
rs9948149
rs149848816
rs12604857
rs34899419
rs111607397
rs73469506
rs116976127
rs8094747
rs8094748
rs76831299
rs2116381
rs2116380
rs2156285
rs2116379
rs117696444
rs2187221
rs2116378
rs17386475
rs28703132
rs28630913
rs28459539
rs28678524
rs9964377
rs9966970
rs12954536
rs8083955
rs34305227
rs112049267
rs12957268
rs55775712
rs55678240
rs34486623
rs9960035
rs9948032
rs13313672
rs9962954
rs9950718
rs117882631
rs142564714
rs10853623
rs117625587
rs12605902
rs10853624
rs10502951
rs79193074
rs10502952
rs12185377
rs17386683
rs1006262
rs1006263
rs1006264
rs1573411
rs9783901
rs4998815
rs1074057
rs72920172
rs1573410
rs1573409
rs78142466
rs1560521
rs77688221
rs8098877
rs72920173
rs7239852
rs76242289
rs116968726
rs12966968
rs12967277
rs117929956
rs1431752
rs34923505
rs78395048
rs12604264
rs72920181
rs9956515
rs117798307
rs145204217
rs35938312
rs35879011
rs8088779
rs1030594
rs1030593
rs1030592
rs118139608
rs7506794
rs17478130
rs17387036
rs75946017
rs112648558
rs117676138
rs6508168
rs117412448
rs75510319
rs8095147
rs138522310
rs1431749
rs4384683
rs55866033
rs143913489
rs35002729
rs35063233
rs78367413
rs16955721
rs72920200
rs2116382
rs73456875
rs2032256
rs11659401
rs58604490
rs117715492
rs6508169
rs6508170
rs16955732
rs112349071
rs117564411
rs4939707
rs60842805
rs28429834
rs17478731
rs147947841
rs149038976
rs72922207
rs117371166
rs1560520
rs1110616
rs73456885
rs2156286
rs752870
rs62098988
rs147924677
rs117313116
rs11872222
rs7227223
rs56383134
rs7227878
rs11561595
rs117847393
rs77067843
rs7232516
rs116924338
rs78371271
rs72922219
rs1560518
rs117357586
rs77014141
rs6417119
rs6508172
rs143264523
rs145566013
rs11082953
rs4552105
rs4528675
rs113987573
rs116859453
rs11082954
rs138278502
rs149606491
rs149735550
rs140197813
rs11533771
rs143888233
rs145953286
rs11665656
rs9956644
rs142311103
rs141504224
rs143719513
rs2043187
rs4940220
rs73956081
rs12455180
rs34089681
rs190616207
rs149237582
rs73456895
rs72922231
rs73456896
rs9807410
rs79959500
rs55827098
rs12960147
rs12605590
rs117442428
rs60460659
rs7244657
rs11665461
rs11665486
18:50400508_C_A
rs7244733
rs73456901
rs9953016
rs12455796
rs12968228
rs73458906
rs17387778
rs11873073
rs117373717
rs118180550
rs1943099
rs1943098
rs73458909
rs17387869
rs12326720
rs118003120
rs113690737
rs1943117
rs12957223
rs1943115
rs73458919
rs9949985
rs75015333
rs35287057
rs34053365
rs74649705
rs75388452
rs56041455
rs73458920
rs73458927
rs12965339
rs113451075
rs72922257
rs4940221
rs4939712
rs1594516
rs72922260
rs57778217
rs1431740
rs11660161
rs9950907
rs79682974
rs1367847
rs1346971
rs1346970
rs11665098
rs16955790
rs73458935
rs17479440
rs9304435
rs980246
rs10502953
rs9957569
rs10502954
rs1431739
rs117858425
rs12454902
rs117442516
rs66963940
rs1431738
rs2060119
rs17479650
rs77544522
rs73458945
rs72922273
rs58427074
rs117601667
rs72922279
rs1943113
rs1943112
rs1943111
rs1943110
rs1943109
rs7237931
rs7237177
rs7236792
rs67363565
rs72922288
rs76703070
rs4588078
rs4442912
rs7242967
rs4940222
rs10502955
rs7243467
rs7244124
rs1943108
rs9957129
rs1943107
rs12326910
rs74502735
rs8086509
rs8085762
rs72922295
rs7234192
rs11663768
rs11663767
rs7234775
rs1943092
rs1943093
rs7240535
rs6508175
rs6508176
rs75449839
rs74945037
rs756193
rs111485451
rs9947195
rs9304436
rs151208108
rs10502956
rs77673472
rs8091553
rs9950420
rs2156283
rs2156284
rs7237293
rs12963801
rs952835
rs76443809
rs117869537
rs2229080
rs17389547
rs17389596
rs8097604
rs72481260
rs28645804
rs12373205
rs17389610
rs12956563
rs74509063
rs12373390
rs3737396
rs17389658
rs2032254
rs2032255
rs34076636
rs12455748
rs118129444
rs77386499
rs62099018
rs1541287
rs75666527
rs117442958
rs8095926
rs12971123
rs9956594
rs9956617
rs34975987
rs17389854
rs1943094
rs4401134
rs1943095
rs17389882
rs28371046
rs28607395
rs17481048
rs9963041
rs9963248
rs9963251
rs9963261
rs12968712
rs9955001
rs9966005
rs9966074
rs1943096
rs141943267
rs28391855
rs12327371
rs9964756
rs1943097
rs34105520
rs118098882
rs12326745
rs75739802
rs9958907
rs9959055
rs147950464
rs12607356
rs12457812
rs12605883
rs12605899
rs1943120
rs1943121
rs1943122
rs1943123
rs1943124
rs12454157
rs7505239
rs35951841
rs36139175
rs36156046
rs148663534
rs16955848
rs1943125
rs8094205
rs8093988
rs12966311
rs8094136
rs8097919
rs111978802
rs6508177
rs7243975
rs73458972
rs67178174
rs9944717
rs56309201
rs2276204
rs1943126
rs1943127
rs1943128
rs112088051
rs17390611
rs17390646
rs2298656
rs2298655
rs72924265
rs2298654
rs2298653
rs11082957
rs3819136
rs17390820
rs12959504
rs12962528
rs12962882
rs147523319
rs8092664
rs17482112
rs8096407
rs8096650
rs8096807
rs8096819
rs8097335
rs8097596
rs8098649
rs8084200
rs62097871
rs17391044
rs11659774
rs145953416
rs11662873
rs17391190
rs66529681
rs17391253
rs9960722
rs16955860
rs9953091
rs17482479
rs9953180
rs9953186
rs17391470
rs117688213
rs3819137
rs79474914
rs78324365
rs9967572
rs4564688
rs1943129
rs1943130
rs1943131
rs73458980
rs78556195
rs12963047
rs28399931
rs2226773
rs73458982
rs17391654
rs11664259
rs113427987
rs73458984
rs545064087
18:50462751_G_C
rs191149117
18:50462911_T_C
rs147655666
rs12458638
rs80098946
rs117362647
rs117530539
rs36063562
rs117392040
rs16955873
rs75816960
rs10083942
rs78914372
rs11873383
rs77078075
rs143942496
rs11874287
rs139771524
rs1943132
rs28403887
rs149805932
rs950278
rs950279
rs138372434
rs7227090
rs147989367
rs4245252
rs8087529
rs8092162
rs112137443
rs2212800
rs16955886
rs141339568
rs16955887
rs12458530
rs12456218
rs2156287
rs114707458
rs1943134
rs1943135
rs6508178
rs9958528
rs1943136
rs112236025
rs17483199
rs11873939
rs7241707
rs7241742
rs117889257
rs16955906
rs116513496
rs77897356
rs1943137
rs9945127
rs1943138
rs9957857
rs188641997
rs191136495
rs150111477
rs182379749
rs117446085
rs7233480
rs4147355
rs4147356
rs10502957
rs10502958
rs17392344
rs8085635
rs8086929
rs118103014
rs115463446
rs78030132
rs1943106
rs12454568
rs74638427
rs72926138
rs9959777
rs6508179
rs118029594
rs76103406
rs72926141
rs67973712
rs1893569
rs9957173
rs16955910
rs118072974
rs35504520
rs12959551
rs72926148
rs72926150
rs144622301
rs115576991
rs115812024
rs2000758
rs4940227
rs10469017
rs144483478
rs56341215
rs12957778
rs147886669
rs141524854
rs72926162
rs35196449
rs78640288
rs75723989
rs115814478
rs117836641
rs78791674
rs11082959
rs72926165
rs8097721
rs9966786
rs72926170
rs72926172
rs75966032
rs56071382
rs368005236
rs6508180
rs117765805
rs72926176
rs72926178
rs72926182
rs72926184
rs4940229
rs72926186
rs72926189
rs4940230
rs72926192
rs9955796
rs72926194
rs115705739
rs115622684
rs72926195
rs35166096
rs6508181
rs72926201
rs11873245
rs11876062
rs9962115
rs72928107
rs56888517
rs72928110
rs62097898
rs72928112
rs72928114
rs4940231
rs4940232
rs4939714
rs72928119
rs72928122
rs72928124
rs72928129
rs72928131
rs117643043
rs116911808
rs117257259
rs118134195
rs8098489
rs116732532
rs115286291
rs117050545
rs72928139
rs72928142
rs72928144
rs72928145
rs34324938
rs34676849
rs35882478
rs72928153
rs8086856
rs72928155
rs117783188
rs7235054
rs55704566
rs138716200
rs72928160
rs72928164
rs72928165
rs9962094
rs72928170
rs74404374
rs76285833
rs72928173
rs9965121
rs67330260
rs77725854
rs74483937
rs28469582
rs66804102
rs67300728
rs11663596
rs67539636
rs72928185
rs11876381
rs58521521
rs67913578
rs67582914
rs67165651
rs72928189
rs76886930
rs6508182
rs73956750
rs11662096
rs78074907
rs72928191
rs72928193
rs9958458
rs67230963
rs9962633
rs59456053
rs80100009
rs148317708
rs8088528
rs111244708
rs67211888
rs150759060
rs68109263
rs76398773
rs112903063
rs9956051
rs62097899
rs28399882
rs7504990
rs117524224
rs115250846
rs8091154
rs8091077
rs58735160
rs35973632
rs72930009
rs117345122
rs714
rs7506663
rs149270288
rs67365230
rs77366429
rs72930014
rs9956172
rs35955517
rs9957080
rs79677052
rs72930017
rs9807752
rs56019588
rs9304437
rs118076017
rs72930022
rs6508183
rs66939940
rs36102648
rs4939717
rs59095967
rs7234521
rs7238466
rs28569227
rs28575839
rs73956755
rs4128955
rs111614269
rs117371297
rs7507060
rs78328188
rs11082960
rs11082961
rs10775503
rs11663217
rs8087704
rs62097900
rs7237308
rs7236076
rs9962352
rs140053516
rs7242428
rs7228076
rs117512210
rs9945571
rs79260114
rs7504512
rs7504478
rs72930051
rs11873115
rs74562817
rs146045426
rs12956043
rs62097903
rs72930052
rs117833779
rs147560333
rs117646921
rs111841928
rs72930055
rs115848970
rs4076100
rs7506454
rs56005836
rs67902411
rs4940233
rs55749022
rs9944713
rs111454094
rs74325060
rs12326258
rs71368906
rs117018239
rs7233818
rs11876944
rs62097939
rs62097940
rs9963316
rs9951405
rs113407472
rs111889310
rs11874860
rs112372008
rs56183156
rs4940234
rs12607155
rs113956550
rs111348489
rs58427689
rs67744445
rs8094933
rs72932044
rs187248710
rs7505529
rs7237297
rs12455244
rs7236357
rs7240423
rs72932047
rs61537869
rs56796226
rs8083923
rs117413396
rs113784876
rs62097945
rs117374450
rs4076845
rs7505453
rs7505465
rs141646278
rs4077283
rs4078289
rs74932849
rs4078288
rs75987806
rs9807185
rs11872713
rs7504750
rs72932061
rs117533571
rs79928427
rs9950125
rs114377411
rs79648728
rs117128022
rs34245999
rs6508186
rs10468872
rs141052618
rs77137563
rs12955701
rs116914281
rs7504389
rs11082963
rs34569535
rs12457542
rs67277226
rs74329619
rs7505366
rs4940235
rs151296306
rs77867423
rs9952826
rs7506242
rs6508187
rs6417120
rs62097947
rs11875796
rs117818440
rs72932085
rs72932086
rs8088299
rs7506428
rs11663694
rs66493109
rs8085965
rs12956299
rs117508188
rs117718030
rs143006551
rs8087273
rs12958003
rs72915208
rs7505888
rs11082964
rs7505807
rs28561967
rs35724995
rs12608189
rs11874663
rs77640420
rs8084947
rs8085098
rs138196039
rs117312977
rs140056233
rs7505483
rs62097949
rs7506245
rs7506451
18:50570604_A_G
rs6508188
rs7506328
rs9950010
rs9949949
rs9950066
rs7505556
rs118079176
rs140774491
rs11661483
rs11874458
rs28718037
rs62097950
rs67685219
rs117342882
rs72915227
rs35396060
rs28474800
rs9962803
rs7505909
rs148646289
rs6508189
rs6508190
rs11665300
rs7506807
rs7506784
rs7506999
rs71368908
rs7244694
rs66535948
rs7229493
rs6508191
rs9953376
rs77447572
rs4132357
rs138243555
rs8096519
rs78239916
rs12955140
rs12955163
rs7505147
rs72915244
rs28479824
rs28460190
rs6508193
rs8094770
rs8099235
rs6508194
rs7226789
rs79206023
rs139840688
rs147904652
rs7242052
rs11874659
rs138998186
rs62099171
rs8084454
rs4129439
rs8084270
rs66501208
rs150004072
rs28683803
rs8094435
rs10048385
rs144528177
rs8082863
rs67336507
rs117696980
rs9947923
rs9947891
rs9947974
rs62099173
rs9963521
rs56320826
rs4995148
rs4506980
rs4510098
rs4254388
rs11876285
rs60638615
rs60237858
rs9964201
rs73957018
rs72915266
rs12607343
rs12966709
rs6508195
rs147799001
rs7227950
rs12606343
rs142839951
rs28629395
rs144844850
rs72917325
rs4129323
rs4129322
rs72917327
rs79576109
rs12327491
rs12957045
rs72917329
rs35840237
rs9949889
rs9949928
rs72917331
rs3922754
rs4078161
rs4078162
rs7504413
rs4077771
rs3922755
rs4368222
rs4468701
rs9961846
rs56291441
rs66526762
rs11663393
rs113034611
rs9962460
rs56229265
rs56287586
rs112629201
rs4291980
rs9945776
rs112866638
rs7233997
rs12607254
rs4433873
rs9951892
rs9952089
rs7506909
rs4459619
rs4453578
rs4444405
rs4270245
rs4456578
rs139196647
rs12607886
rs10502963
rs4426414
rs12605900
rs34095568
rs35585120
rs34540811
rs34006123
rs142899315
rs8082811
rs151129131
rs35946824
rs56173310
rs4462678
rs8083463
rs145284373
rs8084433
rs60830517
rs9957443
rs16956110
rs9959803
rs62099183
rs9947827
rs9947905
rs16956114
rs9948463
rs4321259
rs7238021
rs72917375
rs9807426
rs7506783
rs72917380
rs7506904
rs4602107
rs4310943
rs57141605
rs12956998
rs72919449
rs11876419
rs11873586
rs11876405
rs9961246
rs9950661
rs62099186
rs17393029
rs7226390
rs142183501
rs4497765
rs56327309
rs17484212
rs9946519
rs10502964
rs7235008
rs9963182
rs4494619
rs79872402
rs8098518
rs11082966
rs11082967
rs4296324
rs11659803
rs72919482
rs116962918
rs17393231
rs7236657
rs7235602
rs9950187
rs7235942
rs117969851
rs11082968
rs4380115
rs8083719
rs78295883
rs35157608
rs10163983
rs10163980
rs34484416
rs16956160
rs7233664
rs8088927
rs8089270
rs16956165
rs4638654
rs57863253
rs117027052
rs150977483
rs191346187
rs113788116
rs8089823
rs5020052
rs4474758
rs75862490
rs75219530
rs4534924
rs12326559
rs8094882
rs4414555
rs4343352
rs141756365
rs9957822
rs11872442
rs16956187
rs8088666
rs12960524
rs17406589
rs8094068
rs12970188
rs8083111
rs4548946
rs62099223
rs28376015
rs8083043
rs8083977
rs9944880
rs35594898
rs35458640
rs72921410
rs111447403
rs8096803
rs33999846
rs12454410
rs11875455
rs7228703
rs7229097
rs34556005
rs56393416
rs4371227
rs11873641
rs12607872
rs12966225
rs4530205
rs74485185
rs4445960
rs4315409
rs16956204
rs79586183
rs4349221
rs1893368
rs34948189
rs12965244
rs4273117
rs4578737
rs4423490
rs8098423
rs8098809
rs34395492
rs115511621
rs12457189
rs72921429
rs80192899
rs12966884
rs117078563
rs34759354
rs150159615
rs9956477
rs12456646
rs8088624
rs8089828
rs8088857
rs8092993
rs7238685
rs58142657
rs28572000
rs4939721
rs73457585
rs150400840
rs4939722
rs12970087
rs4939723
rs34642579
rs8092150
rs12967441
rs12967822
rs12454142
rs948524
rs17485642
rs8083973
rs143372196
rs12454839
rs8089296
rs10502959
rs11877180
rs12605603
rs139134126
rs9955274
rs11082969
rs4359514
rs11082970
rs117276949
rs34162293
rs7226725
rs9944703
rs9956982
rs144094176
rs6508197
rs4372758
rs3819116
rs2276147
rs45447193
rs111314305
rs9963392
rs9963399
rs9957223
rs4245253
rs35398250
rs4245254
rs4245255
rs4636988
rs4264463
rs4940240
rs4940241
rs4940242
rs28529496
rs28679630
rs8095327
rs28631779
rs4513167
rs9953629
rs4380113
rs4380114
rs4525560
rs7240372
rs4940243
rs7226571
rs4245256
rs4410149
rs4359515
rs4444404
rs34844064
rs4372757
rs60862795
rs61423723
rs4940244
rs9959914
rs9949312
rs12457406
rs12457407
rs4278818
rs4245257
rs4939724
rs62099226
rs16956260
rs4940245
rs4614799
rs9966662
rs4291978
rs16956268
rs9949444
rs72921480
rs17486305
rs112516860
rs9953762
rs117726941
rs4277413
rs4423491
rs4514754
rs73461507
rs6417121
rs4419125
rs4417608
rs10502961
rs17408063
rs12455474
rs147012950
rs10853627
rs16956296
rs10775504
rs2000696
rs2000695
rs16956299
rs12454147
rs142912166
rs12456765
rs12454116
rs8083850
rs72921499
rs8084546
rs8084565
rs9948554
rs73461529
rs73461530
rs16956305
rs76615816
rs17408365
rs8094601
rs17408393
rs8099181
rs140458356
rs145700827
rs16956311
rs10502962
rs12959099
rs12327131
rs182138906
rs12326341
rs7505145
rs150566584
rs10163720
rs9951445
rs9951529
rs58265701
rs7238728
rs112384773
rs9966566
rs12969315
rs7243019
rs114809437
rs74551425
rs7243864
rs16956327
rs16956330
rs12326210
rs72923213
rs12956266
rs116850567
rs17487130
rs78897573
rs4296323
rs78911979
rs6508205
rs140303617
rs148993608
rs117376634
rs7245004
rs9944782
rs4940246
rs150546144
rs9304439
rs12957781
rs17487256
rs7232543
rs7233123
rs17487277
rs116783552
rs4471756
rs8097377
rs9954922
rs16956346
rs62099230
rs78522955
rs143014017
rs7230285
rs9946770
rs7230446
rs17487484
rs61480191
rs12958119
rs16956352
rs2069191
rs10221412
rs10221413
rs62099231
rs8084239
rs10221371
rs10221372
rs55651659
rs8084351
rs8085132
rs8084280
rs72923242
rs12958959
rs3794923
rs62099232
rs35520310
rs78851507
rs11662175
rs60939828
rs9967014
rs12604508
rs62099234
rs62099235
rs35749078
rs62099236
rs7227069
rs2298606
rs78492346
rs11082972
rs12963433
rs116896720
rs146381480
rs12326120
rs62100765
rs117327692
rs11873342
rs62100766
rs10083967
rs6508207
rs62100767
rs6508208
rs62100768
rs112149665
rs8099278
rs9944991
rs8086812
rs113990005
rs62100769
rs55906054
rs12962705
rs72923258
rs7237256
rs74681568
rs62100771
rs62100772
rs12958954
rs68048120
rs66706659
rs149960083
rs12964204
rs55915244
rs9951763
rs7243444
rs7243345
rs6508209
rs7243973
rs189436436
rs184896519
rs4245258
rs12956682
rs4609919
rs60234723
rs11663824
rs9304441
rs16956378
rs4632195
rs6508210
rs72923271
rs10502965
rs1367633
rs10502966
rs8089330
rs7237110
rs17488316
rs7243601
rs12968428
rs7243008
rs7243756
rs7238231
rs1367638
rs8098405
rs8099160
rs8085649
rs57841322
rs28628885
rs7231178
rs13339708
rs62100775
rs17488531
rs11661696
rs62100777
rs6508212
rs35580963
rs17488580
rs16956392
rs72923285
rs62100778
rs16956398
rs118089345
rs145299596
rs1821075
rs17488727
rs16956399
rs34197805
rs7231742
rs4456576
rs11660990
rs11664095
rs71368918
rs75524774
rs78464925
rs1811358
rs2879526
rs7232783
rs11082974
rs10853628
rs151250862
rs118010208
rs7230034
rs28444913
rs16956411
rs117319540
rs1078459
rs17410557
rs117802398
rs2339638
rs17410648
rs17501820
rs78918865
rs1431181
rs7237773
rs12966074
rs12969597
rs181284888
rs141797582
rs113875255
rs116902888
rs138398347
rs186804151
rs12327102
rs12326386
rs7237361
rs72925305
rs12458771
rs1431197
rs10502967
rs17411025
rs118029143
rs4939727
rs4939728
rs147845175
rs17411061
rs77927649
rs78486602
rs62097980
rs1431188
rs11664776
rs78530746
rs59166914
rs11660187
rs1431187
rs7229129
rs8095056
rs7239818
rs185867250
rs80320149
rs189005121
rs2068861
rs56027651
rs12709769
rs72925321
rs17411339
rs117182729
rs62097984
rs1816360
rs9954088
rs9966618
rs62097985
rs112212655
rs1821073
rs11872717
rs10469020
rs117906557
rs6508216
rs11660938
rs80238995
rs9953546
rs1594459
rs1346913
rs7505089
rs7505394
rs1367632
rs12964775
rs6508217
rs905761
rs113671465
rs1847562
rs62097986
rs4643406
rs62097987
rs1813714
rs924858
rs12968962
rs12969090
rs11664158
rs1431183
rs1431182
rs1988344
rs17411548
rs1813854
rs150878061
rs6508218
rs12960007
rs924857
rs12961446
rs4940249
rs7407520
rs11082975
rs2879513
rs1504742
rs142235499
rs138982524
rs62097989
rs1594460
rs12957583
rs28595777
rs72925341
rs11082976
rs144483595
rs11877496
rs11877505
rs12968053
rs150437413
rs34094552
rs12955667
rs12955696
rs141141571
rs56291455
rs12969934
rs6508219
rs6508220
rs55944954
rs6508221
rs1431193
rs1431194
rs1431195
rs1431196
rs6508222
rs4940251
rs4940252
rs1367640
rs12962075
rs7506400
rs62097991
rs8084830
rs62097992
rs11873021
rs12963046
rs7505772
rs77209098
rs7505903
rs1963070
rs1963071
rs183979252
rs547451637
rs8089704
rs74605540
rs62097994
rs117055768
rs12957530
rs186888549
rs74367954
rs28868998
rs7236567
rs62097995
rs62097996
rs6508224
rs6508225
rs13313703
rs62097997
rs117806267
rs10153335
rs6508226
rs10153420
rs1346914
rs9963815
rs12458143
rs8098084
rs11662416
rs116985824
rs12961704
rs12962087
rs12962118
rs57791683
rs12966663
rs2047914
rs8097413
rs2043146
rs2043145
rs8092279
rs1897261
rs11665094
rs149114849
rs8097821
rs8098702
rs17503301
rs34921006
rs12956113
rs12959829
rs1979914
rs1835619
rs139205152
rs7240629
rs4450475
rs68096834
rs8082757
rs72925381
rs965943
rs7231389
rs17503448
rs1504746
rs1504745
rs10469021
rs7241424
rs11872471
rs1367637
rs1367636
rs11872486
rs11872483
rs11872549
rs72925397
rs9954344
rs1367635
rs2195722
rs62098012
rs145311291
rs13381535
rs112514169
rs10469022
rs10469023
rs11873644
rs10469024
rs9950970
rs62098013
rs76051426
rs1367634
rs72927212
rs12954274
rs75058533
rs146572859
rs72927214
rs56162392
rs16956615
rs55974106
rs72927217
rs62098014
rs12956187
rs62098015
rs11082980
rs8091083
rs528639427
rs117260292
rs139272927
rs12956913
rs12963080
rs72927224
rs11664320
rs76228512
rs12968567
rs151120610
rs2339578
rs142110528
rs6508229
rs7232414
rs62098017
rs72927231
rs9960228
rs11876231
rs11876254
rs9960416
rs145293428
rs11876936
rs55947207
rs12969525
rs11872725
rs12326407
rs7235844
rs7237127
rs7235888
rs11874299
rs9953648
rs7242550
rs12327403
rs7241828
rs7241752
rs62098020
rs150729758
rs72927242
rs11873306
rs4405620
rs72927251
rs112000341
rs17412636
rs11874922
rs79162241
rs12970769
rs56030110
rs10502969
rs72927260
rs10502970
rs10502971
rs10502972
rs17412782
rs16956626
rs62098022
rs72927272
rs1504743
rs1504744
rs10853629
rs55864214
rs72927275
rs72927278
rs72927280
rs141524584
rs147026817
rs11877997
rs4378680
rs12956821
rs10515959
rs11082981
rs72927286
rs62098023
rs62098036
rs8095929
rs11877400
rs62098037
rs72927294
rs72927295
rs60218578
rs10048229
rs7226995
rs7227402
rs6508231
rs145758460
rs1118897
rs72927299
rs62098039
rs142815923
rs8098039
rs117140653
rs8097041
rs139773621
rs8097788
rs16956637
rs16960571
rs72929406
rs62098040
rs34563569
rs8091068
rs144404963
rs12956476
rs55968250
rs12957114
rs78753730
rs12604606
rs62098042
rs62098043
rs62098044
rs62098046
rs17504372
rs16956641
rs11082983
rs11082984
rs11082985
rs11082986
rs62098047
rs1553521
rs62098048
rs12606436
rs1910713
rs62098049
rs1394464
rs1394465
rs1394466
rs17504520
rs72929440
rs11876282
rs12963775
rs11876941
rs2062877
rs12607571
rs11876975
rs12607674
rs12965192
rs72929453
rs62098050
rs55792100
rs60658082
rs1394463
rs12969469
rs11665242
rs4940255
rs11662234
rs117642786
rs11665364
rs11662271
rs141275163
rs11665326
rs62098051
rs17504871
rs62098054
rs11872758
rs11872738
rs1504741
rs62098055
rs17413886
rs76579371
rs11664220
rs11660799
rs11660761
rs77956000
rs11661458
rs11664978
rs12967544
rs55965629
rs56217121
rs79341942
rs145791339
rs55934710
rs56371758
rs16956659
rs62099975
rs11663156
rs11082987
rs3764496
rs12605576
rs12605580
rs56098701
rs180954573
rs116934687
rs10515960
rs56151507
rs17505156
rs3794922
rs3794921
rs3794920
rs3794919
rs3794918
rs11082988
rs67318347
rs62099977
rs62099978
rs62099979
rs72929492
rs148326886
rs3794917
rs3794916
rs3794915
rs11876853
rs11876805
rs11874038
rs11876878
rs11876922
rs17414252
rs10469025
rs66920460
rs13381912
rs13381915
rs13381929
rs12604262
rs1393331
rs1393333
rs4940256
rs10163656
rs10163659
rs10164052
rs7234286
rs1502226
rs10164055
rs72931320
rs57074668
rs117623976
rs17505685
rs55651361
rs56054126
rs12965919
rs10163694
rs7234451
rs10164049
rs10164054
rs113961895
rs67915568
rs12327184
rs11082990
rs12327206
rs12326478
rs12327199
rs150522494
rs12327369
rs4939730
rs62099981
rs148843589
rs11874624
rs11874642
rs11877506
rs144857470
rs17505951
rs62099982
rs17414727
rs112272840
rs62100015
rs62100016
rs7231978
rs11082991
rs11082992
rs12604759
rs17506126
rs17506154
rs75416603
rs1010453
rs1010454
rs62100018
rs16956672
rs17414993
rs72931381
rs17506295
rs16956674
rs16956678
rs80156638
rs17506372
rs17415140
rs62100019
rs62100020
rs16956681
rs17506491
rs2339639
rs9807600
rs1553334
rs1010360
rs11873742
rs1972049
rs72933411
rs72933414
rs62100022
rs62100023
rs62100024
rs7227758
rs1972044
rs147675095
rs10515961
rs7241682
rs12967910
rs1546302
rs1546301
rs1502214
rs969467
rs7228269
rs10502973
rs62100025
rs141111442
rs1546300
rs11874152
rs11876967
rs11877032
rs11082993
rs968807
rs968806
rs10853630
rs72933440
rs10853631
rs2229082
rs11873515
rs11873595
rs11876782
rs138526006
rs13381167
rs10502974
rs11082994
rs10502975
rs953122
rs953121
rs11872554
rs62100051
rs11876154
rs17507444
rs55958323
rs11876240
rs11872422
rs11659577
rs11659533
rs11659624
rs62100052
rs10502976
rs2270951
rs9807369
rs9807370
rs9807385
rs9807387
rs9807529
rs11875957
rs144888778
rs11875950
rs35617477
rs62098263
rs62098264
rs62098265
rs28503625
rs28690675
rs28658157
rs12327265
rs11082996
rs11082997
rs62098266
rs11877754
rs17507725
rs11872522
rs11872591
rs13381096
rs13381100
rs58500166
rs73461187
rs62098268
rs62098269
rs62098270
rs62098271
rs13381236
rs11874135
rs11877374
rs13381265
rs13381255
rs13381864
rs62098272
rs62098273
rs62098283
rs62098284
rs550191168
rs11662556
rs1039452
rs11659175
rs12606422
rs79566599
rs11663510
rs140838297
rs11663516
rs35352542
rs58351564
18:50954432_C_A
rs11661221
rs11664655
rs10164246
rs10163837
rs10163836
rs10163838
rs2879527
rs145660796
rs2879528
rs10163842
rs10163847
rs10163926
rs62098288
rs11872882
rs8089865
rs62098290
rs62098291
rs62098292
rs146558361
rs150180221
rs8095329
rs190048252
rs878571
18:50960688_A_C
18:50960688_A_G
rs57770253
rs67680898
rs11082998
rs11082999
rs10502977
rs8095430
rs11872815
rs11083000
rs11664123
rs8090945
rs12962464
rs12962394
rs79828137
rs12953529
rs12953691
rs57601701
rs78625951
rs148982915
rs8084281
rs12960505
rs12604940
rs144529651
rs8095058
rs11661305
rs11661326
rs11664788
rs12604130
rs75306585
rs1393334
rs12957920
rs9948611
rs72918215
rs11874018
rs869225
rs869224
rs1502225
rs16956735
rs35882434
rs12605017
rs72918220
rs112649225
rs10502978
rs35409749
rs12607295
rs2134297
rs34160346
rs16956767
rs17417046
rs16956772
rs11874751
rs151159457
rs16956779
rs60175027
rs5013791
rs11083002
rs2036415
rs1502233
rs1502232
rs62098320
rs79562622
rs79434590
rs1814001
rs1964667
rs12709772
rs1502230
rs10853632
rs1502229
rs79528572
rs79566731
rs2036410
rs117535569
rs4940259
rs1159949
rs138475019
rs4280318
rs1948783
rs141610245
rs2134296
rs1910132
rs72627225
rs1910131
rs35195355
rs4940260
rs1125627
rs1393336
rs145206900
rs72918260
rs72918264
rs138225415
rs9964174
rs117121188
rs8082807
rs138349994
rs8085778
rs4510099
rs1393330
rs12962455
rs144976369
rs2879567
rs6508233
rs1847126
rs9953087
rs12607758
rs143437913
rs1502223
rs7231042
rs7232617
rs75583370
rs72918277
rs1105642
rs117622899
rs12955791
rs870508
rs870507
rs2292042
rs150361896
rs16956853
rs4940261
rs4939732
rs8086556
rs8090381
rs28873404
rs12457084
rs181061702
rs79524748
rs1502217
rs1354206
rs79259792
rs10502979
rs4453579
rs66882949
rs9947875
rs8088468
rs1910127
rs62098329
rs2270952
rs17515923
rs7244915
rs6508235
rs181360533
rs8088048
rs1502219
rs62098330
rs9950293
rs17418338
rs4245260
rs2270953
rs2270954
rs138928888
rs113008239
rs2292043
rs1502220
rs2292044
rs6650680
rs12607853
rs16956878
rs12373192
rs12457160
rs4245261
rs4245262
rs150787079
rs4940266
rs7237506
rs8097069
rs149837950
rs11659431
rs11876422
rs10502980
rs74846402
rs962144
rs4378681
rs8087907
rs9948337
rs35905754
rs72920225
rs9807498
rs9807501
rs79680502
rs4513168
rs74403938
rs35698381
rs145530864
rs79523486
rs6508236
rs11664769
rs11664691
rs149585412
rs79406557
rs72920232
rs1159064
rs79516914
rs6508237
rs72920237
rs145656251
rs78052940
rs74844732
rs11664608
rs8098322
rs17516415
rs79396407
rs11083005
rs74638851
rs11873672
rs71368936
rs114205229
rs4940267
rs4940268
rs4940269
rs183771508
rs1442071
rs1442070
rs75723226
rs34779024
rs12454689
rs1025854
rs144034412
rs9948280
rs7233241
rs11874732
rs8084701
rs9946086
rs148019841
rs9961507
rs141677341
rs1372475
rs78423444
rs117465269
rs139188608
rs16956918
rs6417123
rs17516772
rs6508238
rs11659335
rs79227994
rs2044080
rs8093984
rs1899384
rs74967910
rs56227427
rs1442088
rs79130641
rs12605223
rs1442089
rs11664643
rs75421052
rs17516959
rs11665552
rs7227128
rs62099896
rs3752734
rs3752735
rs111746765
rs192248911
rs11083006
rs10515962
rs111491857
rs35646752
rs17438509
rs12970870
rs72920298
rs62099898
rs138191137
rs7236483
rs7241967
rs72920302
rs28687230
rs8085056
rs10775507
rs1372474
rs4940271
rs1036801
rs2016773
rs16956941
rs75040259
rs16956943
rs732445
rs12604341
18:51123942_T_C
rs12604310
rs17438845
rs4101065
rs985189
rs10502982
rs80098921
rs12957686
rs8087303
rs894274
rs76034526
rs34267730
rs113101209
rs11877603
rs35839569
rs8098707
rs35412537
rs1372478
rs1442064
rs11876490
rs77199258
rs78542372
rs9944956
rs75131875
rs78422460
rs79402031
rs111679959
rs12455377
rs74803484
rs75061891
rs9966535
rs117798288
rs16956971
rs74506862
rs77904651
rs7229232
rs12606633
rs140809810
rs144863420
rs9958431
rs17517842
rs74531020
rs78266718
rs7232231
rs143619882
rs16956981
rs78613308
rs17517911
rs13381188
rs11083008
rs16948704
rs56181178
rs11662823
rs12960706
rs111538464
rs4940277
rs111337791
rs11083009
rs12608247
rs2006656
rs117790906
rs78388550
rs12454453
rs16956987
rs16956993
rs113641621
rs184903314
rs9959094
rs17518191
rs35114923
rs147862787
rs72922358
rs7237411
rs17518254
rs12969610
rs16957010
rs12454349
rs12960296
rs17439836
rs7234881
rs78534926
rs4306584
rs147826960
rs8096370
rs8083201
rs11659419
rs11659420
rs4939735
rs142754225
rs4939736
rs4939737
rs145711147
rs62097565
rs149199881
rs140313524
rs76770870
rs62096852
rs150528216
rs74777898
rs17439885
rs11083011
rs34400957
rs55638139
rs72922396
rs62096853
rs4347697
rs149346710
rs144756928
rs113744949
rs8092463
rs62096854
rs9951597
rs148271831
rs80186428
rs62096855
rs16957029
rs16957032
rs1866988
rs1866987
rs1866986
rs55963017
rs1442086
rs9304448
rs9947672
rs12968161
rs71368937
rs7228258
rs9304449
rs12457421
rs55826947
rs78735241
rs116901815
rs11873454
rs72924412
rs1442082
rs1442081
rs7237386
rs34428304
rs35536240
rs12959812
rs12457843
rs1025855
rs78299180
rs4347699
rs727683
rs77325800
rs62097660
rs1899383
rs7228288
rs1442080
rs1442079
rs79982827
rs4465666
rs116570948
rs75462997
rs6508244
rs8094928
rs72924432
rs16957060
rs17518904
rs72924439
rs1372482
rs149944734
rs9955924
rs35673785
rs12957706
rs141179786
rs7232229
rs6508245
rs6508246
rs61423143
rs2165608
rs11664287
rs9965113
rs11665025
rs17519016
rs4939738
rs75256679
rs56128154
rs1583951
rs17440518
rs11664668
rs1348220
rs920622
rs1811441
rs149997734
rs117270789
rs9947427
rs116988279
rs7240087
rs8096137
rs8083447
rs75563490
rs2028523
rs2028522
rs8083679
rs79235191
rs11083014
rs17440859
rs11663728
rs17440915
rs2028521
rs35505093
rs10048277
rs138631851
rs141872770
rs76805613
rs72924456
rs1442077
rs75404909
rs78820151
rs13380986
rs17519505
rs10048338
rs10048336
rs144871278
rs10048337
rs114880974
rs11659946
rs4940281
rs4940282
rs4939739
rs17441111
rs1442076
rs16957117
rs9967214
rs16957119
rs76890764
rs1442075
rs79094807
rs80166937
rs74964731
rs74895886
rs1595000
rs35901435
rs71368938
rs4358014
rs4299215
rs4638653
rs4624259
rs1073134
rs4606795
rs9962953
rs9950889
rs11664387
rs11874378
rs11661624
rs34395753
rs16957122
rs3859343
rs3910697
rs4100584
rs4100583
rs3910696
rs11875239
rs75691654
rs3859344
rs11876075
rs9959921
rs11663575
rs76701583
rs142973522
rs9960494
rs77409393
rs7238765
rs1369454
rs4940283
rs78914632
rs12970743
rs9946509
rs59689811
rs78647094
rs9946886
rs150173804
rs142900365
rs138247434
rs12961506
rs16957143
rs9962411
rs75580296
rs75891776
rs6508247
rs11659542
rs4939740
rs9946269
rs75655127
rs35861631
rs9949238
rs35203241
rs920079
rs1811398
rs71368939
rs11661455
rs151184259
rs62097689
rs8084493
rs117310834
rs143769003
rs1442069
rs34316644
rs62097690
rs72926310
rs74636234
rs17520206
rs150546218
rs72926313
rs72926317
rs9965562
rs9965852
rs9965865
rs9966086
rs71368940
rs34884286
rs72926319
rs8084890
rs12955711
rs9961354
rs60324643
rs12960737
rs59373353
rs58122275
rs11660055
rs1596136
rs1596135
rs71368941
rs58906991
rs146571267
rs80120211
rs1865556
rs76718544
rs1866985
rs2339764
rs1865555
rs79797375
rs112031030
rs74419654
rs9947933
rs11660186
rs1897986
rs56005034
rs9960846
rs12605342
rs9963880
rs55916832
rs78757089
rs72926337
rs1865554
rs17441784
rs35470793
rs74566765
rs12966330
rs72926342
rs72926344
rs77472326
rs75946211
rs35656155
rs9954027
rs7242049
rs7241982
rs17520394
rs1862930
rs35572545
rs79945839
rs72926355
rs35566870
rs80136416
rs143731596
rs1424507
rs9957524
rs72926362
rs9949496
rs4101066
rs7234318
rs1862929
rs3859346
rs71363044
rs17441970
rs62097725
rs76894993
rs76277741
rs75172269
rs66755284
rs72926379
rs114247224
rs9967054
rs142676554
rs35574738
rs980754
rs2879573
rs3859347
rs80069917
rs71368943
rs76746753
rs9962215
rs9950083
rs17442165
rs3910383
rs79140036
rs78637344
rs9950724
rs12232599
rs12232600
rs62097726
rs9953669
rs11662522
rs1364467
rs17442319
rs34640833
rs2339765
rs9957265
rs4940285
rs67232891
rs71368945
rs1560987
rs138127659
rs72928214
rs12960696
rs17520995
rs72928217
rs76321930
rs75565722
rs12961844
rs117312158
rs59528395
rs17521058
rs76351203
rs1159508
rs12970819
rs1442067
rs7226860
rs7232009
rs76533632
rs6508249
rs79545764
rs17442740
rs80285307
rs10163981
```
