## Supplementary material for "Characterization of shared and ancestry-specific signals driving complex traits using multi-ancestry fine-mapping": s1.afreq

```
#CHROM	ID	REF	ALT	ALT_FREQS	OBS_CT
18	rs10515955	G	T	0.0636183	1006
18	rs9962589	T	C	0.836978	1006
18	rs77872612	T	C	0.00695825	1006
18	rs11082942	G	A	0.303181	1006
18	rs16955425	C	G	0.137177	1006
18	rs55741030	G	A	0.239563	1006
18	rs12969316	T	C	0.526839	1006
18	rs9966514	T	C	0.83002	1006
18	rs9956976	G	A	0.303181	1006
18	rs34010072	A	G	0.137177	1006
18	rs4603662	T	C	0.526839	1006
18	rs9946497	T	C	0.137177	1006
18	rs36125484	A	G	0.526839	1006
18	rs4641847	C	A	0.861829	1006
18	rs8089980	T	C	0.526839	1006
18	rs117958980	G	A	0.0626243	1006
18	rs28509341	G	A	0.240557	1006
18	rs75624963	G	T	0.0626243	1006
18	rs11873548	T	A	0.0318091	1006
18	rs7229030	A	T	0.440358	1006
18	rs9958731	T	C	0.33499	1006
18	rs12956680	A	G	0.526839	1006
18	rs7234408	G	T	0.303181	1006
18	rs11873396	G	T	0.526839	1006
18	rs11876570	T	C	0.522863	1006
18	rs80189908	T	C	0.0318091	1006
18	rs12455163	G	A	0.303181	1006
18	rs62084393	G	A	0.0308151	1006
18	rs36047975	A	C	0.444334	1006
18	rs118178944	G	T	0.0626243	1006
18	rs71367292	T	G	0.141153	1006
18	rs1574039	A	G	0.444334	1006
18	rs117810627	C	A	0.026839	1006
18	rs4075931	A	G	0.526839	1006
18	rs34738826	A	G	0.00298211	1006
18	rs112618603	T	C	0.0168986	1006
18	rs12960054	T	G	0.141153	1006
18	rs78630486	C	G	0.0318091	1006
18	rs6508150	A	T	0.484095	1006
18	rs4524024	A	G	0.526839	1006
18	rs8098260	G	A	0.526839	1006
18	rs4527117	A	T	0.526839	1006
18	rs80301098	C	T	0.0318091	1006
18	rs74919562	T	A	0.0218688	1006
18	rs12956662	G	A	0.0149105	1006
18	rs12956545	C	T	0.117296	1006
18	rs7234904	T	C	0.476143	1006
18	rs4939702	G	A	0.483101	1006
18	rs7235402	T	A	0.0656064	1006
18	rs11873412	G	T	0.0318091	1006
18	rs11876586	T	C	0.0318091	1006
18	rs77875683	G	A	0.0308151	1006
18	rs79958626	C	G	0.0318091	1006
18	rs117412147	A	G	0.0318091	1006
18	rs8094526	A	T	0.0636183	1006
18	rs8095838	T	C	0.476143	1006
18	rs11877459	T	G	0.0318091	1006
18	rs12458438	T	C	0.253479	1006
18	rs35106686	T	C	0.0606362	1006
18	rs17468382	T	C	0.0318091	1006
18	rs8090854	C	T	0.239563	1006
18	rs7236234	A	G	0.197813	1006
18	rs117936770	C	T	0.0238569	1006
18	rs72916196	T	C	0.246521	1006
18	rs79610234	G	A	0.0318091	1006
18	rs12458395	C	T	0.246521	1006
18	rs4305172	C	T	0.522863	1006
18	rs6508151	T	C	0.478131	1006
18	rs6508152	G	T	0.478131	1006
18	rs6508153	C	A	0.247515	1006
18	rs9945328	C	A	0.240557	1006
18	rs35713234	C	T	0.190855	1006
18	rs78794280	G	T	0.0626243	1006
18	rs9948029	C	T	0.0318091	1006
18	rs118144563	C	T	0.0318091	1006
18	rs34362394	T	C	0.32008	1006
18	rs117980044	A	G	0.0318091	1006
18	rs10853621	G	T	0.421471	1006
18	rs78604944	A	G	0.0318091	1006
18	rs9304427	C	T	0.421471	1006
18	rs9304428	C	T	0.421471	1006
18	rs12969584	G	T	0.32008	1006
18	rs16955443	G	C	0.0685885	1006
18	rs12456313	A	G	0.333002	1006
18	rs118071335	G	A	0.0685885	1006
18	rs75634284	A	G	0.0586481	1006
18	rs9958020	A	G	0.564612	1006
18	rs4429382	G	T	0.38668	1006
18	rs9304429	C	T	0.0487078	1006
18	rs6508154	T	A	0.472167	1006
18	rs6508155	G	A	0.564612	1006
18	rs13381698	G	C	0.0407555	1006
18	rs4578764	C	T	0.332008	1006
18	rs191672398	C	A	0.00397614	1006
18	rs80170347	T	G	0.0318091	1006
18	rs7235566	A	G	0.563618	1006
18	rs10853622	C	A	0.434394	1006
18	rs16955448	A	T	0.0914513	1006
18	rs147797702	T	C	0.0109344	1006
18	rs76474866	T	C	0.0586481	1006
18	rs17383821	T	G	0.333002	1006
18	rs80019476	G	A	0.0318091	1006
18	rs79546785	C	A	0.054672	1006
18	rs12953702	A	G	0.333002	1006
18	rs74375277	T	C	0.0695825	1006
18	rs75050730	C	T	0.0695825	1006
18	rs8097224	T	A	0.333996	1006
18	rs12968331	A	G	0.0705765	1006
18	rs186478046	C	T	0.00298211	1006
18	rs8097243	A	G	0.932406	1006
18	rs8097428	A	G	0.893638	1006
18	rs6508156	C	A	0.127237	1006
18	rs142972139	A	G	0.027833	1006
18	rs56127929	A	G	0.130219	1006
18	rs62081894	G	A	0.127237	1006
18	rs72918033	G	A	0.166998	1006
18	rs7238671	A	G	0.127237	1006
18	rs71367294	G	A	0.00298211	1006
18	rs62081895	A	G	0.130219	1006
18	rs11877285	G	T	0.0318091	1006
18	rs117821921	G	C	0.0178926	1006
18	rs4452042	G	T	0.83499	1006
18	rs12458864	A	G	0.333996	1006
18	rs62081896	A	C	0.129225	1006
18	rs12458933	C	T	0.167992	1006
18	rs4467174	A	G	0.0149105	1006
18	rs77447886	T	A	0.0477137	1006
18	rs7230601	A	T	0.131213	1006
18	rs62081897	C	T	0.129225	1006
18	rs62081898	G	T	0.126243	1006
18	rs75750183	G	A	0.0318091	1006
18	rs78132131	G	A	0.028827	1006
18	rs13381740	T	C	0.129225	1006
18	rs62081899	A	G	0.130219	1006
18	rs112141078	T	C	0.0208748	1006
18	rs13381333	G	A	0.129225	1006
18	rs11877891	T	C	0.0318091	1006
18	rs62081900	T	C	0.127237	1006
18	rs62081901	C	A	0.129225	1006
18	rs62081902	C	A	0.129225	1006
18	rs10084031	A	T	0.131213	1006
18	rs144136919	C	T	0.0129225	1006
18	rs35024856	C	A	0.397614	1006
18	rs62081903	G	T	0.126243	1006
18	rs117524434	G	C	0.00695825	1006
18	rs10083939	A	G	0.129225	1006
18	rs10083941	C	T	0.129225	1006
18	rs62081904	C	T	0.129225	1006
18	rs4334396	C	T	0.83499	1006
18	rs4530241	G	A	0.769384	1006
18	rs57453934	T	C	0.131213	1006
18	rs57432871	G	T	0.131213	1006
18	rs150778618	G	A	0.0357853	1006
18	rs13381281	A	G	0.131213	1006
18	rs13381888	T	C	0.131213	1006
18	rs13381401	G	A	0.130219	1006
18	rs13381399	C	G	0.131213	1006
18	rs13381403	C	G	0.131213	1006
18	rs75634824	C	T	0.028827	1006
18	rs4522501	T	C	0.0924453	1006
18	rs79343716	A	T	0.129225	1006
18	rs60955064	C	T	0.131213	1006
18	rs768048	C	T	0.131213	1006
18	rs2339422	A	G	0.131213	1006
18	rs8092051	G	A	0.131213	1006
18	rs117145315	A	T	0.0228628	1006
18	rs9951810	T	A	0.332008	1006
18	rs13381756	A	G	0.129225	1006
18	rs59818759	G	A	0.131213	1006
18	rs147728598	C	G	0.0467197	1006
18	rs62081908	C	A	0.0357853	1006
18	rs56119117	C	T	0.0318091	1006
18	rs75292330	C	T	0.0467197	1006
18	rs62081909	G	A	0.132207	1006
18	rs139350533	C	T	0.0318091	1006
18	rs62081910	C	T	0.130219	1006
18	rs6508159	C	A	0.131213	1006
18	rs3919651	C	T	0.0924453	1006
18	rs62081911	T	C	0.129225	1006
18	rs12373206	G	A	0.0318091	1006
18	rs117013036	A	T	0.0467197	1006
18	rs59364146	C	T	0.131213	1006
18	rs78733388	G	A	0.126243	1006
18	rs8085440	A	G	0.131213	1006
18	rs8085468	A	G	0.132207	1006
18	rs8089912	G	A	0.0377734	1006
18	rs62081912	T	C	0.129225	1006
18	rs62081913	C	T	0.0357853	1006
18	rs79400517	G	A	0.0318091	1006
18	rs76269308	G	T	0.0318091	1006
18	rs1835716	G	C	0.131213	1006
18	rs62081914	G	A	0.127237	1006
18	rs62081915	C	T	0.129225	1006
18	rs7235764	C	T	0.131213	1006
18	rs117282020	C	T	0.0248509	1006
18	rs117681488	C	T	0.0218688	1006
18	rs117935189	C	T	0.0318091	1006
18	rs8095680	C	T	0.132207	1006
18	rs73957683	A	G	0.132207	1006
18	rs62081916	T	C	0.132207	1006
18	rs62081917	G	A	0.127237	1006
18	rs62081918	C	T	0.130219	1006
18	rs62081919	G	A	0.132207	1006
18	rs8083197	G	C	0.132207	1006
18	rs8083645	G	C	0.132207	1006
18	rs8088046	G	A	0.132207	1006
18	rs12454726	A	C	0.769384	1006
18	rs78116615	C	T	0.0238569	1006
18	rs118144216	A	G	0.0318091	1006
18	rs62081920	G	A	0.130219	1006
18	rs1431742	C	A	0.833996	1006
18	rs62081921	G	A	0.130219	1006
18	rs138068401	T	C	0.00397614	1006
18	rs1367848	C	G	0.0318091	1006
18	rs117346962	T	C	0.0318091	1006
18	rs1431741	A	G	0.132207	1006
18	rs28592006	C	G	0.028827	1006
18	rs8093979	C	A	0.132207	1006
18	rs77292380	C	T	0.0318091	1006
18	rs17469012	A	T	0.127237	1006
18	rs76720868	C	T	0.0447316	1006
18	rs56999267	A	G	0.132207	1006
18	rs17469081	A	G	0.130219	1006
18	rs17469109	T	C	0.130219	1006
18	rs17469158	C	T	0.130219	1006
18	rs77389483	T	C	0.0318091	1006
18	rs10164268	A	G	0.131213	1006
18	rs142373070	G	C	0.114314	1006
18	rs10163535	G	A	0.127237	1006
18	rs142039894	T	G	0.0318091	1006
18	rs4940211	G	A	0.435388	1006
18	rs114489043	C	G	0.0129225	1006
18	rs117050424	G	A	0.0318091	1006
18	rs74671490	G	A	0.0656064	1006
18	rs74600925	G	A	0.0337972	1006
18	rs8097121	C	T	0.171968	1006
18	rs8097127	A	G	0.723658	1006
18	rs182758759	G	T	0.0198807	1006
18	rs75368394	A	C	0.0656064	1006
18	rs113902371	T	C	0.0656064	1006
18	rs9954223	A	G	0.0656064	1006
18	rs9954366	C	T	0.0656064	1006
18	rs9954387	C	T	0.0656064	1006
18	rs62081952	C	T	0.171968	1006
18	rs9956954	C	T	0.0656064	1006
18	rs9946240	T	C	0.0656064	1006
18	rs9957208	G	C	0.0656064	1006
18	rs9957066	C	T	0.0656064	1006
18	rs11082944	C	A	0.723658	1006
18	rs28720976	C	T	0.0656064	1006
18	rs28710315	C	T	0.0656064	1006
18	rs117909868	A	G	0.0318091	1006
18	rs75255207	T	G	0.0337972	1006
18	rs112096055	G	C	0.0337972	1006
18	rs77911615	G	A	0.0337972	1006
18	rs12959682	G	A	0.00994036	1006
18	rs62081953	T	C	0.0357853	1006
18	rs77161102	G	A	0.0337972	1006
18	rs9960305	G	A	0.0337972	1006
18	rs185564275	A	C	0.00795229	1006
18	rs9949728	T	A	0.0337972	1006
18	rs78229156	C	T	0.0318091	1006
18	rs28418704	G	T	0.0328032	1006
18	rs1984342	A	G	0.0337972	1006
18	rs75177472	G	A	0.0337972	1006
18	rs56399533	C	A	0.173956	1006
18	rs79241149	G	A	0.0337972	1006
18	rs9963981	A	C	0.0337972	1006
18	rs74601030	T	C	0.0337972	1006
18	rs7239745	C	A	0.173956	1006
18	rs9966586	C	T	0.0337972	1006
18	rs9955760	T	G	0.0337972	1006
18	rs9955775	T	C	0.0337972	1006
18	rs76362387	T	G	0.0337972	1006
18	rs76980476	T	C	0.0337972	1006
18	rs79518038	A	G	0.0337972	1006
18	rs62081956	C	A	0.0139165	1006
18	rs116940662	T	A	0.0337972	1006
18	rs9967152	A	G	0.0337972	1006
18	rs9956376	T	A	0.0337972	1006
18	rs9967408	C	T	0.0337972	1006
18	rs117516843	G	C	0.0318091	1006
18	rs4940213	A	G	0.826044	1006
18	rs62081957	G	A	0.0357853	1006
18	rs4638688	A	C	0.0337972	1006
18	rs9947241	G	T	0.0337972	1006
18	rs9959370	T	A	0.0337972	1006
18	rs78062210	G	T	0.0337972	1006
18	rs78835166	C	A	0.0337972	1006
18	rs74542236	T	G	0.0337972	1006
18	rs74406804	C	T	0.0328032	1006
18	rs10502950	A	G	0.723658	1006
18	rs76093543	G	T	0.0328032	1006
18	rs74641489	C	A	0.0328032	1006
18	rs79335626	A	G	0.0337972	1006
18	rs79579873	C	T	0.0337972	1006
18	rs9962392	T	C	0.0337972	1006
18	rs9950339	A	G	0.0337972	1006
18	rs9807286	A	G	0.0864811	1006
18	rs9950448	A	C	0.0337972	1006
18	rs9950558	A	C	0.0337972	1006
18	rs1943100	A	G	0.826044	1006
18	rs9962979	T	C	0.0337972	1006
18	rs9950856	C	A	0.0337972	1006
18	rs9951083	G	A	0.0337972	1006
18	rs9950936	C	T	0.0337972	1006
18	rs17469388	T	G	0.723658	1006
18	rs187330888	A	G	0.0168986	1006
18	rs1943101	G	C	0.792247	1006
18	rs80118519	G	A	0.0337972	1006
18	rs1943102	G	A	0.0318091	1006
18	rs10515956	G	A	0.171968	1006
18	rs80289134	G	C	0.0337972	1006
18	rs77481124	A	G	0.0337972	1006
18	rs16955498	G	A	0.0328032	1006
18	rs28407519	C	T	0.0337972	1006
18	rs28485029	C	T	0.0337972	1006
18	rs28610143	T	C	0.0347913	1006
18	rs111627202	C	T	0.0337972	1006
18	rs62081958	C	A	0.0357853	1006
18	rs28398323	A	T	0.0337972	1006
18	rs1821121	C	T	0.437376	1006
18	rs28659932	G	C	0.0337972	1006
18	rs118014726	C	T	0.0159046	1006
18	rs28524721	G	T	0.0337972	1006
18	rs12954638	C	T	0.0964215	1006
18	rs1367846	C	G	0.723658	1006
18	rs77721880	C	T	0.0337972	1006
18	rs78434669	A	C	0.0337972	1006
18	rs11659663	T	C	0.723658	1006
18	rs114083506	G	A	0.0337972	1006
18	rs79875724	G	A	0.0337972	1006
18	rs9959936	G	A	0.0337972	1006
18	rs111664411	T	C	0.0337972	1006
18	rs75906728	A	C	0.0337972	1006
18	rs74650785	A	G	0.0337972	1006
18	rs9949295	T	C	0.0337972	1006
18	rs76434772	A	G	0.0337972	1006
18	rs12959987	G	C	0.0139165	1006
18	rs75112069	C	A	0.0337972	1006
18	rs76796891	C	T	0.0357853	1006
18	rs78714353	A	G	0.0337972	1006
18	rs75493591	C	A	0.0298211	1006
18	rs77393461	T	C	0.0337972	1006
18	rs9960581	C	T	0.0347913	1006
18	rs77105189	C	A	0.0337972	1006
18	rs115627213	T	C	0.0337972	1006
18	rs113795849	A	G	0.0337972	1006
18	rs74571033	C	T	0.0765408	1006
18	rs76212234	A	G	0.0337972	1006
18	rs75762275	A	G	0.0337972	1006
18	rs78544169	A	C	0.0337972	1006
18	rs77947891	G	A	0.0318091	1006
18	rs28762705	C	T	0.0337972	1006
18	rs28820319	G	A	0.0337972	1006
18	rs1431737	A	G	0.175944	1006
18	rs9953235	A	G	0.0337972	1006
18	rs9953246	A	T	0.0337972	1006
18	rs28587032	G	C	0.0337972	1006
18	rs180776596	T	G	0.00894632	1006
18	rs9953616	A	G	0.0337972	1006
18	rs9956105	G	C	0.0337972	1006
18	rs9956125	G	T	0.0337972	1006
18	rs9945323	T	A	0.0337972	1006
18	rs9956060	A	G	0.0337972	1006
18	rs9945509	T	C	0.0337972	1006
18	rs9956657	G	A	0.0337972	1006
18	rs1304552	T	C	0.823062	1006
18	rs9956597	C	T	0.0337972	1006
18	rs111891224	T	C	0.0337972	1006
18	rs9941424	A	G	0.0337972	1006
18	rs9941425	A	C	0.0308151	1006
18	rs77570551	A	T	0.0318091	1006
18	rs9941430	G	A	0.0308151	1006
18	rs9941431	G	T	0.0308151	1006
18	rs78139846	G	A	0.0298211	1006
18	rs75846297	C	G	0.0308151	1006
18	rs28748057	G	A	0.0308151	1006
18	rs28770857	T	C	0.0308151	1006
18	rs28872917	A	G	0.0308151	1006
18	rs11664308	A	G	0.719682	1006
18	rs62081959	C	A	0.0357853	1006
18	rs9941438	C	T	0.0308151	1006
18	rs9941411	T	C	0.0308151	1006
18	rs9941419	T	C	0.0308151	1006
18	rs9941444	G	A	0.0308151	1006
18	rs2163547	C	G	0.719682	1006
18	rs7243567	G	A	0.178926	1006
18	rs9955427	T	C	0.0308151	1006
18	rs9966590	G	A	0.0308151	1006
18	rs9955595	T	A	0.0308151	1006
18	rs9966461	A	T	0.0308151	1006
18	rs62083261	C	T	0.0357853	1006
18	rs77259281	G	T	0.0308151	1006
18	rs79494668	A	C	0.0308151	1006
18	rs9946558	G	A	0.0308151	1006
18	rs12956197	C	T	0.718688	1006
18	rs9958738	T	C	0.0308151	1006
18	rs9946735	G	A	0.0308151	1006
18	rs12454414	A	G	0.719682	1006
18	rs78636654	C	T	0.121272	1006
18	rs9958825	T	C	0.0308151	1006
18	rs1943139	A	T	0.0318091	1006
18	rs78519105	A	G	0.0298211	1006
18	rs28776175	C	A	0.0308151	1006
18	rs62083262	G	A	0.176938	1006
18	rs79256081	C	T	0.0308151	1006
18	rs62083263	C	T	0.0308151	1006
18	rs1583203	G	T	0.428429	1006
18	rs74694262	T	C	0.0308151	1006
18	rs75850812	G	A	0.0308151	1006
18	rs75541153	G	T	0.0308151	1006
18	rs78363856	T	C	0.0308151	1006
18	rs117789324	G	A	0.0308151	1006
18	rs113806590	G	A	0.0308151	1006
18	rs62083264	C	A	0.0357853	1006
18	rs56405409	G	A	0.291252	1006
18	rs75675047	A	G	0.0318091	1006
18	rs78579906	A	G	0.0318091	1006
18	rs188414339	C	T	0.0149105	1006
18	rs77928423	T	C	0.026839	1006
18	rs62083265	G	A	0.0367793	1006
18	rs11874333	G	A	0.0318091	1006
18	rs76150089	C	T	0.0308151	1006
18	rs28838039	A	G	0.0308151	1006
18	rs28848907	A	G	0.0308151	1006
18	rs7227123	T	C	0.178926	1006
18	rs12456541	G	A	0.290258	1006
18	rs79462033	G	A	0.0298211	1006
18	rs9945658	T	G	0.0308151	1006
18	rs9945759	T	C	0.0308151	1006
18	rs9956816	G	A	0.0308151	1006
18	rs62083272	C	T	0.0357853	1006
18	rs77054809	G	A	0.0308151	1006
18	rs111310796	C	G	0.0208748	1006
18	rs111413638	C	G	0.0308151	1006
18	rs77737200	T	A	0.0308151	1006
18	rs7233401	T	C	0.781312	1006
18	rs77295098	A	T	0.0308151	1006
18	rs75105645	G	A	0.0308151	1006
18	rs7232287	A	T	0.785288	1006
18	rs11082945	G	A	0.0318091	1006
18	rs78626264	G	T	0.0308151	1006
18	rs28857601	T	A	0.0308151	1006
18	rs28793076	C	A	0.0298211	1006
18	rs28892331	T	G	0.0308151	1006
18	rs28790622	A	G	0.0308151	1006
18	rs28845188	T	A	0.0308151	1006
18	rs12955893	T	C	0.719682	1006
18	rs9945670	A	G	0.0308151	1006
18	rs9945756	C	G	0.0308151	1006
18	rs62083273	G	A	0.0357853	1006
18	rs9946016	G	A	0.0337972	1006
18	rs12604339	A	G	0.178926	1006
18	rs62083274	G	C	0.0357853	1006
18	rs138563982	A	G	0.027833	1006
18	rs76458989	G	A	0.0357853	1006
18	rs75051673	C	T	0.0308151	1006
18	rs74565407	A	G	0.0308151	1006
18	rs76398680	T	C	0.0308151	1006
18	rs62083275	T	C	0.0357853	1006
18	rs112631156	G	A	0.0308151	1006
18	rs113644463	C	T	0.0308151	1006
18	rs62083277	A	G	0.0357853	1006
18	rs78829332	A	G	0.0477137	1006
18	rs113794886	T	G	0.0308151	1006
18	rs76779252	G	C	0.0308151	1006
18	rs1080354	C	T	0.719682	1006
18	rs112921778	G	C	0.0308151	1006
18	rs113760958	A	T	0.0308151	1006
18	rs74819276	G	C	0.0308151	1006
18	rs77971780	G	A	0.0308151	1006
18	rs9952007	A	G	0.0984095	1006
18	rs76842473	T	C	0.0308151	1006
18	rs78008726	A	G	0.0308151	1006
18	rs113837909	T	C	0.0308151	1006
18	rs12970119	G	T	0.722664	1006
18	rs62083279	G	A	0.0357853	1006
18	rs145428629	G	A	0.0964215	1006
18	rs78639032	A	G	0.0308151	1006
18	rs62083280	G	A	0.0357853	1006
18	rs62083281	G	A	0.0357853	1006
18	rs113678118	A	C	0.0308151	1006
18	rs113619663	C	T	0.0308151	1006
18	rs76210227	G	A	0.0626243	1006
18	rs76099091	T	A	0.0626243	1006
18	rs74515959	T	C	0.0367793	1006
18	rs28657056	A	G	0.0308151	1006
18	rs75983472	C	G	0.0477137	1006
18	rs28494889	T	C	0.0308151	1006
18	rs28730916	G	A	0.0308151	1006
18	rs17469528	T	C	0.0318091	1006
18	rs28533056	A	G	0.0298211	1006
18	rs79517777	A	T	0.0298211	1006
18	rs10469016	G	A	0.170974	1006
18	rs76113698	A	C	0.0308151	1006
18	rs4940216	C	A	0.724652	1006
18	rs112015802	G	A	0.0308151	1006
18	rs111481065	G	A	0.0328032	1006
18	rs77607918	C	T	0.0308151	1006
18	rs78054033	C	T	0.0308151	1006
18	rs11665089	G	A	0.725646	1006
18	rs11665091	G	A	0.791252	1006
18	rs11659271	G	C	0.727634	1006
18	rs78859004	A	G	0.0308151	1006
18	rs7228674	T	G	0.733598	1006
18	rs118115661	T	C	0.0715706	1006
18	rs11873067	G	A	0.0626243	1006
18	rs76800869	C	T	0.0308151	1006
18	rs75849213	T	C	0.0308151	1006
18	rs74375265	A	G	0.0308151	1006
18	rs34006752	C	T	0.0258449	1006
18	rs28549056	T	C	0.0308151	1006
18	rs146676974	A	G	0.00397614	1006
18	rs12963929	A	G	0.723658	1006
18	rs28372486	G	A	0.0308151	1006
18	rs9951937	G	A	0.0318091	1006
18	rs882333	T	C	0.72664	1006
18	rs35133008	T	G	0.0924453	1006
18	rs16955522	G	A	0.421471	1006
18	rs113087004	A	T	0.0298211	1006
18	rs17384993	G	A	0.0318091	1006
18	rs12607187	A	G	0.722664	1006
18	rs78939674	G	A	0.0626243	1006
18	rs74412371	T	C	0.0626243	1006
18	rs62083305	A	G	0.0397614	1006
18	rs17385049	C	G	0.0318091	1006
18	rs16955526	T	C	0.0318091	1006
18	rs12967177	T	A	0.722664	1006
18	rs62083306	G	A	0.0397614	1006
18	rs12967485	T	C	0.724652	1006
18	rs76628896	T	C	0.0308151	1006
18	rs12970827	G	A	0.724652	1006
18	rs1007642	T	C	0.0308151	1006
18	rs11875222	T	C	0.0347913	1006
18	rs11872103	C	A	0.0347913	1006
18	rs9947544	G	A	0.0656064	1006
18	rs4939705	A	G	0.722664	1006
18	rs28520810	C	A	0.0298211	1006
18	rs117867028	C	T	0.0308151	1006
18	rs1002225	G	A	0.0308151	1006
18	rs17469990	A	C	0.0347913	1006
18	rs17470011	T	C	0.16998	1006
18	rs118005926	C	T	0.0228628	1006
18	rs116504973	A	T	0.0397614	1006
18	rs12967780	G	T	0.719682	1006
18	rs112373415	C	T	0.0656064	1006
18	rs7242706	T	C	0.78827	1006
18	rs9954488	C	T	0.0298211	1006
18	rs995419	T	C	0.719682	1006
18	rs34668770	C	A	0.0934394	1006
18	rs4330004	G	A	0.0656064	1006
18	rs1431735	G	A	0.0656064	1006
18	rs1431734	A	G	0.78827	1006
18	rs76411036	C	T	0.0347913	1006
18	rs1954957	T	C	0.787276	1006
18	rs714722	C	A	0.0347913	1006
18	rs9964103	G	T	0.0656064	1006
18	rs9963965	A	G	0.0298211	1006
18	rs78590093	A	C	0.0308151	1006
18	rs12458292	G	A	0.291252	1006
18	rs79899491	A	G	0.0298211	1006
18	rs11082946	G	A	0.0675944	1006
18	rs11082947	A	G	0.0675944	1006
18	rs11082948	C	T	0.0675944	1006
18	rs11082949	A	G	0.0675944	1006
18	rs16955556	A	G	0.0427435	1006
18	rs9953189	G	C	0.0675944	1006
18	rs9952947	A	T	0.0675944	1006
18	rs12605744	G	A	0.426441	1006
18	rs8096023	C	A	0.208748	1006
18	rs142097299	T	G	0.0427435	1006
18	rs8082829	C	A	0.277336	1006
18	rs56207171	A	T	0.0238569	1006
18	rs78604678	T	G	0.0675944	1006
18	rs74866114	G	C	0.0347913	1006
18	rs12606370	C	T	0.0357853	1006
18	rs1835713	A	G	0.27833	1006
18	rs11082950	T	G	0.276342	1006
18	rs12607494	C	T	0.277336	1006
18	rs12605459	T	C	0.277336	1006
18	rs12607497	C	T	0.277336	1006
18	rs77222199	A	C	0.0675944	1006
18	rs16955561	C	T	0.0675944	1006
18	rs79929341	C	T	0.0675944	1006
18	rs112315835	C	T	0.0675944	1006
18	rs112834708	G	A	0.0308151	1006
18	rs11664482	C	A	0.661034	1006
18	rs16955566	C	T	0.0675944	1006
18	rs16955568	C	A	0.0675944	1006
18	rs28501638	G	A	0.0298211	1006
18	rs16955569	C	T	0.0427435	1006
18	rs9646524	C	A	0.0675944	1006
18	rs9966447	A	G	0.0308151	1006
18	rs9304432	A	G	0.0675944	1006
18	rs9304433	G	T	0.0675944	1006
18	rs137909565	C	T	0.0347913	1006
18	rs9946140	A	G	0.0308151	1006
18	rs62083308	C	T	0.166004	1006
18	rs12604410	A	G	0.0675944	1006
18	rs16955575	C	T	0.0536779	1006
18	rs1431731	G	A	0.0675944	1006
18	rs62083309	G	A	0.166004	1006
18	rs1431730	G	A	0.0675944	1006
18	rs1893572	G	C	0.661034	1006
18	rs28409180	T	C	0.0308151	1006
18	rs1431729	G	A	0.0675944	1006
18	rs2096994	C	A	0.240557	1006
18	rs2082290	C	T	0.0685885	1006
18	rs80329958	G	T	0.0159046	1006
18	rs9964788	T	G	0.0675944	1006
18	rs72920118	T	G	0.0308151	1006
18	rs12605630	A	T	0.0675944	1006
18	rs12605728	G	A	0.0675944	1006
18	rs9955549	A	C	0.0308151	1006
18	rs9956101	C	T	0.0675944	1006
18	rs75807737	G	A	0.0675944	1006
18	rs76452246	G	A	0.0427435	1006
18	rs5008899	A	G	0.0815109	1006
18	rs1835711	A	G	0.0805169	1006
18	rs1835710	T	C	0.0805169	1006
18	rs1835709	C	T	0.249503	1006
18	rs117971751	G	A	0.0367793	1006
18	rs76404409	G	A	0.0208748	1006
18	rs7231652	A	G	0.235586	1006
18	rs2016581	T	G	0.0457256	1006
18	rs7232087	C	T	0.235586	1006
18	rs78252488	C	T	0.0437376	1006
18	rs77924276	C	T	0.0427435	1006
18	rs11082951	C	G	0.026839	1006
18	rs1943119	C	T	0.237575	1006
18	rs1893571	C	T	0.662028	1006
18	rs1943118	G	A	0.159046	1006
18	rs11872341	G	C	0.100398	1006
18	rs9957838	T	C	0.237575	1006
18	rs10048233	C	T	0.156064	1006
18	rs62083312	T	C	0.0427435	1006
18	rs9948297	C	A	0.237575	1006
18	rs17385890	A	G	0.0347913	1006
18	rs7232655	A	G	0.0437376	1006
18	rs41331848	G	A	0.237575	1006
18	rs7233336	G	C	0.156064	1006
18	rs7233349	G	A	0.237575	1006
18	rs7233856	G	A	0.193837	1006
18	rs7234195	G	C	0.237575	1006
18	rs7238109	G	C	0.236581	1006
18	rs9964026	T	G	0.294235	1006
18	rs9964033	T	C	0.237575	1006
18	rs9964043	T	A	0.237575	1006
18	rs9951920	C	T	0.237575	1006
18	rs12965074	C	T	0.00994036	1006
18	rs16955601	C	G	0.05666	1006
18	rs9952189	A	C	0.237575	1006
18	rs150646358	G	A	0.0109344	1006
18	rs28719994	A	C	0.236581	1006
18	rs72920123	G	A	0.0586481	1006
18	rs78186154	T	C	0.0427435	1006
18	rs16955607	T	C	0.0586481	1006
18	rs6508164	A	C	0.337972	1006
18	rs17386079	C	T	0.0347913	1006
18	rs7244689	C	T	0.234592	1006
18	rs7230693	T	G	0.336978	1006
18	rs7230699	T	C	0.233598	1006
18	rs7229882	G	C	0.233598	1006
18	rs16955620	A	G	0.234592	1006
18	rs9807201	T	A	0.234592	1006
18	rs145387101	T	G	0.0149105	1006
18	rs16955626	T	G	0.234592	1006
18	rs12956650	A	T	0.0298211	1006
18	rs16955630	A	G	0.234592	1006
18	rs9948007	T	C	0.0427435	1006
18	rs9961242	C	T	0.234592	1006
18	rs9304434	T	C	0.446322	1006
18	rs72920132	C	T	0.0666004	1006
18	rs111633238	T	C	0.0188867	1006
18	rs965971	T	C	0.868787	1006
18	rs16955635	A	G	0.0397614	1006
18	rs7240741	G	T	0.0984095	1006
18	rs727515	A	G	0.610338	1006
18	rs727514	C	T	0.812127	1006
18	rs72920137	T	G	0.0377734	1006
18	rs7241166	A	G	0.101392	1006
18	rs35622093	T	G	0.157058	1006
18	rs11082952	G	A	0.156064	1006
18	rs1319619	T	C	0.157058	1006
18	rs984704	G	A	0.157058	1006
18	rs62083314	C	T	0.407555	1006
18	rs67944814	A	G	0.0715706	1006
18	rs16955652	A	G	0.0188867	1006
18	rs7232349	G	A	0.15507	1006
18	rs12958987	G	T	0.299205	1006
18	rs9948149	C	T	0.15507	1006
18	rs149848816	C	T	0.00497018	1006
18	rs12604857	C	T	0.157058	1006
18	rs34899419	G	C	0.299205	1006
18	rs111607397	G	A	0.157058	1006
18	rs73469506	G	T	0.159046	1006
18	rs116976127	G	T	0.026839	1006
18	rs8094747	T	C	0.456262	1006
18	rs8094748	T	C	0.456262	1006
18	rs76831299	C	T	0.0188867	1006
18	rs2116381	T	C	0.456262	1006
18	rs2116380	A	G	0.456262	1006
18	rs2156285	G	A	0.456262	1006
18	rs2116379	A	G	0.456262	1006
18	rs117696444	G	T	0.0188867	1006
18	rs2187221	A	G	0.456262	1006
18	rs2116378	C	T	0.456262	1006
18	rs17386475	T	C	0.144135	1006
18	rs28703132	A	C	0.455268	1006
18	rs28630913	G	T	0.455268	1006
18	rs28459539	A	G	0.455268	1006
18	rs28678524	C	T	0.455268	1006
18	rs9964377	C	A	0.456262	1006
18	rs9966970	C	T	0.880716	1006
18	rs12954536	T	C	0.0417495	1006
18	rs8083955	T	G	0.456262	1006
18	rs34305227	T	C	0.455268	1006
18	rs112049267	C	G	0.0516899	1006
18	rs12957268	A	G	0.456262	1006
18	rs55775712	A	G	0.457256	1006
18	rs55678240	A	C	0.457256	1006
18	rs34486623	C	T	0.405567	1006
18	rs9960035	T	A	0.954274	1006
18	rs9948032	G	A	0.954274	1006
18	rs13313672	T	C	0.457256	1006
18	rs9962954	T	G	0.456262	1006
18	rs9950718	A	G	0.456262	1006
18	rs117882631	C	T	0.0328032	1006
18	rs142564714	G	A	0.0139165	1006
18	rs10853623	A	C	0.456262	1006
18	rs117625587	G	A	0.0188867	1006
18	rs12605902	A	G	0.0516899	1006
18	rs10853624	C	T	0.455268	1006
18	rs10502951	T	C	0.456262	1006
18	rs79193074	T	A	0.105368	1006
18	rs10502952	A	G	0.455268	1006
18	rs12185377	C	T	0.298211	1006
18	rs17386683	G	A	0.0228628	1006
18	rs1006262	A	T	0.456262	1006
18	rs1006263	T	A	0.456262	1006
18	rs1006264	G	T	0.456262	1006
18	rs1573411	C	T	0.456262	1006
18	rs9783901	A	G	0.45825	1006
18	rs4998815	T	G	0.456262	1006
18	rs1074057	T	C	0.0516899	1006
18	rs72920172	T	C	0.0168986	1006
18	rs1573410	A	G	0.454274	1006
18	rs1573409	G	A	0.455268	1006
18	rs78142466	G	T	0.0516899	1006
18	rs1560521	G	C	0.955268	1006
18	rs77688221	G	A	0.0457256	1006
18	rs8098877	C	A	0.10338	1006
18	rs72920173	T	C	0.0337972	1006
18	rs7239852	G	T	0.95328	1006
18	rs76242289	C	T	0.0208748	1006
18	rs116968726	G	A	0.0198807	1006
18	rs12966968	A	G	0.406561	1006
18	rs12967277	C	G	0.406561	1006
18	rs117929956	A	C	0.0298211	1006
18	rs1431752	G	A	0.0715706	1006
18	rs34923505	G	A	0.298211	1006
18	rs78395048	G	A	0.0208748	1006
18	rs12604264	T	C	0.156064	1006
18	rs72920181	T	C	0.0447316	1006
18	rs9956515	C	G	0.455268	1006
18	rs117798307	G	A	0.0129225	1006
18	rs145204217	T	C	0.0178926	1006
18	rs35938312	G	A	0.400596	1006
18	rs35879011	G	A	0.299205	1006
18	rs8088779	G	T	0.455268	1006
18	rs1030594	T	C	0.298211	1006
18	rs1030593	A	G	0.300199	1006
18	rs1030592	T	C	0.2833	1006
18	rs118139608	C	T	0.0188867	1006
18	rs7506794	C	A	0.0725646	1006
18	rs17478130	G	A	0.0188867	1006
18	rs17387036	C	T	0.408549	1006
18	rs75946017	T	G	0.0198807	1006
18	rs112648558	G	T	0.0298211	1006
18	rs117676138	C	T	0.0129225	1006
18	rs6508168	C	G	0.454274	1006
18	rs117412448	A	G	0.188867	1006
18	rs75510319	G	T	0.0516899	1006
18	rs8095147	G	A	0.472167	1006
18	rs138522310	C	T	0.0228628	1006
18	rs1431749	G	A	0.0715706	1006
18	rs4384683	G	A	0.545726	1006
18	rs55866033	C	A	0.0715706	1006
18	rs143913489	G	T	0.00695825	1006
18	rs35002729	C	T	0.296223	1006
18	rs35063233	G	A	0.400596	1006
18	rs78367413	T	C	0.0208748	1006
18	rs16955721	G	A	0.109344	1006
18	rs72920200	T	C	0.0308151	1006
18	rs2116382	A	G	0.500994	1006
18	rs73456875	C	G	0.105368	1006
18	rs2032256	A	G	0.954274	1006
18	rs11659401	G	C	0.408549	1006
18	rs58604490	G	C	0.104374	1006
18	rs117715492	C	T	0.0188867	1006
18	rs6508169	C	A	0.954274	1006
18	rs6508170	A	G	0.954274	1006
18	rs16955732	A	C	0.0188867	1006
18	rs112349071	C	A	0.157058	1006
18	rs117564411	C	T	0.0685885	1006
18	rs4939707	C	G	0.457256	1006
18	rs60842805	T	C	0.0487078	1006
18	rs28429834	G	A	0.0487078	1006
18	rs17478731	G	A	0.0188867	1006
18	rs147947841	T	C	0.00994036	1006
18	rs149038976	G	A	0.0228628	1006
18	rs72922207	G	T	0.0675944	1006
18	rs117371166	C	G	0.0188867	1006
18	rs1560520	T	A	0.406561	1006
18	rs1110616	A	T	0.296223	1006
18	rs73456885	T	C	0.0586481	1006
18	rs2156286	A	G	0.407555	1006
18	rs752870	C	T	0.296223	1006
18	rs62098988	G	A	0.0178926	1006
18	rs147924677	G	A	0.0308151	1006
18	rs117313116	T	C	0.0487078	1006
18	rs11872222	G	A	0.0178926	1006
18	rs7227223	C	T	0.899602	1006
18	rs56383134	G	A	0.295229	1006
18	rs11561595	G	A	0.295229	1006
18	rs117847393	A	G	0.0208748	1006
18	rs77067843	C	T	0.0208748	1006
18	rs7232516	G	A	0.122266	1006
18	rs116924338	G	T	0.0487078	1006
18	rs78371271	A	G	0.0586481	1006
18	rs72922219	A	G	0.0407555	1006
18	rs1560518	G	A	0.951292	1006
18	rs117357586	C	T	0.0487078	1006
18	rs77014141	G	T	0.054672	1006
18	rs6417119	C	T	0.0526839	1006
18	rs6508172	T	C	0.0526839	1006
18	rs143264523	G	A	0.0178926	1006
18	rs145566013	C	T	0.0178926	1006
18	rs11082953	A	T	0.351889	1006
18	rs4552105	G	A	0.454274	1006
18	rs4528675	G	A	0.419483	1006
18	rs113987573	C	T	0.054672	1006
18	rs116859453	C	T	0.054672	1006
18	rs11082954	T	C	0.354871	1006
18	rs138278502	T	C	0.0178926	1006
18	rs149606491	T	C	0.0705765	1006
18	rs149735550	G	T	0.405567	1006
18	rs140197813	G	A	0.0487078	1006
18	rs11533771	G	A	0.297217	1006
18	rs143888233	T	C	0.0178926	1006
18	rs145953286	T	C	0.0705765	1006
18	rs11665656	G	A	0.408549	1006
18	rs9956644	T	C	0.90159	1006
18	rs142311103	G	A	0.055666	1006
18	rs141504224	A	G	0.0178926	1006
18	rs143719513	T	A	0.0178926	1006
18	rs2043187	A	G	0.722664	1006
18	rs4940220	G	A	0.0705765	1006
18	rs73956081	A	T	0.0516899	1006
18	rs12455180	C	T	0.367793	1006
18	rs34089681	T	C	0.460239	1006
18	rs190616207	C	G	0.0168986	1006
18	rs149237582	C	T	0.0188867	1006
18	rs73456895	G	A	0.055666	1006
18	rs72922231	C	T	0.0178926	1006
18	rs73456896	G	A	0.055666	1006
18	rs9807410	C	T	0.0497018	1006
18	rs79959500	C	T	0.136183	1006
18	rs55827098	G	T	0.404573	1006
18	rs12960147	A	G	0.460239	1006
18	rs12605590	T	C	0.0695825	1006
18	rs117442428	G	C	0.0497018	1006
18	rs60460659	G	T	0.0695825	1006
18	rs7244657	G	A	0.0477137	1006
18	rs11665461	A	T	0.407555	1006
18	rs11665486	C	T	0.407555	1006
18	rs7244733	C	T	0.952286	1006
18	rs73456901	T	G	0.0576541	1006
18	rs9953016	C	T	0.653082	1006
18	rs12455796	C	A	0.295229	1006
18	rs12968228	T	C	0.446322	1006
18	rs73458906	C	T	0.0536779	1006
18	rs17387778	G	C	0.445328	1006
18	rs11873073	T	C	0.0188867	1006
18	rs117373717	A	T	0.0139165	1006
18	rs118180550	C	T	0.0218688	1006
18	rs1943099	C	T	0.0188867	1006
18	rs1943098	G	T	0.445328	1006
18	rs73458909	A	G	0.055666	1006
18	rs17387869	T	C	0.445328	1006
18	rs12326720	T	C	0.0477137	1006
18	rs118003120	G	C	0.0149105	1006
18	rs113690737	A	G	0.0497018	1006
18	rs1943117	C	T	0.84493	1006
18	rs12957223	T	C	0.464215	1006
18	rs1943115	C	T	0.296223	1006
18	rs73458919	A	G	0.05666	1006
18	rs9949985	G	T	0.951292	1006
18	rs75015333	A	C	0.0795229	1006
18	rs35287057	G	T	0.445328	1006
18	rs34053365	T	C	0.446322	1006
18	rs74649705	T	C	0.0198807	1006
18	rs75388452	T	G	0.0487078	1006
18	rs56041455	G	A	0.294235	1006
18	rs73458920	G	C	0.05666	1006
18	rs73458927	G	A	0.054672	1006
18	rs12965339	C	A	0.403579	1006
18	rs113451075	G	A	0.0159046	1006
18	rs72922257	C	T	0.0198807	1006
18	rs4940221	A	T	0.294235	1006
18	rs4939712	G	A	0.294235	1006
18	rs1594516	C	T	0.446322	1006
18	rs72922260	G	A	0.0308151	1006
18	rs57778217	A	C	0.05666	1006
18	rs1431740	C	G	0.570577	1006
18	rs11660161	T	A	0.293241	1006
18	rs9950907	T	G	0.449304	1006
18	rs79682974	A	G	0.0188867	1006
18	rs1367847	T	G	0.0188867	1006
18	rs1346971	G	A	0.950298	1006
18	rs1346970	G	A	0.950298	1006
18	rs11665098	A	G	0.0198807	1006
18	rs16955790	C	T	0.0795229	1006
18	rs73458935	A	C	0.05666	1006
18	rs17479440	A	G	0.446322	1006
18	rs9304435	T	C	0.105368	1006
18	rs980246	A	T	0.950298	1006
18	rs10502953	A	G	0.0188867	1006
18	rs9957569	T	C	0.105368	1006
18	rs10502954	A	C	0.0497018	1006
18	rs117858425	T	A	0.0487078	1006
18	rs12454902	G	T	0.0795229	1006
18	rs117442516	C	T	0.0487078	1006
18	rs66963940	C	T	0.0497018	1006
18	rs1431738	C	T	0.102386	1006
18	rs2060119	A	C	0.44831	1006
18	rs17479650	A	G	0.0188867	1006
18	rs77544522	T	C	0.0397614	1006
18	rs73458945	G	A	0.0536779	1006
18	rs72922273	G	A	0.0188867	1006
18	rs58427074	A	G	0.294235	1006
18	rs117601667	A	G	0.0795229	1006
18	rs72922279	G	A	0.0188867	1006
18	rs1943113	C	T	0.296223	1006
18	rs1943112	C	T	0.950298	1006
18	rs1943111	A	C	0.44831	1006
18	rs1943110	T	C	0.44831	1006
18	rs1943109	G	A	0.44831	1006
18	rs7237931	T	C	0.44831	1006
18	rs7237177	G	C	0.138171	1006
18	rs7236792	A	G	0.44831	1006
18	rs67363565	T	C	0.0497018	1006
18	rs72922288	G	C	0.0198807	1006
18	rs76703070	T	C	0.0159046	1006
18	rs4588078	C	T	0.44831	1006
18	rs4442912	T	A	0.44831	1006
18	rs7242967	T	G	0.44831	1006
18	rs4940222	T	C	0.604374	1006
18	rs10502955	T	G	0.0188867	1006
18	rs7243467	T	C	0.585487	1006
18	rs7244124	T	C	0.446322	1006
18	rs1943108	T	C	0.0815109	1006
18	rs9957129	C	T	0.446322	1006
18	rs1943107	A	G	0.140159	1006
18	rs12326910	G	A	0.0536779	1006
18	rs74502735	C	A	0.140159	1006
18	rs8086509	T	C	0.950298	1006
18	rs8085762	G	A	0.446322	1006
18	rs72922295	T	A	0.0735586	1006
18	rs7234192	C	A	0.0487078	1006
18	rs11663768	C	T	0.295229	1006
18	rs11663767	A	G	0.0198807	1006
18	rs7234775	G	A	0.950298	1006
18	rs1943092	C	T	0.950298	1006
18	rs1943093	T	C	0.446322	1006
18	rs7240535	T	C	0.446322	1006
18	rs6508175	G	T	0.295229	1006
18	rs6508176	C	T	0.435388	1006
18	rs75449839	T	G	0.0497018	1006
18	rs74945037	G	A	0.0487078	1006
18	rs756193	C	T	0.950298	1006
18	rs111485451	T	C	0.0149105	1006
18	rs9947195	G	A	0.423459	1006
18	rs9304436	T	C	0.446322	1006
18	rs151208108	C	T	0.0188867	1006
18	rs10502956	C	T	0.446322	1006
18	rs77673472	A	G	0.140159	1006
18	rs8091553	G	C	0.0854871	1006
18	rs2156283	G	A	0.895626	1006
18	rs2156284	C	G	0.514911	1006
18	rs7237293	G	A	0.446322	1006
18	rs12963801	G	A	0.446322	1006
18	rs952835	G	A	0.447316	1006
18	rs76443809	T	C	0.0198807	1006
18	rs117869537	T	C	0.0188867	1006
18	rs2229080	C	G	0.415507	1006
18	rs17389547	A	C	0.0188867	1006
18	rs17389596	T	C	0.446322	1006
18	rs8097604	A	T	0.0497018	1006
18	rs72481260	C	T	0.0805169	1006
18	rs28645804	T	C	0.44831	1006
18	rs12373205	A	G	0.295229	1006
18	rs17389610	T	G	0.0168986	1006
18	rs12956563	G	A	0.0248509	1006
18	rs74509063	C	T	0.0487078	1006
18	rs12373390	T	C	0.296223	1006
18	rs3737396	G	A	0.425447	1006
18	rs17389658	C	G	0.0188867	1006
18	rs2032254	A	G	0.44831	1006
18	rs2032255	C	T	0.44831	1006
18	rs34076636	T	C	0.446322	1006
18	rs12455748	G	C	0.296223	1006
18	rs118129444	C	T	0.0198807	1006
18	rs77386499	C	A	0.0497018	1006
18	rs1541287	C	T	0.436382	1006
18	rs75666527	A	T	0.0477137	1006
18	rs117442958	T	C	0.0487078	1006
18	rs8095926	A	C	0.446322	1006
18	rs12971123	C	G	0.446322	1006
18	rs9956594	G	A	0.425447	1006
18	rs9956617	C	T	0.44831	1006
18	rs34975987	G	A	0.295229	1006
18	rs17389854	T	C	0.449304	1006
18	rs1943094	C	A	0.950298	1006
18	rs4401134	C	T	0.136183	1006
18	rs1943095	A	T	0.950298	1006
18	rs17389882	T	C	0.0188867	1006
18	rs28371046	A	G	0.449304	1006
18	rs28607395	G	A	0.449304	1006
18	rs17481048	G	T	0.0188867	1006
18	rs9963041	A	G	0.449304	1006
18	rs9963248	C	A	0.449304	1006
18	rs9963251	A	G	0.449304	1006
18	rs9963261	A	G	0.449304	1006
18	rs12968712	G	A	0.432406	1006
18	rs9955001	T	C	0.449304	1006
18	rs9966005	A	G	0.441352	1006
18	rs9966074	A	T	0.449304	1006
18	rs1943096	A	G	0.450298	1006
18	rs141943267	C	T	0.00596421	1006
18	rs28391855	A	G	0.449304	1006
18	rs12327371	T	C	0.0188867	1006
18	rs9964756	T	G	0.900596	1006
18	rs1943097	G	T	0.447316	1006
18	rs34105520	A	G	0.296223	1006
18	rs118098882	A	G	0.0337972	1006
18	rs12326745	C	T	0.0497018	1006
18	rs75739802	G	A	0.0188867	1006
18	rs9958907	G	A	0.445328	1006
18	rs9959055	C	T	0.445328	1006
18	rs147950464	A	G	0.00695825	1006
18	rs12607356	G	A	0.423459	1006
18	rs12457812	C	T	0.436382	1006
18	rs12605883	T	A	0.445328	1006
18	rs12605899	T	C	0.445328	1006
18	rs1943120	G	T	0.447316	1006
18	rs1943121	C	T	0.447316	1006
18	rs1943122	T	C	0.447316	1006
18	rs1943123	C	A	0.950298	1006
18	rs1943124	A	G	0.447316	1006
18	rs12454157	A	C	0.297217	1006
18	rs7505239	T	A	0.447316	1006
18	rs35951841	T	C	0.447316	1006
18	rs36139175	T	G	0.447316	1006
18	rs36156046	A	C	0.447316	1006
18	rs148663534	A	G	0.028827	1006
18	rs16955848	C	T	0.0854871	1006
18	rs1943125	G	C	0.447316	1006
18	rs8094205	G	C	0.447316	1006
18	rs8093988	A	T	0.44831	1006
18	rs12966311	T	C	0.380716	1006
18	rs8094136	A	C	0.447316	1006
18	rs8097919	C	A	0.447316	1006
18	rs111978802	T	G	0.0159046	1006
18	rs6508177	C	T	0.447316	1006
18	rs7243975	A	G	0.447316	1006
18	rs73458972	A	G	0.0536779	1006
18	rs67178174	G	A	0.0497018	1006
18	rs9944717	T	C	0.447316	1006
18	rs56309201	T	A	0.0228628	1006
18	rs2276204	T	G	0.447316	1006
18	rs1943126	T	C	0.447316	1006
18	rs1943127	G	C	0.447316	1006
18	rs1943128	C	T	0.447316	1006
18	rs112088051	C	T	0.0487078	1006
18	rs17390611	G	A	0.0198807	1006
18	rs17390646	G	C	0.125249	1006
18	rs2298656	C	T	0.0805169	1006
18	rs2298655	A	C	0.44831	1006
18	rs72924265	C	T	0.0188867	1006
18	rs2298654	T	G	0.447316	1006
18	rs2298653	G	A	0.447316	1006
18	rs11082957	A	G	0.0487078	1006
18	rs3819136	T	G	0.447316	1006
18	rs17390820	C	A	0.447316	1006
18	rs12959504	T	G	0.447316	1006
18	rs12962528	C	T	0.447316	1006
18	rs12962882	G	C	0.950298	1006
18	rs147523319	A	G	0.0487078	1006
18	rs8092664	C	G	0.297217	1006
18	rs17482112	G	T	0.0188867	1006
18	rs8096407	A	G	0.447316	1006
18	rs8096650	C	G	0.447316	1006
18	rs8096807	C	T	0.447316	1006
18	rs8096819	A	C	0.297217	1006
18	rs8097335	C	T	0.447316	1006
18	rs8097596	G	T	0.950298	1006
18	rs8098649	T	A	0.447316	1006
18	rs8084200	C	A	0.447316	1006
18	rs62097871	G	A	0.0159046	1006
18	rs17391044	C	T	0.0188867	1006
18	rs11659774	T	C	0.447316	1006
18	rs145953416	G	A	0.0198807	1006
18	rs11662873	G	A	0.447316	1006
18	rs17391190	A	T	0.188867	1006
18	rs66529681	A	T	0.0497018	1006
18	rs17391253	C	G	0.447316	1006
18	rs9960722	A	T	0.447316	1006
18	rs16955860	T	C	0.0805169	1006
18	rs9953091	T	G	0.447316	1006
18	rs9953180	T	G	0.447316	1006
18	rs9953186	T	C	0.447316	1006
18	rs17391470	A	G	0.296223	1006
18	rs117688213	G	C	0.0139165	1006
18	rs3819137	C	T	0.0526839	1006
18	rs79474914	A	G	0.0497018	1006
18	rs78324365	G	A	0.0805169	1006
18	rs9967572	A	C	0.447316	1006
18	rs4564688	C	A	0.447316	1006
18	rs1943129	A	G	0.447316	1006
18	rs1943130	G	C	0.447316	1006
18	rs1943131	T	C	0.0805169	1006
18	rs73458980	C	A	0.0526839	1006
18	rs78556195	C	T	0.0526839	1006
18	rs12963047	C	T	0.471173	1006
18	rs28399931	T	C	0.447316	1006
18	rs2226773	C	T	0.447316	1006
18	rs73458982	T	G	0.0526839	1006
18	rs17391654	T	C	0.0198807	1006
18	rs11664259	C	T	0.404573	1006
18	rs113427987	G	A	0.0526839	1006
18	rs73458984	G	A	0.0526839	1006
18	rs12458638	A	G	0.382704	1006
18	rs80098946	G	A	0.0815109	1006
18	rs117362647	C	T	0.0308151	1006
18	rs117530539	C	T	0.0159046	1006
18	rs36063562	A	G	0.266402	1006
18	rs117392040	C	T	0.0318091	1006
18	rs16955873	C	A	0.0805169	1006
18	rs75816960	A	G	0.0755467	1006
18	rs10083942	G	A	0.0188867	1006
18	rs78914372	C	T	0.0805169	1006
18	rs11873383	A	G	0.0188867	1006
18	rs77078075	C	T	0.0805169	1006
18	rs143942496	T	A	0.0218688	1006
18	rs11874287	A	G	0.0188867	1006
18	rs139771524	C	T	0.0218688	1006
18	rs1943132	G	A	0.262425	1006
18	rs28403887	T	G	0.224652	1006
18	rs149805932	A	C	0.0318091	1006
18	rs950278	C	G	0.447316	1006
18	rs950279	G	A	0.139165	1006
18	rs138372434	T	C	0.0188867	1006
18	rs7227090	A	G	0.139165	1006
18	rs147989367	T	C	0.0188867	1006
18	rs4245252	C	A	0.263419	1006
18	rs8087529	C	T	0.260437	1006
18	rs8092162	G	A	0.0178926	1006
18	rs112137443	T	C	0.0308151	1006
18	rs2212800	G	C	0.0188867	1006
18	rs16955886	A	G	0.0854871	1006
18	rs141339568	G	A	0.0139165	1006
18	rs16955887	C	T	0.084493	1006
18	rs12458530	A	G	0.139165	1006
18	rs12456218	T	A	0.139165	1006
18	rs2156287	C	T	0.973161	1006
18	rs114707458	G	A	0.0805169	1006
18	rs1943134	C	T	0.0805169	1006
18	rs1943135	G	A	0.139165	1006
18	rs6508178	G	T	0.263419	1006
18	rs9958528	G	A	0.139165	1006
18	rs1943136	C	T	0.280318	1006
18	rs112236025	C	A	0.0218688	1006
18	rs17483199	G	C	0.468191	1006
18	rs11873939	T	C	0.0188867	1006
18	rs7241707	T	C	0.487078	1006
18	rs7241742	T	C	0.281312	1006
18	rs117889257	A	G	0.0805169	1006
18	rs16955906	C	A	0.12326	1006
18	rs116513496	C	T	0.0805169	1006
18	rs77897356	G	A	0.0805169	1006
18	rs1943137	T	C	0.0188867	1006
18	rs9945127	A	G	0.12326	1006
18	rs1943138	C	T	0.0188867	1006
18	rs9957857	T	G	0.467197	1006
18	rs188641997	T	C	0.0149105	1006
18	rs191136495	G	C	0.0149105	1006
18	rs150111477	C	A	0.0188867	1006
18	rs182379749	C	T	0.0188867	1006
18	rs117446085	G	A	0.0427435	1006
18	rs7233480	C	A	0.281312	1006
18	rs4147355	G	A	0.461233	1006
18	rs4147356	A	T	0.44334	1006
18	rs10502957	G	C	0.0188867	1006
18	rs10502958	C	A	0.0188867	1006
18	rs17392344	A	G	0.0188867	1006
18	rs8085635	C	T	0.461233	1006
18	rs8086929	T	C	0.0178926	1006
18	rs118103014	G	C	0.0745527	1006
18	rs115463446	C	T	0.0188867	1006
18	rs78030132	G	C	0.0735586	1006
18	rs1943106	G	T	0.277336	1006
18	rs12454568	C	T	0.122266	1006
18	rs74638427	T	C	0.0308151	1006
18	rs72926138	C	G	0.0188867	1006
18	rs9959777	T	G	0.44334	1006
18	rs6508179	A	C	0.281312	1006
18	rs118029594	C	T	0.0149105	1006
18	rs76103406	C	A	0.0308151	1006
18	rs72926141	G	A	0.00695825	1006
18	rs67973712	C	G	0.026839	1006
18	rs1893569	G	A	0.209742	1006
18	rs9957173	G	A	0.461233	1006
18	rs16955910	T	G	0.124254	1006
18	rs118072974	T	A	0.0228628	1006
18	rs35504520	C	T	0.281312	1006
18	rs12959551	C	T	0.439364	1006
18	rs72926148	T	G	0.0188867	1006
18	rs72926150	G	T	0.0188867	1006
18	rs144622301	T	G	0.0188867	1006
18	rs115576991	C	A	0.0894632	1006
18	rs115812024	T	C	0.0894632	1006
18	rs2000758	A	G	0.440358	1006
18	rs4940227	G	C	0.12326	1006
18	rs10469017	C	G	0.0178926	1006
18	rs144483478	A	G	0.0188867	1006
18	rs56341215	A	G	0.440358	1006
18	rs12957778	A	G	0.400596	1006
18	rs147886669	C	G	0.0208748	1006
18	rs141524854	C	T	0.0208748	1006
18	rs72926162	G	A	0.0188867	1006
18	rs35196449	C	T	0.212724	1006
18	rs78640288	T	C	0.0894632	1006
18	rs75723989	G	T	0.0536779	1006
18	rs115814478	T	C	0.0894632	1006
18	rs117836641	G	C	0.0894632	1006
18	rs78791674	T	C	0.0149105	1006
18	rs11082959	T	C	0.212724	1006
18	rs72926165	T	C	0.0188867	1006
18	rs8097721	G	A	0.122266	1006
18	rs9966786	G	A	0.12326	1006
18	rs72926170	T	C	0.0188867	1006
18	rs72926172	C	T	0.0188867	1006
18	rs75966032	A	T	0.0894632	1006
18	rs56071382	T	C	0.026839	1006
18	rs6508180	T	C	0.694831	1006
18	rs117765805	G	A	0.0149105	1006
18	rs72926176	A	G	0.0198807	1006
18	rs72926178	G	A	0.0198807	1006
18	rs72926182	T	A	0.0188867	1006
18	rs72926184	G	C	0.0198807	1006
18	rs4940229	G	A	0.694831	1006
18	rs72926186	A	T	0.0188867	1006
18	rs72926189	G	A	0.0198807	1006
18	rs4940230	A	C	0.125249	1006
18	rs72926192	T	C	0.0188867	1006
18	rs9955796	C	A	0.690855	1006
18	rs72926194	A	G	0.0198807	1006
18	rs115705739	G	C	0.0198807	1006
18	rs115622684	C	T	0.0198807	1006
18	rs72926195	T	C	0.0198807	1006
18	rs35166096	C	T	0.122266	1006
18	rs6508181	A	G	0.702783	1006
18	rs72926201	A	G	0.0198807	1006
18	rs11873245	T	C	0.0198807	1006
18	rs11876062	C	T	0.0188867	1006
18	rs9962115	A	G	0.12326	1006
18	rs72928107	T	C	0.0188867	1006
18	rs56888517	A	G	0.027833	1006
18	rs72928110	A	G	0.0198807	1006
18	rs62097898	T	C	0.133201	1006
18	rs72928112	A	G	0.0198807	1006
18	rs72928114	G	A	0.0198807	1006
18	rs4940231	T	C	0.718688	1006
18	rs4940232	A	C	0.718688	1006
18	rs4939714	G	A	0.718688	1006
18	rs72928119	T	C	0.0198807	1006
18	rs72928122	A	G	0.0198807	1006
18	rs72928124	C	T	0.0198807	1006
18	rs72928129	G	A	0.0188867	1006
18	rs72928131	G	A	0.0198807	1006
18	rs117643043	A	C	0.0198807	1006
18	rs116911808	T	C	0.0188867	1006
18	rs117257259	A	G	0.0198807	1006
18	rs118134195	A	G	0.0188867	1006
18	rs8098489	G	A	0.718688	1006
18	rs116732532	C	T	0.0198807	1006
18	rs115286291	T	A	0.0198807	1006
18	rs117050545	T	C	0.0894632	1006
18	rs72928139	T	C	0.0198807	1006
18	rs72928142	G	A	0.0198807	1006
18	rs72928144	A	G	0.0198807	1006
18	rs72928145	G	T	0.0198807	1006
18	rs34324938	C	T	0.0198807	1006
18	rs34676849	C	G	0.0198807	1006
18	rs35882478	A	G	0.0198807	1006
18	rs72928153	A	C	0.0198807	1006
18	rs8086856	C	T	0.026839	1006
18	rs72928155	T	C	0.0188867	1006
18	rs117783188	G	A	0.0198807	1006
18	rs7235054	C	T	0.45825	1006
18	rs55704566	C	T	0.12326	1006
18	rs138716200	C	G	0.0198807	1006
18	rs72928160	C	T	0.0248509	1006
18	rs72928164	A	T	0.0188867	1006
18	rs72928165	T	G	0.0198807	1006
18	rs9962094	G	C	0.45825	1006
18	rs72928170	A	G	0.0188867	1006
18	rs74404374	A	G	0.122266	1006
18	rs76285833	A	G	0.12326	1006
18	rs72928173	A	G	0.0198807	1006
18	rs9965121	A	G	0.2167	1006
18	rs67330260	A	G	0.026839	1006
18	rs77725854	G	A	0.0198807	1006
18	rs28469582	T	C	0.478131	1006
18	rs66804102	C	A	0.026839	1006
18	rs67300728	A	G	0.026839	1006
18	rs11663596	T	C	0.388668	1006
18	rs67539636	A	C	0.027833	1006
18	rs72928185	A	G	0.0188867	1006
18	rs11876381	T	C	0.0188867	1006
18	rs58521521	C	G	0.027833	1006
18	rs67913578	A	G	0.026839	1006
18	rs67582914	C	T	0.026839	1006
18	rs67165651	G	A	0.026839	1006
18	rs72928189	A	G	0.0188867	1006
18	rs76886930	G	A	0.122266	1006
18	rs6508182	C	T	0.722664	1006
18	rs73956750	A	G	0.0934394	1006
18	rs11662096	C	T	0.0188867	1006
18	rs78074907	A	G	0.0188867	1006
18	rs72928191	A	T	0.0188867	1006
18	rs72928193	T	C	0.027833	1006
18	rs9958458	A	G	0.725646	1006
18	rs67230963	A	C	0.026839	1006
18	rs9962633	T	A	0.72664	1006
18	rs59456053	G	A	0.026839	1006
18	rs80100009	G	A	0.122266	1006
18	rs148317708	G	A	0.027833	1006
18	rs8088528	A	G	0.576541	1006
18	rs111244708	G	A	0.026839	1006
18	rs67211888	C	T	0.026839	1006
18	rs150759060	A	G	0.026839	1006
18	rs68109263	A	G	0.0467197	1006
18	rs76398773	C	T	0.122266	1006
18	rs112903063	C	T	0.12326	1006
18	rs9956051	T	C	0.718688	1006
18	rs62097899	C	T	0.421471	1006
18	rs28399882	A	G	0.125249	1006
18	rs7504990	T	C	0.717694	1006
18	rs117524224	T	G	0.0298211	1006
18	rs115250846	A	G	0.0198807	1006
18	rs8091154	G	A	0.026839	1006
18	rs8091077	A	G	0.125249	1006
18	rs58735160	G	A	0.026839	1006
18	rs35973632	C	G	0.0954274	1006
18	rs72930009	A	T	0.0188867	1006
18	rs117345122	G	T	0.0218688	1006
18	rs714	A	G	0.723658	1006
18	rs7506663	T	C	0.72167	1006
18	rs149270288	A	C	0.028827	1006
18	rs67365230	T	C	0.0775348	1006
18	rs77366429	T	C	0.0755467	1006
18	rs72930014	C	G	0.026839	1006
18	rs9956172	C	T	0.12326	1006
18	rs35955517	T	C	0.105368	1006
18	rs9957080	G	T	0.715706	1006
18	rs79677052	G	A	0.027833	1006
18	rs72930017	C	T	0.111332	1006
18	rs9807752	A	T	0.569583	1006
18	rs56019588	A	C	0.026839	1006
18	rs9304437	T	G	0.72167	1006
18	rs118076017	T	C	0.0129225	1006
18	rs72930022	T	C	0.0188867	1006
18	rs6508183	C	T	0.7167	1006
18	rs66939940	T	G	0.105368	1006
18	rs36102648	G	A	0.0775348	1006
18	rs4939717	A	G	0.122266	1006
18	rs59095967	T	C	0.0467197	1006
18	rs7234521	A	G	0.72167	1006
18	rs7238466	A	G	0.722664	1006
18	rs28569227	G	A	0.026839	1006
18	rs28575839	C	T	0.026839	1006
18	rs73956755	T	C	0.027833	1006
18	rs4128955	T	A	0.145129	1006
18	rs111614269	G	A	0.0367793	1006
18	rs117371297	A	G	0.0129225	1006
18	rs7507060	C	T	0.717694	1006
18	rs78328188	C	T	0.0228628	1006
18	rs11082960	G	T	0.717694	1006
18	rs11082961	G	A	0.12326	1006
18	rs10775503	C	T	0.564612	1006
18	rs11663217	A	G	0.44334	1006
18	rs8087704	G	A	0.027833	1006
18	rs62097900	C	T	0.442346	1006
18	rs7237308	T	C	0.691849	1006
18	rs7236076	A	G	0.689861	1006
18	rs9962352	A	G	0.026839	1006
18	rs140053516	T	C	0.027833	1006
18	rs7242428	A	G	0.125249	1006
18	rs7228076	G	A	0.125249	1006
18	rs117512210	G	A	0.0248509	1006
18	rs9945571	G	T	0.026839	1006
18	rs79260114	A	G	0.0536779	1006
18	rs7504512	G	A	0.72167	1006
18	rs7504478	C	T	0.54672	1006
18	rs72930051	A	G	0.0188867	1006
18	rs11873115	C	T	0.125249	1006
18	rs74562817	T	G	0.124254	1006
18	rs146045426	T	G	0.00497018	1006
18	rs12956043	G	A	0.0954274	1006
18	rs62097903	A	G	0.423459	1006
18	rs72930052	A	G	0.0188867	1006
18	rs117833779	G	A	0.0308151	1006
18	rs147560333	G	A	0.0218688	1006
18	rs117646921	A	T	0.0129225	1006
18	rs111841928	T	C	0.027833	1006
18	rs72930055	A	C	0.0198807	1006
18	rs115848970	C	T	0.0188867	1006
18	rs4076100	G	A	0.0974155	1006
18	rs7506454	G	A	0.717694	1006
18	rs56005836	C	T	0.026839	1006
18	rs67902411	A	G	0.0188867	1006
18	rs4940233	C	G	0.12326	1006
18	rs55749022	C	G	0.592445	1006
18	rs9944713	C	A	0.717694	1006
18	rs111454094	G	A	0.027833	1006
18	rs74325060	C	T	0.12326	1006
18	rs12326258	G	T	0.151093	1006
18	rs71368906	G	A	0.0198807	1006
18	rs117018239	T	C	0.0109344	1006
18	rs7233818	T	C	0.722664	1006
18	rs11876944	T	C	0.0188867	1006
18	rs62097939	A	G	0.550696	1006
18	rs62097940	C	G	0.427435	1006
18	rs9963316	T	C	0.125249	1006
18	rs9951405	A	G	0.723658	1006
18	rs113407472	A	G	0.027833	1006
18	rs111889310	A	G	0.027833	1006
18	rs11874860	G	C	0.0188867	1006
18	rs112372008	G	A	0.027833	1006
18	rs56183156	C	G	0.421471	1006
18	rs4940234	C	A	0.717694	1006
18	rs12607155	A	G	0.12326	1006
18	rs113956550	C	T	0.026839	1006
18	rs111348489	G	A	0.027833	1006
18	rs58427689	C	T	0.545726	1006
18	rs67744445	G	A	0.026839	1006
18	rs8094933	C	T	0.718688	1006
18	rs72932044	A	G	0.0208748	1006
18	rs187248710	C	T	0.0129225	1006
18	rs7505529	A	G	0.720676	1006
18	rs7237297	T	C	0.0984095	1006
18	rs12455244	C	T	0.12326	1006
18	rs7236357	C	T	0.125249	1006
18	rs7240423	C	T	0.0974155	1006
18	rs72932047	G	A	0.026839	1006
18	rs61537869	A	G	0.579523	1006
18	rs56796226	A	G	0.427435	1006
18	rs8083923	G	T	0.0974155	1006
18	rs117413396	G	T	0.12326	1006
18	rs113784876	C	T	0.12326	1006
18	rs62097945	A	G	0.143141	1006
18	rs117374450	C	T	0.0437376	1006
18	rs4076845	G	T	0.12326	1006
18	rs7505453	T	A	0.54672	1006
18	rs7505465	T	C	0.5666	1006
18	rs141646278	A	G	0.00596421	1006
18	rs4077283	G	A	0.718688	1006
18	rs4078289	A	G	0.723658	1006
18	rs74932849	G	A	0.12326	1006
18	rs4078288	G	A	0.722664	1006
18	rs75987806	A	G	0.12326	1006
18	rs9807185	G	T	0.427435	1006
18	rs11872713	C	T	0.142147	1006
18	rs7504750	C	A	0.722664	1006
18	rs72932061	C	T	0.0188867	1006
18	rs117533571	C	G	0.028827	1006
18	rs79928427	T	A	0.0258449	1006
18	rs9950125	A	G	0.55169	1006
18	rs114377411	G	A	0.027833	1006
18	rs79648728	G	C	0.0228628	1006
18	rs117128022	A	G	0.0228628	1006
18	rs34245999	A	G	0.0984095	1006
18	rs6508186	C	T	0.549702	1006
18	rs10468872	T	G	0.027833	1006
18	rs141052618	T	A	0.0228628	1006
18	rs77137563	G	A	0.0228628	1006
18	rs12955701	T	A	0.719682	1006
18	rs116914281	G	T	0.0178926	1006
18	rs7504389	A	G	0.723658	1006
18	rs11082963	T	C	0.124254	1006
18	rs34569535	A	C	0.4334	1006
18	rs12457542	T	A	0.700795	1006
18	rs67277226	A	G	0.027833	1006
18	rs74329619	A	C	0.027833	1006
18	rs7505366	A	C	0.0974155	1006
18	rs4940235	C	A	0.517893	1006
18	rs151296306	C	T	0.0119284	1006
18	rs77867423	C	G	0.0715706	1006
18	rs9952826	G	A	0.0904573	1006
18	rs7506242	A	G	0.0904573	1006
18	rs6508187	C	A	0.0894632	1006
18	rs6417120	C	A	0.611332	1006
18	rs62097947	A	T	0.399602	1006
18	rs11875796	G	T	0.210736	1006
18	rs117818440	A	G	0.0437376	1006
18	rs72932085	G	A	0.0994036	1006
18	rs72932086	T	G	0.130219	1006
18	rs8088299	T	G	0.616302	1006
18	rs7506428	A	C	0.612326	1006
18	rs11663694	T	C	0.402584	1006
18	rs66493109	G	A	0.21173	1006
18	rs8085965	G	T	0.616302	1006
18	rs12956299	A	C	0.0258449	1006
18	rs117508188	C	T	0.0427435	1006
18	rs117718030	T	A	0.0427435	1006
18	rs143006551	G	A	0.0248509	1006
18	rs8087273	A	G	0.0785288	1006
18	rs12958003	A	T	0.208748	1006
18	rs72915208	A	C	0.0974155	1006
18	rs7505888	T	C	0.612326	1006
18	rs11082964	C	G	0.212724	1006
18	rs7505807	G	C	0.611332	1006
18	rs28561967	T	A	0.21173	1006
18	rs35724995	G	A	0.0765408	1006
18	rs12608189	T	C	0.132207	1006
18	rs11874663	G	A	0.127237	1006
18	rs77640420	G	T	0.0417495	1006
18	rs8084947	C	G	0.210736	1006
18	rs8085098	C	T	0.210736	1006
18	rs138196039	G	A	0.0526839	1006
18	rs117312977	C	T	0.0974155	1006
18	rs140056233	C	T	0.0974155	1006
18	rs7505483	A	T	0.207753	1006
18	rs62097949	G	A	0.026839	1006
18	rs7506245	A	G	0.403579	1006
18	rs7506451	T	A	0.403579	1006
18	rs6508188	T	G	0.615308	1006
18	rs7506328	A	T	0.403579	1006
18	rs9950010	G	A	0.209742	1006
18	rs9949949	A	G	0.61332	1006
18	rs9950066	A	T	0.206759	1006
18	rs7505556	A	G	0.610338	1006
18	rs118079176	C	T	0.0427435	1006
18	rs140774491	T	C	0.0129225	1006
18	rs11661483	A	G	0.402584	1006
18	rs11874458	G	T	0.206759	1006
18	rs28718037	A	G	0.612326	1006
18	rs62097950	C	T	0.403579	1006
18	rs67685219	G	C	0.0765408	1006
18	rs117342882	G	A	0.00894632	1006
18	rs72915227	T	C	0.127237	1006
18	rs35396060	T	A	0.205765	1006
18	rs28474800	C	T	0.208748	1006
18	rs9962803	A	G	0.210736	1006
18	rs7505909	A	G	0.206759	1006
18	rs148646289	G	A	0.0328032	1006
18	rs6508189	C	T	0.209742	1006
18	rs6508190	A	G	0.60835	1006
18	rs11665300	G	A	0.0328032	1006
18	rs7506807	C	T	0.209742	1006
18	rs7506784	A	T	0.610338	1006
18	rs7506999	T	G	0.610338	1006
18	rs71368908	G	C	0.209742	1006
18	rs7244694	T	C	0.210736	1006
18	rs66535948	C	T	0.0765408	1006
18	rs7229493	C	G	0.206759	1006
18	rs6508191	T	C	0.207753	1006
18	rs9953376	A	G	0.210736	1006
18	rs77447572	C	T	0.0129225	1006
18	rs4132357	T	C	0.210736	1006
18	rs138243555	A	G	0.0298211	1006
18	rs8096519	A	C	0.210736	1006
18	rs78239916	T	C	0.0298211	1006
18	rs12955140	C	T	0.0775348	1006
18	rs12955163	A	G	0.209742	1006
18	rs72915244	G	A	0.0526839	1006
18	rs28479824	C	T	0.0775348	1006
18	rs28460190	T	C	0.0775348	1006
18	rs6508193	A	G	0.616302	1006
18	rs8094770	C	A	0.0984095	1006
18	rs8099235	G	C	0.213718	1006
18	rs6508194	G	C	0.213718	1006
18	rs7226789	T	G	0.213718	1006
18	rs79206023	C	A	0.027833	1006
18	rs139840688	C	A	0.0119284	1006
18	rs147904652	T	C	0.0188867	1006
18	rs7242052	T	A	0.203777	1006
18	rs11874659	T	C	0.612326	1006
18	rs138998186	C	A	0.0298211	1006
18	rs62099171	T	A	0.0149105	1006
18	rs8084454	T	A	0.206759	1006
18	rs4129439	T	C	0.40159	1006
18	rs8084270	G	A	0.205765	1006
18	rs66501208	A	C	0.0725646	1006
18	rs150004072	C	T	0.00894632	1006
18	rs28683803	A	G	0.206759	1006
18	rs8094435	A	G	0.209742	1006
18	rs10048385	A	G	0.0298211	1006
18	rs144528177	C	T	0.00596421	1006
18	rs8082863	C	G	0.209742	1006
18	rs67336507	C	G	0.132207	1006
18	rs117696980	C	T	0.0258449	1006
18	rs9947923	G	C	0.208748	1006
18	rs9947891	A	C	0.204771	1006
18	rs9947974	A	G	0.205765	1006
18	rs62099173	T	G	0.398608	1006
18	rs9963521	T	C	0.207753	1006
18	rs56320826	G	A	0.129225	1006
18	rs4995148	T	A	0.129225	1006
18	rs4506980	G	A	0.39662	1006
18	rs4510098	G	T	0.39662	1006
18	rs4254388	C	T	0.201789	1006
18	rs11876285	G	A	0.0994036	1006
18	rs60638615	C	T	0.0984095	1006
18	rs60237858	A	G	0.0984095	1006
18	rs9964201	C	A	0.104374	1006
18	rs73957018	G	A	0.0934394	1006
18	rs72915266	G	C	0.0924453	1006
18	rs12607343	T	C	0.026839	1006
18	rs12966709	C	G	0.0238569	1006
18	rs6508195	C	T	0.199801	1006
18	rs147799001	G	T	0.0298211	1006
18	rs7227950	T	C	0.10835	1006
18	rs12606343	A	C	0.199801	1006
18	rs142839951	G	A	0.00695825	1006
18	rs28629395	G	A	0.60835	1006
18	rs144844850	T	G	0.0298211	1006
18	rs72917325	C	A	0.0914513	1006
18	rs4129323	G	C	0.610338	1006
18	rs4129322	G	A	0.104374	1006
18	rs72917327	C	A	0.0904573	1006
18	rs79576109	T	C	0.0298211	1006
18	rs12327491	G	A	0.199801	1006
18	rs12957045	T	G	0.121272	1006
18	rs72917329	G	A	0.409543	1006
18	rs35840237	T	A	0.62326	1006
18	rs9949889	C	T	0.622266	1006
18	rs9949928	A	G	0.625249	1006
18	rs72917331	A	G	0.0914513	1006
18	rs3922754	T	C	0.626243	1006
18	rs4078161	G	T	0.629225	1006
18	rs4078162	T	G	0.536779	1006
18	rs7504413	T	C	0.632207	1006
18	rs4077771	T	C	0.0497018	1006
18	rs3922755	C	T	0.0228628	1006
18	rs4368222	G	C	0.49006	1006
18	rs4468701	T	C	0.488072	1006
18	rs9961846	T	C	0.0497018	1006
18	rs56291441	G	A	0.0934394	1006
18	rs66526762	A	G	0.0497018	1006
18	rs11663393	G	A	0.480119	1006
18	rs113034611	A	T	0.11332	1006
18	rs9962460	G	T	0.0497018	1006
18	rs56229265	A	G	0.0904573	1006
18	rs56287586	A	G	0.0904573	1006
18	rs4291980	T	G	0.44831	1006
18	rs9945776	A	G	0.0497018	1006
18	rs112866638	A	C	0.0894632	1006
18	rs7233997	G	A	0.145129	1006
18	rs12607254	T	C	0.0497018	1006
18	rs4433873	A	T	0.0526839	1006
18	rs9951892	C	T	0.0497018	1006
18	rs9952089	A	G	0.625249	1006
18	rs7506909	A	G	0.571571	1006
18	rs4459619	T	C	0.483101	1006
18	rs4453578	A	G	0.626243	1006
18	rs4444405	C	A	0.627237	1006
18	rs4270245	A	G	0.626243	1006
18	rs4456578	A	G	0.627237	1006
18	rs139196647	T	C	0.0308151	1006
18	rs12607886	C	T	0.143141	1006
18	rs10502963	T	C	0.143141	1006
18	rs4426414	G	C	0.625249	1006
18	rs12605900	T	A	0.143141	1006
18	rs34095568	C	T	0.143141	1006
18	rs35585120	A	C	0.143141	1006
18	rs34540811	C	T	0.143141	1006
18	rs34006123	C	T	0.143141	1006
18	rs142899315	G	A	0.00994036	1006
18	rs8082811	A	G	0.143141	1006
18	rs151129131	C	T	0.0139165	1006
18	rs35946824	G	C	0.143141	1006
18	rs56173310	A	G	0.145129	1006
18	rs4462678	A	G	0.573559	1006
18	rs8083463	G	A	0.143141	1006
18	rs145284373	A	C	0.0208748	1006
18	rs8084433	T	A	0.143141	1006
18	rs60830517	G	T	0.0904573	1006
18	rs9957443	T	G	0.143141	1006
18	rs16956110	C	T	0.143141	1006
18	rs9959803	T	C	0.0526839	1006
18	rs62099183	T	C	0.483101	1006
18	rs9947827	G	A	0.627237	1006
18	rs9947905	G	A	0.627237	1006
18	rs16956114	G	A	0.0934394	1006
18	rs9948463	G	A	0.0497018	1006
18	rs4321259	G	A	0.44831	1006
18	rs7238021	T	A	0.0904573	1006
18	rs72917375	C	T	0.0526839	1006
18	rs9807426	G	A	0.0298211	1006
18	rs7506783	A	G	0.624254	1006
18	rs72917380	C	T	0.00397614	1006
18	rs7506904	G	A	0.620278	1006
18	rs4602107	T	C	0.624254	1006
18	rs4310943	C	T	0.0367793	1006
18	rs57141605	C	A	0.0258449	1006
18	rs12956998	G	A	0.0497018	1006
18	rs72919449	A	G	0.0914513	1006
18	rs11876419	G	C	0.626243	1006
18	rs11873586	T	G	0.0904573	1006
18	rs11876405	C	T	0.0904573	1006
18	rs9961246	C	A	0.0497018	1006
18	rs9950661	T	C	0.530815	1006
18	rs17393029	T	A	0.530815	1006
18	rs7226390	A	C	0.626243	1006
18	rs142183501	A	T	0.0626243	1006
18	rs4497765	A	G	0.627237	1006
18	rs56327309	C	G	0.363817	1006
18	rs17484212	G	A	0.0884692	1006
18	rs9946519	T	C	0.626243	1006
18	rs10502964	A	G	0.111332	1006
18	rs7235008	T	C	0.627237	1006
18	rs9963182	A	G	0.0497018	1006
18	rs4494619	T	G	0.485089	1006
18	rs79872402	G	A	0.00397614	1006
18	rs8098518	G	A	0.0904573	1006
18	rs11082966	T	C	0.0904573	1006
18	rs11082967	G	A	0.0954274	1006
18	rs4296324	C	G	0.451292	1006
18	rs11659803	G	A	0.388668	1006
18	rs72919482	C	T	0.0894632	1006
18	rs116962918	G	A	0.0109344	1006
18	rs17393231	T	G	0.0894632	1006
18	rs7236657	T	G	0.0904573	1006
18	rs7235602	C	T	0.0904573	1006
18	rs9950187	A	T	0.0497018	1006
18	rs7235942	A	G	0.0904573	1006
18	rs117969851	G	A	0.00894632	1006
18	rs11082968	C	T	0.0904573	1006
18	rs4380115	C	G	0.111332	1006
18	rs8083719	A	G	0.628231	1006
18	rs78295883	G	T	0.0656064	1006
18	rs35157608	G	A	0.027833	1006
18	rs10163983	C	G	0.628231	1006
18	rs10163980	A	G	0.0318091	1006
18	rs34484416	A	C	0.027833	1006
18	rs16956160	T	C	0.0238569	1006
18	rs7233664	T	G	0.0914513	1006
18	rs8088927	G	A	0.531809	1006
18	rs8089270	G	A	0.626243	1006
18	rs16956165	A	G	0.0238569	1006
18	rs4638654	A	G	0.626243	1006
18	rs57863253	G	A	0.0914513	1006
18	rs117027052	C	A	0.00795229	1006
18	rs150977483	A	T	0.00695825	1006
18	rs191346187	G	C	0.00894632	1006
18	rs113788116	G	A	0.0149105	1006
18	rs8089823	C	T	0.0904573	1006
18	rs5020052	T	G	0.482107	1006
18	rs4474758	G	A	0.625249	1006
18	rs75862490	T	C	0.0328032	1006
18	rs75219530	C	A	0.0298211	1006
18	rs4534924	G	A	0.625249	1006
18	rs12326559	G	A	0.531809	1006
18	rs8094882	A	T	0.0904573	1006
18	rs4414555	T	C	0.50497	1006
18	rs4343352	T	C	0.473161	1006
18	rs141756365	G	A	0.00894632	1006
18	rs9957822	T	G	0.028827	1006
18	rs11872442	A	T	0.0904573	1006
18	rs16956187	T	C	0.533797	1006
18	rs8088666	A	G	0.630219	1006
18	rs12960524	G	A	0.027833	1006
18	rs17406589	G	A	0.0894632	1006
18	rs8094068	A	G	0.0308151	1006
18	rs12970188	A	G	0.372763	1006
18	rs8083111	T	C	0.0914513	1006
18	rs4548946	C	T	0.370775	1006
18	rs62099223	C	T	0.0477137	1006
18	rs28376015	G	A	0.027833	1006
18	rs8083043	G	A	0.465209	1006
18	rs8083977	T	C	0.466203	1006
18	rs9944880	G	A	0.027833	1006
18	rs35594898	T	A	0.119284	1006
18	rs35458640	G	A	0.119284	1006
18	rs72921410	G	A	0.0894632	1006
18	rs8096803	A	T	0.0914513	1006
18	rs33999846	C	T	0.0178926	1006
18	rs12454410	T	C	0.372763	1006
18	rs11875455	A	G	0.0894632	1006
18	rs7228703	A	C	0.466203	1006
18	rs7229097	G	A	0.527833	1006
18	rs34556005	C	A	0.0904573	1006
18	rs56393416	C	T	0.0904573	1006
18	rs4371227	C	T	0.372763	1006
18	rs11873641	T	C	0.0914513	1006
18	rs12607872	G	A	0.370775	1006
18	rs12966225	C	A	0.370775	1006
18	rs4530205	G	A	0.371769	1006
18	rs74485185	A	G	0.0606362	1006
18	rs4445960	G	A	0.465209	1006
18	rs4315409	C	T	0.370775	1006
18	rs16956204	A	C	0.0238569	1006
18	rs79586183	A	C	0.0188867	1006
18	rs4349221	A	G	0.371769	1006
18	rs1893368	A	G	0.0894632	1006
18	rs34948189	C	G	0.027833	1006
18	rs12965244	A	G	0.371769	1006
18	rs4273117	G	A	0.0904573	1006
18	rs4578737	C	T	0.370775	1006
18	rs4423490	A	G	0.370775	1006
18	rs8098423	C	T	0.0894632	1006
18	rs8098809	G	C	0.525845	1006
18	rs34395492	C	T	0.0198807	1006
18	rs115511621	C	T	0.0328032	1006
18	rs12457189	T	C	0.372763	1006
18	rs72921429	G	A	0.0894632	1006
18	rs80192899	C	A	0.0228628	1006
18	rs12966884	G	A	0.027833	1006
18	rs117078563	G	A	0.0397614	1006
18	rs34759354	A	T	0.027833	1006
18	rs150159615	G	A	0.027833	1006
18	rs9956477	C	A	0.122266	1006
18	rs12456646	C	T	0.370775	1006
18	rs8088624	G	A	0.027833	1006
18	rs8089828	T	C	0.493042	1006
18	rs8088857	C	T	0.11829	1006
18	rs8092993	G	A	0.0904573	1006
18	rs7238685	G	A	0.122266	1006
18	rs58142657	C	G	0.0904573	1006
18	rs28572000	G	T	0.121272	1006
18	rs4939721	T	G	0.463221	1006
18	rs73457585	T	G	0.027833	1006
18	rs150400840	A	T	0.0129225	1006
18	rs4939722	T	C	0.498012	1006
18	rs12970087	C	G	0.0178926	1006
18	rs4939723	G	A	0.373757	1006
18	rs34642579	G	A	0.0178926	1006
18	rs8092150	G	A	0.027833	1006
18	rs12967441	G	A	0.371769	1006
18	rs12967822	C	G	0.371769	1006
18	rs12454142	G	A	0.370775	1006
18	rs948524	T	C	0.370775	1006
18	rs17485642	A	G	0.0904573	1006
18	rs8083973	A	G	0.0904573	1006
18	rs143372196	C	G	0.0308151	1006
18	rs12454839	A	G	0.372763	1006
18	rs8089296	A	G	0.406561	1006
18	rs10502959	C	T	0.371769	1006
18	rs11877180	T	C	0.0904573	1006
18	rs12605603	C	G	0.369781	1006
18	rs139134126	A	G	0.0218688	1006
18	rs9955274	G	A	0.400596	1006
18	rs11082969	C	G	0.369781	1006
18	rs4359514	C	T	0.0328032	1006
18	rs11082970	G	T	0.369781	1006
18	rs117276949	G	T	0.0218688	1006
18	rs34162293	G	A	0.369781	1006
18	rs7226725	G	A	0.0914513	1006
18	rs9944703	A	G	0.406561	1006
18	rs9956982	T	A	0.027833	1006
18	rs144094176	C	T	0.0208748	1006
18	rs6508197	T	C	0.405567	1006
18	rs4372758	C	T	0.529821	1006
18	rs3819116	T	C	0.406561	1006
18	rs2276147	G	A	0.027833	1006
18	rs45447193	T	A	0.0308151	1006
18	rs111314305	G	T	0.0308151	1006
18	rs9963392	T	C	0.403579	1006
18	rs9963399	T	G	0.403579	1006
18	rs9957223	A	G	0.405567	1006
18	rs4245253	A	G	0.403579	1006
18	rs35398250	G	A	0.027833	1006
18	rs4245254	A	G	0.405567	1006
18	rs4245255	C	G	0.436382	1006
18	rs4636988	A	C	0.405567	1006
18	rs4264463	T	C	0.403579	1006
18	rs4940240	G	A	0.403579	1006
18	rs4940241	A	G	0.403579	1006
18	rs4940242	G	A	0.371769	1006
18	rs28529496	G	A	0.027833	1006
18	rs28679630	C	G	0.405567	1006
18	rs8095327	T	C	0.528827	1006
18	rs28631779	T	C	0.406561	1006
18	rs4513167	C	T	0.375746	1006
18	rs9953629	T	C	0.404573	1006
18	rs4380113	A	T	0.405567	1006
18	rs4380114	A	G	0.406561	1006
18	rs4525560	T	C	0.406561	1006
18	rs7240372	C	T	0.027833	1006
18	rs4940243	C	G	0.405567	1006
18	rs7226571	T	C	0.405567	1006
18	rs4245256	T	C	0.405567	1006
18	rs4410149	T	A	0.405567	1006
18	rs4359515	T	G	0.405567	1006
18	rs4444404	T	C	0.403579	1006
18	rs34844064	T	A	0.0238569	1006
18	rs4372757	C	T	0.403579	1006
18	rs60862795	C	T	0.0308151	1006
18	rs61423723	A	G	0.0308151	1006
18	rs4940244	A	G	0.406561	1006
18	rs9959914	A	G	0.406561	1006
18	rs9949312	T	A	0.406561	1006
18	rs12457406	C	A	0.406561	1006
18	rs12457407	C	G	0.404573	1006
18	rs4278818	C	T	0.499006	1006
18	rs4245257	C	T	0.406561	1006
18	rs4939724	A	T	0.406561	1006
18	rs62099226	C	T	0.124254	1006
18	rs16956260	G	A	0.0586481	1006
18	rs4940245	A	G	0.372763	1006
18	rs4614799	G	A	0.372763	1006
18	rs9966662	C	T	0.027833	1006
18	rs4291978	A	G	0.405567	1006
18	rs16956268	C	T	0.0318091	1006
18	rs9949444	A	C	0.404573	1006
18	rs72921480	T	G	0.0576541	1006
18	rs17486305	C	T	0.388668	1006
18	rs112516860	C	G	0.0298211	1006
18	rs9953762	G	A	0.027833	1006
18	rs117726941	C	A	0.0198807	1006
18	rs4277413	G	A	0.498012	1006
18	rs4423491	C	G	0.467197	1006
18	rs4514754	T	A	0.0218688	1006
18	rs73461507	G	A	0.0308151	1006
18	rs6417121	A	G	0.5	1006
18	rs4419125	T	A	0.407555	1006
18	rs4417608	G	C	0.5	1006
18	rs10502961	G	C	0.0606362	1006
18	rs17408063	C	G	0.0606362	1006
18	rs12455474	T	G	0.407555	1006
18	rs147012950	A	G	0.0308151	1006
18	rs10853627	T	C	0.468191	1006
18	rs16956296	T	C	0.027833	1006
18	rs10775504	G	A	0.496024	1006
18	rs2000696	G	A	0.372763	1006
18	rs16956299	A	G	0.0616302	1006
18	rs12454147	G	T	0.372763	1006
18	rs142912166	G	T	0.0298211	1006
18	rs12456765	T	C	0.406561	1006
18	rs12454116	A	G	0.406561	1006
18	rs8083850	A	G	0.406561	1006
18	rs72921499	A	T	0.0616302	1006
18	rs8084546	C	A	0.0337972	1006
18	rs8084565	A	C	0.0337972	1006
18	rs9948554	G	T	0.0248509	1006
18	rs73461529	T	A	0.0308151	1006
18	rs73461530	A	G	0.0337972	1006
18	rs16956305	A	G	0.0606362	1006
18	rs76615816	A	T	0.082505	1006
18	rs17408365	A	T	0.0606362	1006
18	rs8094601	G	A	0.0954274	1006
18	rs17408393	A	G	0.398608	1006
18	rs8099181	T	G	0.0944334	1006
18	rs140458356	A	G	0.0308151	1006
18	rs145700827	A	T	0.0308151	1006
18	rs16956311	C	G	0.0944334	1006
18	rs10502962	A	G	0.0596421	1006
18	rs12959099	A	G	0.436382	1006
18	rs12327131	T	A	0.0337972	1006
18	rs182138906	A	C	0.0139165	1006
18	rs12326341	G	A	0.0337972	1006
18	rs7505145	A	C	0.523857	1006
18	rs150566584	A	G	0.0139165	1006
18	rs10163720	C	A	0.0308151	1006
18	rs9951445	A	C	0.0337972	1006
18	rs9951529	C	T	0.0337972	1006
18	rs58265701	T	G	0.0337972	1006
18	rs7238728	G	A	0.0874751	1006
18	rs112384773	C	T	0.0347913	1006
18	rs9966566	T	A	0.0337972	1006
18	rs12969315	G	T	0.0337972	1006
18	rs7243019	C	T	0.514911	1006
18	rs114809437	C	T	0.0337972	1006
18	rs74551425	T	C	0.0337972	1006
18	rs7243864	C	T	0.0884692	1006
18	rs16956327	G	A	0.0337972	1006
18	rs16956330	T	C	0.054672	1006
18	rs12326210	T	C	0.0337972	1006
18	rs72923213	G	A	0.054672	1006
18	rs12956266	C	T	0.0337972	1006
18	rs116850567	T	C	0.027833	1006
18	rs78897573	C	A	0.0337972	1006
18	rs4296323	C	A	0.027833	1006
18	rs78911979	A	G	0.0337972	1006
18	rs6508205	T	C	0.0944334	1006
18	rs140303617	G	A	0.027833	1006
18	rs148993608	T	C	0.0337972	1006
18	rs117376634	G	A	0.0427435	1006
18	rs7245004	C	A	0.481113	1006
18	rs9944782	G	A	0.027833	1006
18	rs4940246	T	C	0.372763	1006
18	rs150546144	G	A	0.0308151	1006
18	rs12957781	A	G	0.027833	1006
18	rs17487256	C	T	0.390656	1006
18	rs7232543	A	G	0.4334	1006
18	rs7233123	G	A	0.436382	1006
18	rs17487277	C	G	0.398608	1006
18	rs116783552	G	A	0.0308151	1006
18	rs8097377	A	T	0.0884692	1006
18	rs9954922	G	T	0.027833	1006
18	rs16956346	A	T	0.027833	1006
18	rs62099230	G	A	0.399602	1006
18	rs78522955	A	G	0.0198807	1006
18	rs143014017	G	A	0.0308151	1006
18	rs7230285	G	A	0.484095	1006
18	rs9946770	C	T	0.027833	1006
18	rs7230446	G	A	0.484095	1006
18	rs17487484	T	G	0.484095	1006
18	rs61480191	A	G	0.0596421	1006
18	rs12958119	T	G	0.027833	1006
18	rs16956352	A	C	0.0238569	1006
18	rs2069191	T	C	0.487078	1006
18	rs10221412	T	C	0.514911	1006
18	rs10221413	T	C	0.0308151	1006
18	rs62099231	G	A	0.487078	1006
18	rs8084239	T	C	0.488072	1006
18	rs10221371	C	A	0.425447	1006
18	rs55651659	G	A	0.0596421	1006
18	rs8084351	G	A	0.485089	1006
18	rs8085132	T	C	0.0596421	1006
18	rs8084280	A	T	0.485089	1006
18	rs72923242	A	G	0.0328032	1006
18	rs12958959	C	T	0.027833	1006
18	rs3794923	C	T	0.390656	1006
18	rs62099232	C	T	0.390656	1006
18	rs35520310	A	G	0.0596421	1006
18	rs78851507	T	C	0.0178926	1006
18	rs11662175	T	C	0.456262	1006
18	rs60939828	T	C	0.425447	1006
18	rs9967014	A	G	0.027833	1006
18	rs12604508	A	G	0.370775	1006
18	rs62099234	C	T	0.425447	1006
18	rs62099235	G	A	0.425447	1006
18	rs35749078	C	A	0.0238569	1006
18	rs62099236	G	T	0.425447	1006
18	rs7227069	G	A	0.425447	1006
18	rs2298606	T	C	0.515905	1006
18	rs78492346	A	G	0.0298211	1006
18	rs11082972	C	T	0.516899	1006
18	rs12963433	A	C	0.027833	1006
18	rs116896720	A	G	0.0139165	1006
18	rs146381480	A	T	0.0129225	1006
18	rs12326120	G	A	0.0616302	1006
18	rs62100765	C	T	0.39165	1006
18	rs117327692	G	A	0.0149105	1006
18	rs11873342	G	A	0.00298211	1006
18	rs62100766	G	T	0.390656	1006
18	rs10083967	C	G	0.0308151	1006
18	rs6508207	T	C	0.516899	1006
18	rs62100767	A	G	0.390656	1006
18	rs6508208	G	C	0.515905	1006
18	rs62100768	G	A	0.127237	1006
18	rs112149665	T	A	0.0298211	1006
18	rs9944991	T	A	0.027833	1006
18	rs8086812	C	G	0.424453	1006
18	rs113990005	G	A	0.0308151	1006
18	rs62100769	G	A	0.424453	1006
18	rs55906054	A	G	0.424453	1006
18	rs72923258	A	T	0.371769	1006
18	rs7237256	G	A	0.0914513	1006
18	rs74681568	C	G	0.026839	1006
18	rs62100771	A	G	0.390656	1006
18	rs62100772	G	A	0.424453	1006
18	rs12958954	A	T	0.0308151	1006
18	rs68048120	G	C	0.027833	1006
18	rs66706659	G	A	0.0606362	1006
18	rs149960083	A	T	0.00994036	1006
18	rs12964204	G	A	0.0924453	1006
18	rs55915244	C	T	0.0596421	1006
18	rs9951763	G	A	0.0914513	1006
18	rs7243444	G	A	0.0914513	1006
18	rs7243345	C	T	0.0914513	1006
18	rs6508209	G	A	0.515905	1006
18	rs7243973	G	T	0.0606362	1006
18	rs189436436	C	A	0.0208748	1006
18	rs184896519	C	A	0.00994036	1006
18	rs4245258	A	C	0.888668	1006
18	rs12956682	G	T	0.0904573	1006
18	rs4609919	A	G	0.888668	1006
18	rs60234723	C	T	0.0606362	1006
18	rs11663824	C	A	0.39165	1006
18	rs9304441	C	T	0.027833	1006
18	rs16956378	G	A	0.0606362	1006
18	rs4632195	C	T	0.499006	1006
18	rs6508210	A	C	0.519881	1006
18	rs72923271	T	A	0.0596421	1006
18	rs10502965	G	A	0.0228628	1006
18	rs1367633	G	A	0.456262	1006
18	rs10502966	A	G	0.420477	1006
18	rs8089330	T	C	0.900596	1006
18	rs7237110	A	T	0.0606362	1006
18	rs17488316	A	T	0.454274	1006
18	rs7243601	T	G	0.900596	1006
18	rs12968428	A	G	0.382704	1006
18	rs7243008	A	T	0.45328	1006
18	rs7243756	G	A	0.0606362	1006
18	rs7238231	A	G	0.0606362	1006
18	rs1367638	G	C	0.45328	1006
18	rs8098405	A	G	0.456262	1006
18	rs8099160	G	A	0.456262	1006
18	rs8085649	C	G	0.900596	1006
18	rs57841322	T	C	0.45328	1006
18	rs28628885	A	G	0.45825	1006
18	rs7231178	G	A	0.516899	1006
18	rs13339708	C	T	0.0606362	1006
18	rs62100775	A	G	0.418489	1006
18	rs17488531	G	A	0.45328	1006
18	rs11661696	C	T	0.353877	1006
18	rs62100777	G	A	0.456262	1006
18	rs6508212	A	G	0.900596	1006
18	rs35580963	G	C	0.0168986	1006
18	rs17488580	G	T	0.422465	1006
18	rs16956392	T	C	0.0606362	1006
18	rs72923285	C	T	0.0357853	1006
18	rs62100778	A	G	0.45825	1006
18	rs16956398	A	G	0.0994036	1006
18	rs118089345	G	C	0.0129225	1006
18	rs145299596	T	C	0.0328032	1006
18	rs1821075	G	A	0.353877	1006
18	rs17488727	A	C	0.421471	1006
18	rs16956399	G	A	0.0606362	1006
18	rs34197805	C	T	0.026839	1006
18	rs7231742	G	A	0.870775	1006
18	rs4456576	C	G	0.421471	1006
18	rs11660990	T	C	0.357853	1006
18	rs11664095	A	G	0.410537	1006
18	rs71368918	G	A	0.0168986	1006
18	rs75524774	C	T	0.027833	1006
18	rs78464925	C	G	0.0218688	1006
18	rs1811358	G	A	0.399602	1006
18	rs2879526	G	A	0.809145	1006
18	rs7232783	T	C	0.900596	1006
18	rs11082974	C	A	0.397614	1006
18	rs10853628	T	C	0.399602	1006
18	rs151250862	G	A	0.0417495	1006
18	rs118010208	A	G	0.00795229	1006
18	rs7230034	T	C	0.872763	1006
18	rs28444913	T	G	0.408549	1006
18	rs16956411	A	G	0.411531	1006
18	rs117319540	A	T	0.0318091	1006
18	rs1078459	T	G	0.412525	1006
18	rs17410557	T	C	0.377734	1006
18	rs117802398	C	T	0.0238569	1006
18	rs2339638	T	G	0.0497018	1006
18	rs17410648	A	G	0.00994036	1006
18	rs17501820	C	T	0.389662	1006
18	rs78918865	A	G	0.00795229	1006
18	rs1431181	G	A	0.388668	1006
18	rs7237773	A	C	0.109344	1006
18	rs12966074	T	C	0.0864811	1006
18	rs12969597	G	A	0.491054	1006
18	rs181284888	A	G	0.0149105	1006
18	rs141797582	A	G	0.0984095	1006
18	rs113875255	T	C	0.900596	1006
18	rs116902888	C	T	0.0208748	1006
18	rs138398347	A	G	0.0984095	1006
18	rs186804151	T	C	0.00695825	1006
18	rs12327102	G	C	0.491054	1006
18	rs12326386	T	C	0.0884692	1006
18	rs7237361	A	G	0.900596	1006
18	rs72925305	A	G	0.00397614	1006
18	rs12458771	G	A	0.0516899	1006
18	rs1431197	G	A	0.481113	1006
18	rs10502967	C	T	0.418489	1006
18	rs17411025	C	G	0.389662	1006
18	rs118029143	A	G	0.0198807	1006
18	rs4939727	G	A	0.409543	1006
18	rs4939728	A	G	0.418489	1006
18	rs147845175	C	T	0.0159046	1006
18	rs17411061	C	T	0.392644	1006
18	rs77927649	G	T	0.0318091	1006
18	rs78486602	G	A	0.00894632	1006
18	rs62097980	G	A	0.388668	1006
18	rs1431188	A	G	0.389662	1006
18	rs11664776	T	C	0.419483	1006
18	rs78530746	C	T	0.0715706	1006
18	rs59166914	G	A	0.026839	1006
18	rs11660187	C	A	0.389662	1006
18	rs1431187	T	C	0.90159	1006
18	rs7229129	C	T	0.407555	1006
18	rs8095056	G	A	0.800199	1006
18	rs7239818	A	T	0.900596	1006
18	rs185867250	A	T	0.0178926	1006
18	rs80320149	A	G	0.00795229	1006
18	rs189005121	T	G	0.00695825	1006
18	rs2068861	G	A	0.399602	1006
18	rs56027651	T	A	0.363817	1006
18	rs12709769	T	C	0.0984095	1006
18	rs72925321	G	A	0.0427435	1006
18	rs17411339	A	G	0.400596	1006
18	rs117182729	G	A	0.00795229	1006
18	rs62097984	T	C	0.12326	1006
18	rs1816360	G	C	0.900596	1006
18	rs9954088	A	G	0.100398	1006
18	rs9966618	T	C	0.100398	1006
18	rs62097985	C	T	0.38668	1006
18	rs112212655	T	C	0.0218688	1006
18	rs1821073	T	G	0.0964215	1006
18	rs11872717	A	G	0.0198807	1006
18	rs10469020	A	T	0.0874751	1006
18	rs117906557	C	T	0.0387674	1006
18	rs6508216	A	G	0.902584	1006
18	rs11660938	G	T	0.387674	1006
18	rs80238995	T	C	0.0656064	1006
18	rs9953546	A	G	0.0994036	1006
18	rs1594459	G	A	0.0904573	1006
18	rs1346913	T	G	0.0894632	1006
18	rs7505089	A	G	0.0954274	1006
18	rs7505394	T	C	0.0894632	1006
18	rs1367632	A	T	0.026839	1006
18	rs12964775	G	A	0.0894632	1006
18	rs6508217	A	G	0.902584	1006
18	rs905761	C	T	0.412525	1006
18	rs113671465	G	A	0.0139165	1006
18	rs1847562	T	C	0.0894632	1006
18	rs62097986	C	A	0.38668	1006
18	rs4643406	C	T	0.476143	1006
18	rs62097987	T	G	0.38668	1006
18	rs1813714	C	T	0.0984095	1006
18	rs924858	A	G	0.100398	1006
18	rs12968962	T	C	0.0994036	1006
18	rs12969090	T	G	0.0994036	1006
18	rs11664158	C	T	0.0387674	1006
18	rs1431183	G	A	0.0864811	1006
18	rs1431182	C	G	0.0864811	1006
18	rs1988344	T	C	0.0894632	1006
18	rs17411548	G	T	0.398608	1006
18	rs1813854	A	G	0.0894632	1006
18	rs150878061	A	G	0.0497018	1006
18	rs6508218	A	G	0.0964215	1006
18	rs12960007	A	C	0.0944334	1006
18	rs924857	A	C	0.0894632	1006
18	rs12961446	T	C	0.0854871	1006
18	rs4940249	A	G	0.0894632	1006
18	rs7407520	G	A	0.902584	1006
18	rs11082975	G	C	0.397614	1006
18	rs2879513	A	G	0.0894632	1006
18	rs1504742	T	C	0.0984095	1006
18	rs142235499	G	A	0.00596421	1006
18	rs138982524	C	T	0.0208748	1006
18	rs62097989	A	G	0.387674	1006
18	rs1594460	C	A	0.0894632	1006
18	rs12957583	G	C	0.0854871	1006
18	rs28595777	C	A	0.0894632	1006
18	rs72925341	C	T	0.397614	1006
18	rs11082976	A	C	0.813121	1006
18	rs144483595	G	C	0.027833	1006
18	rs11877496	C	T	0.477137	1006
18	rs11877505	A	G	0.387674	1006
18	rs12968053	G	A	0.0864811	1006
18	rs150437413	G	A	0.0477137	1006
18	rs34094552	G	A	0.0854871	1006
18	rs12955667	G	A	0.0864811	1006
18	rs12955696	C	T	0.0894632	1006
18	rs141141571	G	C	0.0308151	1006
18	rs56291455	C	A	0.398608	1006
18	rs12969934	T	G	0.0874751	1006
18	rs6508219	A	T	0.887674	1006
18	rs6508220	A	G	0.499006	1006
18	rs55944954	C	T	0.0218688	1006
18	rs6508221	A	G	0.887674	1006
18	rs1431193	G	A	0.0864811	1006
18	rs1431194	C	T	0.0864811	1006
18	rs1431195	C	T	0.0864811	1006
18	rs1431196	A	G	0.399602	1006
18	rs6508222	A	G	0.0994036	1006
18	rs4940251	A	C	0.389662	1006
18	rs4940252	A	G	0.497018	1006
18	rs1367640	T	G	0.0954274	1006
18	rs12962075	G	A	0.0357853	1006
18	rs7506400	C	T	0.0854871	1006
18	rs62097991	A	T	0.0168986	1006
18	rs8084830	T	C	0.388668	1006
18	rs62097992	T	C	0.399602	1006
18	rs11873021	A	G	0.399602	1006
18	rs12963046	A	G	0.0954274	1006
18	rs7505772	C	T	0.485089	1006
18	rs77209098	C	A	0.0666004	1006
18	rs7505903	C	T	0.884692	1006
18	rs1963070	C	T	0.385686	1006
18	rs1963071	G	A	0.0964215	1006
18	rs183979252	C	T	0.0139165	1006
18	rs547451637	C	T	0.00795229	1006
18	rs8089704	A	C	0.218688	1006
18	rs74605540	C	T	0.0328032	1006
18	rs62097994	T	A	0.397614	1006
18	rs117055768	G	A	0.0228628	1006
18	rs12957530	G	A	0.101392	1006
18	rs186888549	A	T	0.0178926	1006
18	rs74367954	T	A	0.102386	1006
18	rs28868998	T	C	0.377734	1006
18	rs7236567	A	T	0.117296	1006
18	rs62097995	T	A	0.397614	1006
18	rs62097996	C	A	0.398608	1006
18	rs6508224	C	T	0.117296	1006
18	rs6508225	C	T	0.117296	1006
18	rs13313703	T	C	0.101392	1006
18	rs62097997	C	T	0.0168986	1006
18	rs117806267	T	C	0.0228628	1006
18	rs10153335	T	C	0.100398	1006
18	rs6508226	A	G	0.119284	1006
18	rs10153420	C	G	0.028827	1006
18	rs1346914	G	T	0.398608	1006
18	rs9963815	G	A	0.374751	1006
18	rs12458143	A	G	0.429423	1006
18	rs8098084	G	C	0.119284	1006
18	rs11662416	T	G	0.398608	1006
18	rs116985824	T	C	0.00994036	1006
18	rs12961704	A	C	0.102386	1006
18	rs12962087	G	C	0.102386	1006
18	rs12962118	C	A	0.102386	1006
18	rs57791683	T	C	0.119284	1006
18	rs12966663	G	A	0.624254	1006
18	rs2047914	C	T	0.397614	1006
18	rs8097413	T	C	0.102386	1006
18	rs2043146	T	G	0.624254	1006
18	rs2043145	A	G	0.397614	1006
18	rs8092279	C	G	0.10338	1006
18	rs1897261	A	G	0.624254	1006
18	rs11665094	A	G	0.624254	1006
18	rs149114849	G	A	0.0218688	1006
18	rs8097821	G	A	0.119284	1006
18	rs8098702	T	C	0.102386	1006
18	rs17503301	G	A	0.117296	1006
18	rs34921006	G	T	0.102386	1006
18	rs12956113	C	T	0.102386	1006
18	rs12959829	A	G	0.102386	1006
18	rs1979914	G	A	0.397614	1006
18	rs1835619	T	G	0.120278	1006
18	rs139205152	A	C	0.0208748	1006
18	rs7240629	T	A	0.120278	1006
18	rs4450475	C	T	0.373757	1006
18	rs68096834	C	A	0.120278	1006
18	rs8082757	G	T	0.0715706	1006
18	rs72925381	C	T	0.0656064	1006
18	rs965943	A	G	0.375746	1006
18	rs7231389	A	G	0.0129225	1006
18	rs17503448	T	C	0.397614	1006
18	rs1504746	T	C	0.397614	1006
18	rs1504745	T	C	0.120278	1006
18	rs10469021	A	G	0.102386	1006
18	rs7241424	G	A	0.120278	1006
18	rs11872471	G	T	0.11829	1006
18	rs1367637	T	C	0.624254	1006
18	rs1367636	T	C	0.624254	1006
18	rs11872486	C	T	0.120278	1006
18	rs11872483	A	T	0.120278	1006
18	rs11872549	G	C	0.120278	1006
18	rs72925397	C	G	0.120278	1006
18	rs9954344	C	G	0.373757	1006
18	rs1367635	T	C	0.499006	1006
18	rs2195722	G	T	0.373757	1006
18	rs62098012	C	T	0.397614	1006
18	rs145311291	A	C	0.0298211	1006
18	rs13381535	A	G	0.102386	1006
18	rs112514169	T	C	0.11829	1006
18	rs10469022	A	G	0.102386	1006
18	rs10469023	T	C	0.102386	1006
18	rs11873644	T	C	0.120278	1006
18	rs10469024	A	C	0.625249	1006
18	rs9950970	T	C	0.373757	1006
18	rs62098013	G	A	0.342942	1006
18	rs76051426	G	A	0.0447316	1006
18	rs1367634	T	G	0.625249	1006
18	rs72927212	C	T	0.120278	1006
18	rs12954274	C	T	0.624254	1006
18	rs75058533	T	A	0.0298211	1006
18	rs146572859	T	C	0.0178926	1006
18	rs72927214	T	A	0.117296	1006
18	rs56162392	A	G	0.119284	1006
18	rs16956615	A	C	0.119284	1006
18	rs55974106	G	A	0.119284	1006
18	rs72927217	C	G	0.117296	1006
18	rs62098014	T	C	0.398608	1006
18	rs12956187	A	G	0.61829	1006
18	rs62098015	C	T	0.0168986	1006
18	rs11082980	A	G	0.117296	1006
18	rs8091083	T	A	0.500994	1006
18	rs528639427	A	C	0.00795229	1006
18	rs117260292	G	A	0.0298211	1006
18	rs139272927	G	A	0.0178926	1006
18	rs12956913	A	G	0.102386	1006
18	rs12963080	T	G	0.102386	1006
18	rs72927224	A	G	0.115308	1006
18	rs11664320	T	C	0.398608	1006
18	rs76228512	T	C	0.028827	1006
18	rs12968567	T	C	0.625249	1006
18	rs151120610	T	C	0.0218688	1006
18	rs2339578	G	A	0.375746	1006
18	rs142110528	A	G	0.00795229	1006
18	rs6508229	G	C	0.62326	1006
18	rs7232414	C	T	0.0129225	1006
18	rs62098017	A	C	0.398608	1006
18	rs72927231	C	T	0.00298211	1006
18	rs9960228	G	A	0.028827	1006
18	rs11876231	C	T	0.117296	1006
18	rs11876254	C	G	0.219682	1006
18	rs9960416	A	G	0.478131	1006
18	rs145293428	A	G	0.0298211	1006
18	rs11876936	G	A	0.520875	1006
18	rs55947207	G	A	0.520875	1006
18	rs12969525	C	A	0.102386	1006
18	rs11872725	G	T	0.117296	1006
18	rs12326407	G	A	0.0298211	1006
18	rs7235844	G	A	0.10338	1006
18	rs7237127	T	A	0.505964	1006
18	rs7235888	A	T	0.372763	1006
18	rs11874299	A	C	0.22167	1006
18	rs9953648	G	T	0.373757	1006
18	rs7242550	T	G	0.102386	1006
18	rs12327403	C	T	0.0298211	1006
18	rs7241828	G	T	0.0725646	1006
18	rs7241752	A	G	0.102386	1006
18	rs62098020	C	T	0.398608	1006
18	rs150729758	G	A	0.00994036	1006
18	rs72927242	G	T	0.119284	1006
18	rs11873306	G	A	0.117296	1006
18	rs4405620	C	A	0.398608	1006
18	rs72927251	G	A	0.0188867	1006
18	rs112000341	G	A	0.119284	1006
18	rs17412636	A	C	0.398608	1006
18	rs11874922	A	G	0.119284	1006
18	rs79162241	C	T	0.0178926	1006
18	rs12970769	G	A	0.0725646	1006
18	rs56030110	A	T	0.398608	1006
18	rs10502969	A	C	0.102386	1006
18	rs72927260	A	T	0.11829	1006
18	rs10502970	T	C	0.220676	1006
18	rs10502971	G	A	0.404573	1006
18	rs10502972	A	G	0.102386	1006
18	rs17412782	T	C	0.398608	1006
18	rs16956626	G	A	0.11829	1006
18	rs62098022	T	C	0.398608	1006
18	rs72927272	A	C	0.117296	1006
18	rs1504743	G	C	0.329026	1006
18	rs1504744	G	A	0.398608	1006
18	rs10853629	A	G	0.733598	1006
18	rs55864214	G	A	0.0218688	1006
18	rs72927275	A	G	0.116302	1006
18	rs72927278	C	T	0.116302	1006
18	rs72927280	C	T	0.115308	1006
18	rs141524584	G	A	0.0119284	1006
18	rs147026817	A	C	0.0119284	1006
18	rs11877997	T	C	0.732604	1006
18	rs4378680	T	C	0.0149105	1006
18	rs12956821	T	G	0.33002	1006
18	rs10515959	G	T	0.265408	1006
18	rs11082981	C	G	0.117296	1006
18	rs72927286	G	A	0.122266	1006
18	rs62098023	A	C	0.398608	1006
18	rs62098036	A	G	0.520875	1006
18	rs8095929	T	C	0.181909	1006
18	rs11877400	G	T	0.514911	1006
18	rs62098037	C	T	0.515905	1006
18	rs72927294	C	T	0.116302	1006
18	rs72927295	C	A	0.116302	1006
18	rs60218578	T	G	0.514911	1006
18	rs10048229	G	A	0.207753	1006
18	rs7226995	A	G	0.519881	1006
18	rs7227402	G	T	0.398608	1006
18	rs6508231	C	T	0.514911	1006
18	rs145758460	T	C	0.028827	1006
18	rs1118897	G	A	0.514911	1006
18	rs72927299	G	A	0.116302	1006
18	rs62098039	C	T	0.0934394	1006
18	rs142815923	A	G	0.0198807	1006
18	rs8098039	T	G	0.209742	1006
18	rs117140653	G	A	0.027833	1006
18	rs8097041	A	T	0.607356	1006
18	rs139773621	A	T	0.00497018	1006
18	rs8097788	A	G	0.0298211	1006
18	rs16956637	A	G	0.117296	1006
18	rs16960571	A	G	0.208748	1006
18	rs72929406	A	C	0.116302	1006
18	rs62098040	A	G	0.518887	1006
18	rs34563569	C	T	0.72664	1006
18	rs8091068	T	C	0.605368	1006
18	rs144404963	A	G	0.0298211	1006
18	rs12956476	C	T	0.0427435	1006
18	rs55968250	A	G	0.115308	1006
18	rs12957114	G	A	0.207753	1006
18	rs78753730	G	A	0.0238569	1006
18	rs12604606	A	G	0.272366	1006
18	rs62098042	G	A	0.39662	1006
18	rs62098043	A	G	0.39662	1006
18	rs62098044	G	C	0.39662	1006
18	rs62098046	T	C	0.39662	1006
18	rs17504372	C	T	0.39662	1006
18	rs16956641	A	G	0.117296	1006
18	rs11082983	A	G	0.117296	1006
18	rs11082984	A	G	0.117296	1006
18	rs11082985	G	A	0.513917	1006
18	rs11082986	C	G	0.117296	1006
18	rs62098047	G	A	0.39662	1006
18	rs1553521	T	C	0.722664	1006
18	rs62098048	C	G	0.39662	1006
18	rs12606436	G	A	0.115308	1006
18	rs1910713	C	A	0.207753	1006
18	rs62098049	G	A	0.39662	1006
18	rs1394464	A	C	0.117296	1006
18	rs1394465	G	T	0.513917	1006
18	rs1394466	A	G	0.513917	1006
18	rs17504520	G	T	0.513917	1006
18	rs72929440	A	G	0.116302	1006
18	rs11876282	G	C	0.513917	1006
18	rs12963775	C	T	0.205765	1006
18	rs11876941	G	A	0.513917	1006
18	rs2062877	C	A	0.205765	1006
18	rs12607571	A	G	0.513917	1006
18	rs11876975	C	T	0.513917	1006
18	rs12607674	C	T	0.513917	1006
18	rs12965192	C	A	0.724652	1006
18	rs72929453	C	T	0.115308	1006
18	rs62098050	A	G	0.513917	1006
18	rs55792100	A	G	0.512922	1006
18	rs60658082	C	T	0.512922	1006
18	rs1394463	C	T	0.117296	1006
18	rs12969469	G	A	0.205765	1006
18	rs11665242	A	G	0.39662	1006
18	rs4940255	C	A	0.27336	1006
18	rs11662234	T	G	0.513917	1006
18	rs117642786	T	A	0.027833	1006
18	rs11665364	G	T	0.512922	1006
18	rs11662271	T	C	0.512922	1006
18	rs141275163	C	T	0.00795229	1006
18	rs11665326	A	G	0.50994	1006
18	rs62098051	A	G	0.50994	1006
18	rs17504871	G	A	0.535785	1006
18	rs62098054	G	C	0.528827	1006
18	rs11872758	G	A	0.528827	1006
18	rs11872738	C	A	0.528827	1006
18	rs1504741	C	G	0.856859	1006
18	rs62098055	A	G	0.526839	1006
18	rs17413886	T	C	0.527833	1006
18	rs76579371	T	G	0.0506958	1006
18	rs11664220	T	G	0.526839	1006
18	rs11660799	G	A	0.526839	1006
18	rs11660761	A	G	0.526839	1006
18	rs77956000	G	A	0.0437376	1006
18	rs11661458	C	G	0.526839	1006
18	rs11664978	T	C	0.526839	1006
18	rs12967544	T	C	0.130219	1006
18	rs55965629	A	G	0.526839	1006
18	rs56217121	A	G	0.526839	1006
18	rs79341942	T	C	0.026839	1006
18	rs145791339	C	T	0.0437376	1006
18	rs55934710	C	T	0.857853	1006
18	rs56371758	A	G	0.869781	1006
18	rs16956659	T	G	0.287276	1006
18	rs62099975	C	G	0.526839	1006
18	rs11663156	T	C	0.331014	1006
18	rs11082987	G	A	0.331014	1006
18	rs3764496	T	C	0.526839	1006
18	rs12605576	C	T	0.526839	1006
18	rs12605580	A	G	0.538767	1006
18	rs56098701	C	G	0.287276	1006
18	rs180954573	G	C	0.00596421	1006
18	rs116934687	C	T	0.0159046	1006
18	rs10515960	C	A	0.285288	1006
18	rs56151507	T	C	0.526839	1006
18	rs17505156	C	T	0.526839	1006
18	rs3794922	G	A	0.526839	1006
18	rs3794921	G	A	0.526839	1006
18	rs3794920	A	G	0.526839	1006
18	rs3794919	C	T	0.527833	1006
18	rs3794918	G	A	0.526839	1006
18	rs11082988	G	A	0.526839	1006
18	rs67318347	A	G	0.286282	1006
18	rs62099977	G	A	0.526839	1006
18	rs62099978	G	A	0.526839	1006
18	rs62099979	T	A	0.526839	1006
18	rs72929492	T	G	0.128231	1006
18	rs148326886	C	T	0.0437376	1006
18	rs3794917	G	T	0.526839	1006
18	rs3794916	C	T	0.527833	1006
18	rs3794915	C	A	0.526839	1006
18	rs11876853	G	A	0.526839	1006
18	rs11876805	C	T	0.526839	1006
18	rs11874038	T	G	0.526839	1006
18	rs11876878	G	A	0.526839	1006
18	rs11876922	G	A	0.526839	1006
18	rs17414252	G	A	0.526839	1006
18	rs10469025	A	G	0.0437376	1006
18	rs66920460	C	A	0.285288	1006
18	rs13381912	A	G	0.812127	1006
18	rs13381915	A	G	0.526839	1006
18	rs13381929	G	A	0.526839	1006
18	rs12604262	C	T	0.526839	1006
18	rs1393331	A	G	0.526839	1006
18	rs1393333	T	C	0.526839	1006
18	rs4940256	C	T	0.812127	1006
18	rs10163656	C	T	0.812127	1006
18	rs10163659	C	T	0.526839	1006
18	rs10164052	T	C	0.526839	1006
18	rs7234286	C	T	0.0437376	1006
18	rs1502226	A	G	0.812127	1006
18	rs10164055	T	C	0.398608	1006
18	rs72931320	A	G	0.128231	1006
18	rs57074668	C	T	0.526839	1006
18	rs117623976	A	T	0.028827	1006
18	rs17505685	C	T	0.526839	1006
18	rs55651361	T	G	0.128231	1006
18	rs56054126	T	G	0.285288	1006
18	rs12965919	A	C	0.131213	1006
18	rs10163694	T	C	0.526839	1006
18	rs7234451	A	C	0.0437376	1006
18	rs10164049	C	T	0.526839	1006
18	rs10164054	G	A	0.526839	1006
18	rs113961895	G	A	0.285288	1006
18	rs67915568	C	T	0.285288	1006
18	rs12327184	C	G	0.526839	1006
18	rs11082990	G	A	0.526839	1006
18	rs12327206	G	A	0.526839	1006
18	rs12326478	T	G	0.527833	1006
18	rs12327199	C	T	0.526839	1006
18	rs150522494	C	T	0.0208748	1006
18	rs12327369	G	A	0.526839	1006
18	rs4939730	G	T	0.812127	1006
18	rs62099981	A	G	0.526839	1006
18	rs148843589	G	A	0.128231	1006
18	rs11874624	T	C	0.526839	1006
18	rs11874642	T	C	0.526839	1006
18	rs11877506	A	G	0.0228628	1006
18	rs144857470	C	T	0.0437376	1006
18	rs17505951	C	T	0.526839	1006
18	rs62099982	A	C	0.526839	1006
18	rs17414727	T	C	0.526839	1006
18	rs112272840	T	C	0.128231	1006
18	rs62100015	T	A	0.526839	1006
18	rs62100016	A	G	0.526839	1006
18	rs7231978	G	T	0.867793	1006
18	rs11082991	A	G	0.526839	1006
18	rs11082992	T	C	0.526839	1006
18	rs12604759	A	G	0.526839	1006
18	rs17506126	T	A	0.526839	1006
18	rs17506154	C	G	0.526839	1006
18	rs75416603	G	T	0.0596421	1006
18	rs1010453	T	A	0.526839	1006
18	rs1010454	G	A	0.526839	1006
18	rs62100018	A	T	0.526839	1006
18	rs16956672	C	G	0.812127	1006
18	rs17414993	G	A	0.526839	1006
18	rs72931381	T	C	0.128231	1006
18	rs17506295	A	C	0.526839	1006
18	rs16956674	A	G	0.867793	1006
18	rs16956678	T	C	0.82505	1006
18	rs80156638	A	G	0.0437376	1006
18	rs17506372	C	T	0.526839	1006
18	rs17415140	C	T	0.526839	1006
18	rs62100019	T	G	0.526839	1006
18	rs62100020	G	C	0.526839	1006
18	rs16956681	G	C	0.0208748	1006
18	rs17506491	G	C	0.526839	1006
18	rs2339639	A	T	0.285288	1006
18	rs9807600	G	A	0.0437376	1006
18	rs1553334	A	G	0.812127	1006
18	rs1010360	T	G	0.285288	1006
18	rs11873742	T	C	0.526839	1006
18	rs1972049	T	G	0.526839	1006
18	rs72933411	A	G	0.128231	1006
18	rs72933414	C	T	0.285288	1006
18	rs62100022	C	A	0.813121	1006
18	rs62100023	T	C	0.527833	1006
18	rs62100024	C	T	0.526839	1006
18	rs7227758	G	A	0.0437376	1006
18	rs1972044	G	A	0.398608	1006
18	rs147675095	C	T	0.0159046	1006
18	rs10515961	A	G	0.285288	1006
18	rs7241682	G	A	0.868787	1006
18	rs12967910	G	A	0.526839	1006
18	rs1546302	A	G	0.824056	1006
18	rs1546301	C	A	0.526839	1006
18	rs1502214	T	A	0.287276	1006
18	rs969467	T	C	0.526839	1006
18	rs7228269	G	A	0.0437376	1006
18	rs10502973	A	G	0.526839	1006
18	rs62100025	A	G	0.538767	1006
18	rs141111442	G	A	0.0168986	1006
18	rs1546300	C	A	0.526839	1006
18	rs11874152	T	A	0.54672	1006
18	rs11876967	A	T	0.526839	1006
18	rs11877032	A	T	0.398608	1006
18	rs11082993	G	A	0.538767	1006
18	rs968807	A	G	0.536779	1006
18	rs968806	A	G	0.536779	1006
18	rs10853630	C	T	0.536779	1006
18	rs72933440	C	G	0.128231	1006
18	rs10853631	G	A	0.537773	1006
18	rs2229082	T	C	0.536779	1006
18	rs11873515	A	G	0.536779	1006
18	rs11873595	A	T	0.536779	1006
18	rs11876782	T	C	0.536779	1006
18	rs138526006	C	T	0.0427435	1006
18	rs13381167	G	A	0.536779	1006
18	rs10502974	C	A	0.536779	1006
18	rs11082994	T	C	0.536779	1006
18	rs10502975	C	G	0.536779	1006
18	rs953122	C	G	0.536779	1006
18	rs953121	C	A	0.536779	1006
18	rs11872554	T	A	0.536779	1006
18	rs62100051	G	A	0.536779	1006
18	rs11876154	G	A	0.536779	1006
18	rs17507444	T	C	0.536779	1006
18	rs55958323	T	C	0.0437376	1006
18	rs11876240	A	G	0.536779	1006
18	rs11659577	G	A	0.536779	1006
18	rs11659533	A	G	0.536779	1006
18	rs11659624	G	C	0.536779	1006
18	rs62100052	C	T	0.0447316	1006
18	rs10502976	C	A	0.536779	1006
18	rs2270951	C	T	0.536779	1006
18	rs9807369	G	T	0.538767	1006
18	rs9807370	G	A	0.538767	1006
18	rs9807385	G	A	0.524851	1006
18	rs9807387	G	C	0.536779	1006
18	rs9807529	A	G	0.408549	1006
18	rs11875957	G	A	0.535785	1006
18	rs144888778	G	A	0.0208748	1006
18	rs11875950	C	T	0.535785	1006
18	rs35617477	A	T	0.523857	1006
18	rs62098263	T	G	0.535785	1006
18	rs62098264	A	G	0.535785	1006
18	rs62098265	A	T	0.535785	1006
18	rs28503625	C	G	0.536779	1006
18	rs28690675	A	G	0.535785	1006
18	rs28658157	A	C	0.535785	1006
18	rs12327265	G	A	0.535785	1006
18	rs11082996	G	A	0.535785	1006
18	rs11082997	G	A	0.535785	1006
18	rs62098266	C	T	0.535785	1006
18	rs11877754	G	C	0.535785	1006
18	rs17507725	A	T	0.535785	1006
18	rs11872522	C	T	0.536779	1006
18	rs11872591	G	A	0.536779	1006
18	rs13381096	C	A	0.395626	1006
18	rs13381100	A	C	0.535785	1006
18	rs58500166	T	C	0.536779	1006
18	rs73461187	G	C	0.0437376	1006
18	rs62098268	T	C	0.535785	1006
18	rs62098269	A	G	0.535785	1006
18	rs62098270	G	C	0.535785	1006
18	rs62098271	G	A	0.535785	1006
18	rs13381236	A	G	0.0437376	1006
18	rs11874135	A	C	0.535785	1006
18	rs11877374	T	C	0.535785	1006
18	rs13381265	G	C	0.523857	1006
18	rs13381255	C	T	0.535785	1006
18	rs13381864	T	G	0.535785	1006
18	rs62098272	A	G	0.536779	1006
18	rs62098273	C	T	0.535785	1006
18	rs62098283	T	C	0.535785	1006
18	rs62098284	C	G	0.523857	1006
18	rs11662556	T	C	0.535785	1006
18	rs1039452	C	T	0.28827	1006
18	rs11659175	A	C	0.535785	1006
18	rs12606422	T	C	0.536779	1006
18	rs79566599	C	T	0.0238569	1006
18	rs11663510	T	G	0.534791	1006
18	rs140838297	G	A	0.0437376	1006
18	rs11663516	T	C	0.534791	1006
18	rs35352542	A	T	0.535785	1006
18	rs58351564	G	T	0.535785	1006
18	rs11661221	G	A	0.535785	1006
18	rs11664655	T	C	0.535785	1006
18	rs10164246	T	G	0.534791	1006
18	rs10163837	G	A	0.534791	1006
18	rs10163836	C	T	0.535785	1006
18	rs10163838	G	A	0.535785	1006
18	rs2879527	C	T	0.535785	1006
18	rs145660796	T	G	0.0437376	1006
18	rs2879528	A	G	0.523857	1006
18	rs10163842	C	T	0.535785	1006
18	rs10163847	C	T	0.535785	1006
18	rs10163926	A	G	0.535785	1006
18	rs62098288	G	A	0.535785	1006
18	rs11872882	T	C	0.534791	1006
18	rs8089865	G	A	0.580517	1006
18	rs62098290	T	G	0.522863	1006
18	rs62098291	C	T	0.534791	1006
18	rs62098292	G	A	0.534791	1006
18	rs146558361	T	C	0.00894632	1006
18	rs150180221	A	G	0.0168986	1006
18	rs8095329	G	A	0.868787	1006
18	rs190048252	G	T	0.00994036	1006
18	rs878571	T	C	0.290258	1006
18	rs57770253	T	C	0.128231	1006
18	rs67680898	C	G	0.289264	1006
18	rs11082998	G	A	0.535785	1006
18	rs11082999	T	C	0.535785	1006
18	rs10502977	G	C	0.535785	1006
18	rs8095430	T	A	0.889662	1006
18	rs11872815	G	A	0.536779	1006
18	rs11083000	C	T	0.889662	1006
18	rs11664123	T	C	0.297217	1006
18	rs8090945	C	T	0.591451	1006
18	rs12962464	G	A	0.535785	1006
18	rs12962394	C	A	0.539761	1006
18	rs79828137	T	C	0.0815109	1006
18	rs12953529	A	G	0.407555	1006
18	rs12953691	A	T	0.539761	1006
18	rs57601701	G	T	0.54175	1006
18	rs78625951	C	T	0.0159046	1006
18	rs148982915	C	A	0.0397614	1006
18	rs8084281	A	T	0.0397614	1006
18	rs12960505	G	T	0.549702	1006
18	rs12604940	A	G	0.133201	1006
18	rs144529651	G	C	0.0397614	1006
18	rs8095058	T	C	0.887674	1006
18	rs11661305	A	G	0.550696	1006
18	rs11661326	C	T	0.562624	1006
18	rs11664788	T	G	0.562624	1006
18	rs12604130	T	C	0.559642	1006
18	rs75306585	A	G	0.00497018	1006
18	rs1393334	C	T	0.88668	1006
18	rs12957920	A	T	0.559642	1006
18	rs9948611	T	C	0.287276	1006
18	rs72918215	A	G	0.0636183	1006
18	rs11874018	T	C	0.559642	1006
18	rs869225	G	T	0.559642	1006
18	rs869224	A	G	0.559642	1006
18	rs1502225	G	A	0.548708	1006
18	rs16956735	A	G	0.560636	1006
18	rs35882434	C	T	0.548708	1006
18	rs12605017	C	T	0.559642	1006
18	rs72918220	T	C	0.133201	1006
18	rs112649225	A	G	0.0139165	1006
18	rs10502978	C	A	0.559642	1006
18	rs35409749	A	C	0.547714	1006
18	rs12607295	A	G	0.559642	1006
18	rs2134297	C	T	0.559642	1006
18	rs34160346	C	G	0.414513	1006
18	rs16956767	T	C	0.559642	1006
18	rs17417046	C	T	0.414513	1006
18	rs16956772	A	G	0.559642	1006
18	rs11874751	G	T	0.559642	1006
18	rs151159457	C	T	0.0397614	1006
18	rs16956779	C	T	0.559642	1006
18	rs60175027	T	C	0.0397614	1006
18	rs5013791	G	A	0.558648	1006
18	rs11083002	A	C	0.559642	1006
18	rs2036415	G	C	0.559642	1006
18	rs1502233	T	C	0.600398	1006
18	rs1502232	A	G	0.547714	1006
18	rs62098320	C	T	0.548708	1006
18	rs79562622	G	C	0.0258449	1006
18	rs79434590	A	G	0.0427435	1006
18	rs1814001	A	G	0.548708	1006
18	rs1964667	C	T	0.548708	1006
18	rs12709772	T	C	0.559642	1006
18	rs1502230	G	A	0.56163	1006
18	rs10853632	C	T	0.560636	1006
18	rs1502229	G	T	0.602386	1006
18	rs79528572	G	C	0.0526839	1006
18	rs79566731	A	G	0.0477137	1006
18	rs2036410	T	C	0.550696	1006
18	rs117535569	A	T	0.0437376	1006
18	rs4940259	T	A	0.284294	1006
18	rs1159949	C	T	0.88668	1006
18	rs138475019	A	G	0.00994036	1006
18	rs4280318	G	C	0.88668	1006
18	rs1948783	A	T	0.297217	1006
18	rs141610245	C	T	0.0129225	1006
18	rs2134296	G	A	0.284294	1006
18	rs1910132	C	T	0.297217	1006
18	rs72627225	A	T	0.284294	1006
18	rs1910131	C	A	0.588469	1006
18	rs35195355	C	A	0.409543	1006
18	rs4940260	T	C	0.88668	1006
18	rs1125627	C	T	0.300199	1006
18	rs1393336	G	C	0.887674	1006
18	rs145206900	C	T	0.0387674	1006
18	rs72918260	G	A	0.142147	1006
18	rs72918264	C	T	0.0258449	1006
18	rs138225415	T	C	0.0178926	1006
18	rs9964174	T	G	0.284294	1006
18	rs117121188	G	A	0.0745527	1006
18	rs8082807	A	C	0.332008	1006
18	rs138349994	A	T	0.0178926	1006
18	rs8085778	C	T	0.586481	1006
18	rs4510099	G	C	0.88668	1006
18	rs1393330	T	C	0.589463	1006
18	rs12962455	G	C	0.587475	1006
18	rs144976369	A	T	0.0238569	1006
18	rs2879567	A	C	0.447316	1006
18	rs6508233	G	T	0.885686	1006
18	rs1847126	A	G	0.88668	1006
18	rs9953087	T	C	0.887674	1006
18	rs12607758	C	T	0.585487	1006
18	rs143437913	C	T	0.00894632	1006
18	rs1502223	T	C	0.28827	1006
18	rs7231042	A	G	0.286282	1006
18	rs7232617	T	C	0.888668	1006
18	rs75583370	C	T	0.0487078	1006
18	rs72918277	T	C	0.142147	1006
18	rs1105642	A	G	0.887674	1006
18	rs117622899	G	A	0.0178926	1006
18	rs12955791	T	C	0.590457	1006
18	rs870508	C	A	0.88668	1006
18	rs870507	G	A	0.88668	1006
18	rs2292042	C	T	0.395626	1006
18	rs150361896	G	A	0.0367793	1006
18	rs16956853	G	T	0.105368	1006
18	rs4940261	C	T	0.280318	1006
18	rs4939732	C	T	0.815109	1006
18	rs8086556	T	C	0.107356	1006
18	rs8090381	C	G	0.10835	1006
18	rs28873404	C	T	0.394632	1006
18	rs12457084	G	T	0.105368	1006
18	rs79524748	T	A	0.026839	1006
18	rs1502217	C	T	0.106362	1006
18	rs1354206	A	G	0.125249	1006
18	rs79259792	C	T	0.0526839	1006
18	rs10502979	C	G	0.44334	1006
18	rs4453579	G	A	0.406561	1006
18	rs66882949	A	G	0.290258	1006
18	rs9947875	G	A	0.107356	1006
18	rs8088468	T	C	0.853877	1006
18	rs1910127	A	G	0.28827	1006
18	rs62098329	C	A	0.393638	1006
18	rs2270952	T	A	0.107356	1006
18	rs17515923	T	G	0.39662	1006
18	rs7244915	G	T	0.841948	1006
18	rs6508235	A	G	0.305169	1006
18	rs181360533	C	T	0.00298211	1006
18	rs8088048	T	C	0.412525	1006
18	rs1502219	G	A	0.27336	1006
18	rs62098330	T	C	0.422465	1006
18	rs9950293	C	A	0.281312	1006
18	rs17418338	T	C	0.00994036	1006
18	rs4245260	C	T	0.817097	1006
18	rs2270953	G	T	0.105368	1006
18	rs2270954	A	C	0.854871	1006
18	rs138928888	C	T	0.0367793	1006
18	rs113008239	C	T	0.0516899	1006
18	rs2292043	T	C	0.2833	1006
18	rs1502220	T	C	0.00198807	1006
18	rs2292044	C	G	0.107356	1006
18	rs6650680	T	A	0.747515	1006
18	rs12607853	T	C	0.303181	1006
18	rs16956878	T	C	0.28827	1006
18	rs12373192	T	C	0.137177	1006
18	rs12457160	C	A	0.390656	1006
18	rs4245261	C	T	0.763419	1006
18	rs4245262	T	C	0.744533	1006
18	rs150787079	G	A	0.0188867	1006
18	rs4940266	T	C	0.591451	1006
18	rs7237506	A	G	0.741551	1006
18	rs8097069	G	C	0.0884692	1006
18	rs149837950	C	T	0.0149105	1006
18	rs11659431	A	C	0.054672	1006
18	rs11876422	T	A	0.0407555	1006
18	rs10502980	C	A	0.178926	1006
18	rs74846402	T	A	0.0238569	1006
18	rs962144	A	G	0.054672	1006
18	rs4378681	A	G	0.741551	1006
18	rs8087907	T	C	0.740557	1006
18	rs9948337	T	C	0.740557	1006
18	rs35905754	T	C	0.149105	1006
18	rs72920225	A	G	0.0536779	1006
18	rs9807498	T	A	0.589463	1006
18	rs9807501	T	C	0.505964	1006
18	rs79680502	G	A	0.082505	1006
18	rs4513168	A	T	0.082505	1006
18	rs74403938	C	A	0.0775348	1006
18	rs35698381	C	T	0.503976	1006
18	rs145530864	T	A	0.00994036	1006
18	rs79523486	C	T	0.0775348	1006
18	rs6508236	T	A	0.72664	1006
18	rs11664769	G	A	0.137177	1006
18	rs11664691	A	G	0.0417495	1006
18	rs149585412	A	G	0.0119284	1006
18	rs79406557	T	G	0.082505	1006
18	rs72920232	C	G	0.054672	1006
18	rs1159064	T	C	0.589463	1006
18	rs79516914	T	G	0.0576541	1006
18	rs6508237	C	T	0.587475	1006
18	rs72920237	T	C	0.0536779	1006
18	rs145656251	A	G	0.0417495	1006
18	rs78052940	T	C	0.082505	1006
18	rs74844732	G	A	0.0417495	1006
18	rs11664608	C	T	0.0397614	1006
18	rs8098322	A	T	0.590457	1006
18	rs17516415	C	T	0.0775348	1006
18	rs79396407	A	G	0.082505	1006
18	rs11083005	T	C	0.0536779	1006
18	rs74638851	T	C	0.0447316	1006
18	rs11873672	A	G	0.054672	1006
18	rs71368936	G	A	0.083499	1006
18	rs114205229	G	A	0.0417495	1006
18	rs4940267	A	G	0.502982	1006
18	rs4940268	G	A	0.502982	1006
18	rs4940269	T	G	0.727634	1006
18	rs183771508	A	G	0.00695825	1006
18	rs1442071	T	G	0.083499	1006
18	rs1442070	A	G	0.590457	1006
18	rs75723226	T	C	0.0238569	1006
18	rs34779024	G	A	0.028827	1006
18	rs12454689	T	C	0.740557	1006
18	rs1025854	T	C	0.590457	1006
18	rs144034412	A	G	0.0129225	1006
18	rs9948280	T	C	0.0984095	1006
18	rs7233241	T	C	0.643141	1006
18	rs11874732	T	G	0.0417495	1006
18	rs8084701	C	T	0.588469	1006
18	rs9946086	A	G	0.588469	1006
18	rs148019841	T	C	0.0188867	1006
18	rs9961507	T	C	0.0974155	1006
18	rs141677341	T	C	0.028827	1006
18	rs1372475	G	A	0.585487	1006
18	rs78423444	A	T	0.0775348	1006
18	rs117465269	G	T	0.0188867	1006
18	rs139188608	G	A	0.0397614	1006
18	rs16956918	G	A	0.0397614	1006
18	rs6417123	C	T	0.971173	1006
18	rs17516772	C	T	0.166998	1006
18	rs6508238	T	C	0.738569	1006
18	rs11659335	G	C	0.0536779	1006
18	rs79227994	C	T	0.0944334	1006
18	rs2044080	C	T	0.585487	1006
18	rs8093984	T	C	0.588469	1006
18	rs1899384	T	C	0.150099	1006
18	rs74967910	G	A	0.082505	1006
18	rs56227427	G	A	0.0954274	1006
18	rs1442088	A	C	0.0914513	1006
18	rs79130641	G	T	0.082505	1006
18	rs12605223	T	C	0.275348	1006
18	rs1442089	C	A	0.915507	1006
18	rs11664643	A	G	0.0536779	1006
18	rs75421052	T	C	0.082505	1006
18	rs17516959	C	T	0.082505	1006
18	rs11665552	C	G	0.0397614	1006
18	rs7227128	T	C	0.587475	1006
18	rs62099896	C	T	0.243539	1006
18	rs3752734	G	C	0.0914513	1006
18	rs3752735	T	C	0.275348	1006
18	rs111746765	C	A	0.0954274	1006
18	rs192248911	C	T	0.0427435	1006
18	rs11083006	G	A	0.0884692	1006
18	rs10515962	A	G	0.0954274	1006
18	rs111491857	G	C	0.0536779	1006
18	rs35646752	C	T	0.494036	1006
18	rs17438509	A	G	0.0775348	1006
18	rs12970870	C	T	0.17992	1006
18	rs72920298	A	G	0.0536779	1006
18	rs62099898	T	C	0.262425	1006
18	rs138191137	C	T	0.0109344	1006
18	rs7236483	C	A	0.0954274	1006
18	rs7241967	G	A	0.0954274	1006
18	rs72920302	A	G	0.0536779	1006
18	rs28687230	C	T	0.49503	1006
18	rs8085056	G	A	0.503976	1006
18	rs10775507	T	C	0.353877	1006
18	rs1372474	A	G	0.083499	1006
18	rs4940271	C	A	0.0854871	1006
18	rs1036801	T	C	0.496024	1006
18	rs2016773	C	T	0.591451	1006
18	rs16956941	C	T	0.0526839	1006
18	rs75040259	G	A	0.0407555	1006
18	rs16956943	G	C	0.0536779	1006
18	rs732445	T	G	0.082505	1006
18	rs12604341	G	A	0.315109	1006
18	rs12604310	A	G	0.275348	1006
18	rs17438845	G	A	0.0646123	1006
18	rs4101065	T	G	0.363817	1006
18	rs985189	G	A	0.364811	1006
18	rs80098921	G	A	0.0954274	1006
18	rs12957686	C	G	0.363817	1006
18	rs8087303	A	T	0.082505	1006
18	rs894274	A	G	0.409543	1006
18	rs76034526	C	T	0.082505	1006
18	rs34267730	A	T	0.180915	1006
18	rs113101209	C	A	0.0238569	1006
18	rs11877603	A	G	0.0407555	1006
18	rs35839569	C	T	0.0397614	1006
18	rs8098707	T	G	0.0954274	1006
18	rs35412537	A	G	0.497018	1006
18	rs1372478	C	T	0.0884692	1006
18	rs1442064	T	C	0.353877	1006
18	rs11876490	G	C	0.0914513	1006
18	rs77199258	C	T	0.0208748	1006
18	rs78542372	T	C	0.0695825	1006
18	rs9944956	C	T	0.402584	1006
18	rs75131875	T	C	0.026839	1006
18	rs78422460	G	A	0.0407555	1006
18	rs79402031	G	C	0.026839	1006
18	rs111679959	A	C	0.0695825	1006
18	rs12455377	C	T	0.682903	1006
18	rs74803484	C	T	0.0904573	1006
18	rs75061891	T	C	0.0725646	1006
18	rs9966535	T	C	0.5	1006
18	rs117798288	G	A	0.0198807	1006
18	rs16956971	T	C	0.0526839	1006
18	rs74506862	C	A	0.0904573	1006
18	rs77904651	T	C	0.0904573	1006
18	rs7229232	A	G	0.0964215	1006
18	rs12606633	C	T	0.262425	1006
18	rs140809810	T	C	0.0526839	1006
18	rs144863420	G	A	0.0397614	1006
18	rs9958431	C	T	0.315109	1006
18	rs17517842	T	A	0.0695825	1006
18	rs74531020	C	T	0.0695825	1006
18	rs78266718	C	T	0.0159046	1006
18	rs7232231	T	C	0.501988	1006
18	rs143619882	T	C	0.0129225	1006
18	rs16956981	A	G	0.293241	1006
18	rs78613308	T	C	0.0208748	1006
18	rs17517911	T	C	0.220676	1006
18	rs13381188	C	T	0.49006	1006
18	rs11083008	G	A	0.503976	1006
18	rs16948704	C	T	0.506958	1006
18	rs56181178	A	C	0.494036	1006
18	rs11662823	G	A	0.206759	1006
18	rs12960706	T	C	0.215706	1006
18	rs111538464	T	C	0.0129225	1006
18	rs4940277	T	C	0.22167	1006
18	rs111337791	A	T	0.0129225	1006
18	rs11083009	T	C	0.2167	1006
18	rs12608247	G	A	0.201789	1006
18	rs2006656	T	C	0.506958	1006
18	rs117790906	C	T	0.0248509	1006
18	rs78388550	T	C	0.0139165	1006
18	rs12454453	C	T	0.501988	1006
18	rs16956987	C	T	0.0208748	1006
18	rs16956993	T	C	0.261431	1006
18	rs113641621	A	G	0.0129225	1006
18	rs184903314	G	A	0.0139165	1006
18	rs9959094	C	A	0.50497	1006
18	rs17518191	T	C	0.220676	1006
18	rs35114923	T	G	0.493042	1006
18	rs147862787	A	T	0.0168986	1006
18	rs72922358	G	A	0.026839	1006
18	rs7237411	C	G	0.505964	1006
18	rs17518254	T	C	0.477137	1006
18	rs12969610	G	T	0.473161	1006
18	rs16957010	C	A	0.234592	1006
18	rs12454349	A	G	0.478131	1006
18	rs12960296	G	T	0.518887	1006
18	rs17439836	A	C	0.475149	1006
18	rs7234881	A	G	0.525845	1006
18	rs78534926	C	T	0.0437376	1006
18	rs4306584	C	A	0.473161	1006
18	rs147826960	A	T	0.0119284	1006
18	rs8096370	T	A	0.473161	1006
18	rs8083201	T	A	0.473161	1006
18	rs11659419	T	C	0.478131	1006
18	rs11659420	T	G	0.248509	1006
18	rs4939735	A	G	0.478131	1006
18	rs142754225	T	C	0.0129225	1006
18	rs4939736	C	T	0.478131	1006
18	rs4939737	G	A	0.478131	1006
18	rs145711147	A	G	0.250497	1006
18	rs62097565	G	C	0.477137	1006
18	rs149199881	G	T	0.0447316	1006
18	rs140313524	C	T	0.32008	1006
18	rs76770870	A	G	0.477137	1006
18	rs62096852	G	A	0.478131	1006
18	rs150528216	G	T	0.00397614	1006
18	rs74777898	A	C	0.0308151	1006
18	rs17439885	A	G	0.517893	1006
18	rs11083011	A	G	0.477137	1006
18	rs34400957	G	T	0.473161	1006
18	rs55638139	C	T	0.246521	1006
18	rs72922396	T	C	0.0258449	1006
18	rs62096853	C	T	0.258449	1006
18	rs4347697	G	A	0.270378	1006
18	rs149346710	C	T	0.0427435	1006
18	rs144756928	T	C	0.0109344	1006
18	rs113744949	G	A	0.49006	1006
18	rs8092463	C	T	0.489066	1006
18	rs62096854	A	G	0.50497	1006
18	rs9951597	C	T	0.49006	1006
18	rs148271831	A	G	0.00497018	1006
18	rs80186428	C	T	0.269384	1006
18	rs62096855	C	T	0.0606362	1006
18	rs16957029	C	A	0.270378	1006
18	rs16957032	G	C	0.259443	1006
18	rs1866988	T	G	0.499006	1006
18	rs1866987	G	A	0.494036	1006
18	rs1866986	G	C	0.498012	1006
18	rs55963017	G	T	0.258449	1006
18	rs1442086	T	C	0.493042	1006
18	rs9304448	A	T	0.498012	1006
18	rs9947672	G	A	0.498012	1006
18	rs12968161	C	T	0.203777	1006
18	rs71368937	A	G	0.249503	1006
18	rs7228258	G	A	0.210736	1006
18	rs9304449	T	C	0.539761	1006
18	rs12457421	C	T	0.261431	1006
18	rs55826947	C	T	0.207753	1006
18	rs78735241	G	A	0.205765	1006
18	rs116901815	G	A	0.0188867	1006
18	rs11873454	A	C	0.266402	1006
18	rs72924412	G	A	0.171968	1006
18	rs1442082	T	C	0.539761	1006
18	rs1442081	G	T	0.223658	1006
18	rs7237386	T	C	0.277336	1006
18	rs34428304	C	A	0.229622	1006
18	rs35536240	C	G	0.21173	1006
18	rs12959812	T	C	0.286282	1006
18	rs12457843	C	T	0.285288	1006
18	rs1025855	A	C	0.275348	1006
18	rs78299180	T	A	0.0437376	1006
18	rs4347699	G	A	0.271372	1006
18	rs727683	G	A	0.269384	1006
18	rs77325800	T	A	0.144135	1006
18	rs62097660	C	T	0.264414	1006
18	rs1899383	T	C	0.574553	1006
18	rs7228288	A	G	0.581511	1006
18	rs1442080	G	A	0.333996	1006
18	rs1442079	G	A	0.232604	1006
18	rs79982827	C	T	0.026839	1006
18	rs4465666	T	C	0.456262	1006
18	rs116570948	A	G	0.0337972	1006
18	rs75462997	T	C	0.117296	1006
18	rs6508244	T	C	0.0755467	1006
18	rs8094928	A	G	0.0725646	1006
18	rs72924432	G	C	0.0725646	1006
18	rs16957060	T	G	0.295229	1006
18	rs17518904	C	T	0.0328032	1006
18	rs72924439	C	T	0.0715706	1006
18	rs1372482	G	A	0.11829	1006
18	rs149944734	G	T	0.0129225	1006
18	rs9955924	A	G	0.246521	1006
18	rs35673785	A	T	0.173956	1006
18	rs12957706	C	T	0.173956	1006
18	rs141179786	A	G	0.0258449	1006
18	rs7232229	G	A	0.245527	1006
18	rs6508245	A	T	0.245527	1006
18	rs6508246	G	C	0.245527	1006
18	rs61423143	T	C	0.0735586	1006
18	rs2165608	T	C	0.249503	1006
18	rs11664287	A	G	0.11829	1006
18	rs9965113	A	C	0.245527	1006
18	rs11665025	G	A	0.11829	1006
18	rs17519016	T	A	0.173956	1006
18	rs4939738	G	A	0.342942	1006
18	rs75256679	G	A	0.0656064	1006
18	rs56128154	A	G	0.290258	1006
18	rs1583951	C	T	0.249503	1006
18	rs17440518	T	C	0.173956	1006
18	rs11664668	T	C	0.11829	1006
18	rs1348220	C	G	0.342942	1006
18	rs920622	G	C	0.11829	1006
18	rs1811441	A	G	0.706759	1006
18	rs149997734	C	T	0.0337972	1006
18	rs117270789	C	T	0.027833	1006
18	rs9947427	T	C	0.342942	1006
18	rs116988279	T	C	0.0218688	1006
18	rs7240087	G	A	0.245527	1006
18	rs8096137	G	C	0.249503	1006
18	rs8083447	T	C	0.245527	1006
18	rs75563490	C	G	0.11829	1006
18	rs2028523	T	C	0.342942	1006
18	rs2028522	T	C	0.707753	1006
18	rs8083679	G	A	0.245527	1006
18	rs79235191	A	G	0.027833	1006
18	rs11083014	G	A	0.341948	1006
18	rs17440859	C	T	0.173956	1006
18	rs11663728	T	C	0.11829	1006
18	rs17440915	T	G	0.245527	1006
18	rs2028521	G	T	0.314115	1006
18	rs35505093	G	A	0.173956	1006
18	rs10048277	C	T	0.245527	1006
18	rs138631851	G	A	0.0656064	1006
18	rs141872770	A	G	0.027833	1006
18	rs76805613	T	C	0.11829	1006
18	rs72924456	T	C	0.0377734	1006
18	rs1442077	T	G	0.706759	1006
18	rs75404909	C	T	0.0656064	1006
18	rs78820151	A	G	0.0656064	1006
18	rs13380986	T	A	0.15507	1006
18	rs17519505	G	C	0.0328032	1006
18	rs10048338	G	A	0.156064	1006
18	rs10048336	A	G	0.705765	1006
18	rs144871278	G	C	0.0119284	1006
18	rs114880974	C	T	0.0666004	1006
18	rs11659946	T	C	0.11829	1006
18	rs4940281	A	T	0.341948	1006
18	rs4940282	G	A	0.341948	1006
18	rs4939739	T	C	0.17495	1006
18	rs17441111	C	T	0.173956	1006
18	rs1442076	G	T	0.341948	1006
18	rs16957117	A	C	0.291252	1006
18	rs9967214	A	T	0.245527	1006
18	rs16957119	C	T	0.291252	1006
18	rs76890764	G	A	0.0656064	1006
18	rs1442075	T	A	0.705765	1006
18	rs79094807	A	G	0.173956	1006
18	rs80166937	G	A	0.11829	1006
18	rs74964731	T	G	0.0656064	1006
18	rs74895886	G	A	0.0178926	1006
18	rs1595000	A	G	0.705765	1006
18	rs35901435	G	C	0.246521	1006
18	rs71368938	G	C	0.17495	1006
18	rs4358014	G	C	0.0705765	1006
18	rs4299215	A	G	0.245527	1006
18	rs4638653	T	C	0.245527	1006
18	rs4624259	T	C	0.245527	1006
18	rs1073134	T	C	0.291252	1006
18	rs4606795	C	T	0.245527	1006
18	rs9962953	T	C	0.245527	1006
18	rs9950889	C	T	0.245527	1006
18	rs11664387	T	A	0.11829	1006
18	rs11874378	C	T	0.026839	1006
18	rs11661624	C	G	0.11829	1006
18	rs34395753	G	A	0.0904573	1006
18	rs16957122	A	G	0.245527	1006
18	rs3859343	A	G	0.11829	1006
18	rs3910697	C	A	0.173956	1006
18	rs4100584	A	G	0.706759	1006
18	rs4100583	C	T	0.587475	1006
18	rs3910696	G	A	0.173956	1006
18	rs11875239	A	G	0.027833	1006
18	rs75691654	A	C	0.11829	1006
18	rs3859344	G	T	0.678926	1006
18	rs11876075	A	C	0.027833	1006
18	rs9959921	C	T	0.548708	1006
18	rs11663575	G	A	0.129225	1006
18	rs76701583	C	A	0.0427435	1006
18	rs142973522	C	T	0.027833	1006
18	rs9960494	G	C	0.294235	1006
18	rs77409393	G	T	0.0328032	1006
18	rs7238765	G	A	0.294235	1006
18	rs1369454	G	A	0.130219	1006
18	rs4940283	T	C	0.191849	1006
18	rs78914632	T	A	0.129225	1006
18	rs12970743	G	A	0.0139165	1006
18	rs9946509	A	G	0.294235	1006
18	rs59689811	A	C	0.254473	1006
18	rs78647094	C	G	0.182903	1006
18	rs9946886	A	G	0.294235	1006
18	rs150173804	A	C	0.027833	1006
18	rs138247434	A	C	0.0109344	1006
18	rs12961506	A	G	0.678926	1006
18	rs16957143	A	G	0.313121	1006
18	rs9962411	T	C	0.254473	1006
18	rs75580296	T	A	0.0328032	1006
18	rs75891776	C	T	0.0328032	1006
18	rs6508247	G	A	0.706759	1006
18	rs11659542	C	A	0.117296	1006
18	rs4939740	C	G	0.342942	1006
18	rs9946269	A	T	0.706759	1006
18	rs75655127	G	A	0.0656064	1006
18	rs35861631	T	C	0.244533	1006
18	rs9949238	C	A	0.245527	1006
18	rs35203241	G	A	0.173956	1006
18	rs920079	T	C	0.705765	1006
18	rs1811398	T	G	0.117296	1006
18	rs71368939	A	G	0.173956	1006
18	rs11661455	G	A	0.11829	1006
18	rs151184259	C	T	0.027833	1006
18	rs62097689	A	C	0.291252	1006
18	rs8084493	T	A	0.705765	1006
18	rs117310834	T	C	0.0228628	1006
18	rs143769003	C	T	0.028827	1006
18	rs1442069	A	G	0.704771	1006
18	rs34316644	T	C	0.244533	1006
18	rs62097690	C	G	0.0427435	1006
18	rs72926310	G	A	0.0129225	1006
18	rs74636234	T	A	0.0646123	1006
18	rs17520206	T	C	0.244533	1006
18	rs150546218	G	A	0.00894632	1006
18	rs72926313	T	C	0.0367793	1006
18	rs72926317	G	A	0.0705765	1006
18	rs9965562	A	G	0.706759	1006
18	rs9965852	G	A	0.342942	1006
18	rs9965865	C	G	0.704771	1006
18	rs9966086	A	G	0.704771	1006
18	rs71368940	A	T	0.173956	1006
18	rs34884286	A	G	0.244533	1006
18	rs8084890	G	A	0.315109	1006
18	rs12955711	C	G	0.244533	1006
18	rs9961354	T	C	0.704771	1006
18	rs60324643	T	G	0.292247	1006
18	rs12960737	A	T	0.342942	1006
18	rs59373353	G	A	0.117296	1006
18	rs58122275	C	T	0.117296	1006
18	rs11660055	T	G	0.117296	1006
18	rs1596136	A	G	0.706759	1006
18	rs1596135	G	A	0.341948	1006
18	rs71368941	G	C	0.244533	1006
18	rs58906991	C	T	0.0904573	1006
18	rs146571267	C	T	0.00894632	1006
18	rs80120211	T	G	0.027833	1006
18	rs1865556	T	A	0.705765	1006
18	rs76718544	C	A	0.0705765	1006
18	rs1866985	T	A	0.705765	1006
18	rs2339764	A	G	0.343936	1006
18	rs1865555	T	C	0.705765	1006
18	rs79797375	T	C	0.117296	1006
18	rs112031030	A	G	0.0248509	1006
18	rs74419654	A	G	0.0328032	1006
18	rs9947933	A	C	0.292247	1006
18	rs11660186	G	A	0.117296	1006
18	rs1897986	A	G	0.117296	1006
18	rs56005034	T	C	0.291252	1006
18	rs9960846	T	C	0.343936	1006
18	rs12605342	A	T	0.343936	1006
18	rs9963880	T	C	0.292247	1006
18	rs55916832	C	T	0.0735586	1006
18	rs78757089	C	T	0.027833	1006
18	rs72926337	G	A	0.028827	1006
18	rs1865554	G	A	0.250497	1006
18	rs17441784	C	G	0.0328032	1006
18	rs35470793	A	G	0.17495	1006
18	rs74566765	A	C	0.0337972	1006
18	rs12966330	C	T	0.17495	1006
18	rs72926342	C	A	0.0695825	1006
18	rs72926344	G	T	0.0705765	1006
18	rs77472326	T	C	0.117296	1006
18	rs75946211	A	C	0.117296	1006
18	rs35656155	G	A	0.244533	1006
18	rs9954027	G	A	0.17495	1006
18	rs7242049	G	C	0.343936	1006
18	rs7241982	C	A	0.343936	1006
18	rs17520394	C	T	0.173956	1006
18	rs1862930	C	T	0.706759	1006
18	rs35572545	T	C	0.361829	1006
18	rs79945839	C	T	0.0666004	1006
18	rs72926355	T	G	0.0705765	1006
18	rs80136416	C	T	0.0387674	1006
18	rs143731596	T	G	0.027833	1006
18	rs1424507	C	T	0.361829	1006
18	rs9957524	A	T	0.706759	1006
18	rs72926362	A	T	0.0377734	1006
18	rs9949496	T	G	0.343936	1006
18	rs4101066	T	C	0.343936	1006
18	rs7234318	C	T	0.361829	1006
18	rs1862929	G	T	0.250497	1006
18	rs3859346	G	T	0.316103	1006
18	rs71363044	C	A	0.173956	1006
18	rs17441970	T	C	0.173956	1006
18	rs62097725	G	T	0.291252	1006
18	rs76894993	A	G	0.117296	1006
18	rs76277741	A	G	0.0238569	1006
18	rs75172269	T	A	0.117296	1006
18	rs66755284	C	T	0.361829	1006
18	rs72926379	A	T	0.0377734	1006
18	rs114247224	T	C	0.027833	1006
18	rs9967054	G	C	0.34493	1006
18	rs142676554	G	A	0.0109344	1006
18	rs35574738	G	A	0.173956	1006
18	rs980754	G	A	0.343936	1006
18	rs2879573	A	G	0.706759	1006
18	rs3859347	G	A	0.706759	1006
18	rs80069917	T	C	0.0328032	1006
18	rs71368943	T	C	0.245527	1006
18	rs76746753	C	T	0.117296	1006
18	rs9962215	T	C	0.34493	1006
18	rs9950083	A	G	0.706759	1006
18	rs17442165	A	G	0.244533	1006
18	rs3910383	G	A	0.362823	1006
18	rs79140036	G	T	0.11829	1006
18	rs78637344	T	G	0.0238569	1006
18	rs9950724	A	C	0.706759	1006
18	rs12232599	G	C	0.707753	1006
18	rs12232600	G	T	0.707753	1006
18	rs62097726	A	G	0.291252	1006
18	rs9953669	G	A	0.706759	1006
18	rs11662522	C	A	0.362823	1006
18	rs1364467	T	G	0.175944	1006
18	rs17442319	C	G	0.245527	1006
18	rs34640833	T	A	0.362823	1006
18	rs2339765	T	C	0.343936	1006
18	rs9957265	C	T	0.248509	1006
18	rs4940285	A	G	0.706759	1006
18	rs67232891	C	T	0.362823	1006
18	rs71368945	C	G	0.026839	1006
18	rs1560987	A	G	0.34493	1006
18	rs138127659	T	A	0.0159046	1006
18	rs72928214	A	G	0.0377734	1006
18	rs12960696	G	A	0.173956	1006
18	rs17520995	A	T	0.0705765	1006
18	rs72928217	A	T	0.055666	1006
18	rs76321930	C	T	0.0666004	1006
18	rs75565722	T	C	0.117296	1006
18	rs12961844	G	A	0.17495	1006
18	rs117312158	A	G	0.00596421	1006
18	rs59528395	G	C	0.0705765	1006
18	rs17521058	A	C	0.175944	1006
18	rs76351203	C	A	0.0387674	1006
18	rs1159508	A	G	0.706759	1006
18	rs12970819	C	T	0.246521	1006
18	rs1442067	G	A	0.706759	1006
18	rs7226860	C	A	0.362823	1006
18	rs7232009	T	C	0.363817	1006
18	rs76533632	C	T	0.117296	1006
18	rs6508249	G	A	0.706759	1006
18	rs79545764	T	C	0.0328032	1006
18	rs17442740	T	C	0.0705765	1006
18	rs80285307	A	G	0.117296	1006
18	rs10163981	G	A	0.342942	1006
```
