## Supplementary material for "Characterization of shared and ancestry-specific signals driving complex traits using multi-ancestry fine-mapping": s1_ref.bim

```
18	rs10515955	0	50246819	G	T
18	rs9962589	0	50247091	T	C
18	rs77872612	0	50247830	T	C
18	rs11082942	0	50247873	G	A
18	rs16955425	0	50247991	C	G
18	rs55741030	0	50248518	G	A
18	rs12969316	0	50248583	T	C
18	rs9966514	0	50248759	T	C
18	rs9956976	0	50249052	G	A
18	rs34010072	0	50249053	A	G
18	rs4603662	0	50249394	T	C
18	rs9946497	0	50249573	T	C
18	rs36125484	0	50249744	A	G
18	rs4641847	0	50249882	C	A
18	rs8089980	0	50250221	T	C
18	rs117958980	0	50250359	G	A
18	rs28509341	0	50250650	G	A
18	rs75624963	0	50250724	G	T
18	rs11873548	0	50250791	T	A
18	rs7229030	0	50251126	A	T
18	rs9958731	0	50251468	T	C
18	rs12956680	0	50251795	A	G
18	rs7234408	0	50251933	G	T
18	rs11873396	0	50251981	G	T
18	rs11876570	0	50252184	T	C
18	rs80189908	0	50252290	T	C
18	rs12455163	0	50252723	G	A
18	rs62084393	0	50253085	G	A
18	rs36047975	0	50253239	A	C
18	rs118178944	0	50253337	G	T
18	rs71367292	0	50253674	T	G
18	rs1574039	0	50253740	A	G
18	rs117810627	0	50254056	C	A
18	rs4075931	0	50255079	A	G
18	rs34738826	0	50255316	A	G
18	rs112618603	0	50255317	T	C
18	rs12960054	0	50255640	T	G
18	rs78630486	0	50256192	C	G
18	rs6508150	0	50256475	A	T
18	rs4524024	0	50257213	A	G
18	rs8098260	0	50257792	G	A
18	rs4527117	0	50258124	A	T
18	rs80301098	0	50258231	C	T
18	rs74919562	0	50258355	T	A
18	rs12956662	0	50258752	G	A
18	rs12956545	0	50258799	C	T
18	rs7234904	0	50258900	T	C
18	rs4939702	0	50258937	G	A
18	rs7235402	0	50259206	T	A
18	rs11873412	0	50259278	G	T
18	rs11876586	0	50259472	T	C
18	rs77875683	0	50260063	G	A
18	rs79958626	0	50260085	C	G
18	rs117412147	0	50260118	A	G
18	rs8094526	0	50260206	A	T
18	rs8095838	0	50260355	T	C
18	rs11877459	0	50260422	T	G
18	rs12458438	0	50260429	T	C
18	rs35106686	0	50260492	T	C
18	rs17468382	0	50261011	T	C
18	rs8090854	0	50261144	C	T
18	rs7236234	0	50261749	A	G
18	rs117936770	0	50261785	C	T
18	rs72916196	0	50261868	T	C
18	rs79610234	0	50261983	G	A
18	rs12458395	0	50262153	C	T
18	rs4305172	0	50262705	C	T
18	rs6508151	0	50262785	T	C
18	rs6508152	0	50262792	G	T
18	rs6508153	0	50262963	C	A
18	rs9945328	0	50263437	C	A
18	rs35713234	0	50263495	C	T
18	rs78794280	0	50263854	G	T
18	rs9948029	0	50263953	C	T
18	rs118144563	0	50264615	C	T
18	rs34362394	0	50264650	T	C
18	rs117980044	0	50265458	A	G
18	rs10853621	0	50265529	G	T
18	rs78604944	0	50265702	A	G
18	rs9304427	0	50265939	C	T
18	rs9304428	0	50266031	C	T
18	rs12969584	0	50266136	G	T
18	rs16955443	0	50266673	G	C
18	rs12456313	0	50266747	A	G
18	rs118071335	0	50266982	G	A
18	rs75634284	0	50267194	A	G
18	rs9958020	0	50267296	A	G
18	rs4429382	0	50267370	G	T
18	rs9304429	0	50267550	C	T
18	rs6508154	0	50267885	T	A
18	rs6508155	0	50268127	G	A
18	rs13381698	0	50268138	G	C
18	rs4578764	0	50268154	C	T
18	rs191672398	0	50268243	C	A
18	rs80170347	0	50268426	T	G
18	rs7235566	0	50268567	A	G
18	rs10853622	0	50269078	C	A
18	rs16955448	0	50269252	A	T
18	rs147797702	0	50269379	T	C
18	rs76474866	0	50269455	T	C
18	rs17383821	0	50269499	T	G
18	rs80019476	0	50270008	G	A
18	rs79546785	0	50270165	C	A
18	rs12953702	0	50270259	A	G
18	rs74375277	0	50270361	T	C
18	rs75050730	0	50270719	C	T
18	rs8097224	0	50270916	T	A
18	rs12968331	0	50271530	A	G
18	rs186478046	0	50271612	C	T
18	rs8097243	0	50271715	A	G
18	rs8097428	0	50271871	A	G
18	rs6508156	0	50272329	C	A
18	rs142972139	0	50272656	A	G
18	rs56127929	0	50273119	A	G
18	rs62081894	0	50273252	G	A
18	rs72918033	0	50273911	G	A
18	rs7238671	0	50274106	A	G
18	rs71367294	0	50274268	G	A
18	rs62081895	0	50274364	A	G
18	rs11877285	0	50274653	G	T
18	rs117821921	0	50274750	G	C
18	rs4452042	0	50274884	G	T
18	rs12458864	0	50275384	A	G
18	rs62081896	0	50275532	A	C
18	rs12458933	0	50275559	C	T
18	rs4467174	0	50275807	A	G
18	rs77447886	0	50275888	T	A
18	rs7230601	0	50276256	A	T
18	rs62081897	0	50276307	C	T
18	rs62081898	0	50276484	G	T
18	rs75750183	0	50276873	G	A
18	rs78132131	0	50276938	G	A
18	rs13381740	0	50276952	T	C
18	rs62081899	0	50277715	A	G
18	rs112141078	0	50278563	T	C
18	rs13381333	0	50278686	G	A
18	rs11877891	0	50278854	T	C
18	rs62081900	0	50279358	T	C
18	rs62081901	0	50279733	C	A
18	rs62081902	0	50279857	C	A
18	rs10084031	0	50280249	A	T
18	rs144136919	0	50280620	C	T
18	rs35024856	0	50280854	C	A
18	rs62081903	0	50281225	G	T
18	rs117524434	0	50281843	G	C
18	rs10083939	0	50282057	A	G
18	rs10083941	0	50282122	C	T
18	rs62081904	0	50282804	C	T
18	rs4334396	0	50283085	C	T
18	rs4530241	0	50283577	G	A
18	rs57453934	0	50283641	T	C
18	rs57432871	0	50283664	G	T
18	rs150778618	0	50283744	G	A
18	rs13381281	0	50283745	A	G
18	rs13381888	0	50283780	T	C
18	rs13381401	0	50283973	G	A
18	rs13381399	0	50284066	C	G
18	rs13381403	0	50284138	C	G
18	rs75634824	0	50284433	C	T
18	rs4522501	0	50284778	T	C
18	rs79343716	0	50285047	A	T
18	rs60955064	0	50285089	C	T
18	rs768048	0	50285398	C	T
18	rs2339422	0	50285549	A	G
18	rs8092051	0	50285912	G	A
18	rs117145315	0	50286076	A	T
18	rs9951810	0	50286374	T	A
18	rs13381756	0	50286433	A	G
18	rs59818759	0	50286527	G	A
18	rs147728598	0	50286657	C	G
18	rs62081908	0	50286755	C	A
18	rs56119117	0	50286808	C	T
18	rs75292330	0	50286989	C	T
18	rs62081909	0	50287253	G	A
18	rs139350533	0	50287511	C	T
18	rs62081910	0	50287836	C	T
18	rs6508159	0	50288020	C	A
18	rs3919651	0	50288118	C	T
18	rs62081911	0	50288139	T	C
18	rs12373206	0	50288236	G	A
18	rs117013036	0	50288332	A	T
18	rs59364146	0	50288542	C	T
18	rs78733388	0	50288563	G	A
18	rs8085440	0	50288705	A	G
18	rs8085468	0	50288773	A	G
18	rs8089912	0	50289269	G	A
18	rs62081912	0	50289302	T	C
18	rs62081913	0	50289600	C	T
18	rs79400517	0	50290234	G	A
18	rs76269308	0	50290506	G	T
18	rs1835716	0	50290571	G	C
18	rs62081914	0	50291068	G	A
18	rs62081915	0	50291082	C	T
18	rs7235764	0	50291446	C	T
18	rs117282020	0	50291544	C	T
18	rs117681488	0	50291861	C	T
18	rs117935189	0	50291947	C	T
18	rs8095680	0	50292217	C	T
18	rs73957683	0	50292218	A	G
18	rs62081916	0	50292495	T	C
18	rs62081917	0	50292655	G	A
18	rs62081918	0	50292682	C	T
18	rs62081919	0	50292719	G	A
18	rs8083197	0	50292921	G	C
18	rs8083645	0	50293227	G	C
18	rs8088046	0	50293980	G	A
18	rs12454726	0	50294104	A	C
18	rs78116615	0	50294267	C	T
18	rs118144216	0	50294357	A	G
18	rs62081920	0	50294645	G	A
18	rs1431742	0	50294678	C	A
18	rs62081921	0	50294730	G	A
18	rs138068401	0	50295173	T	C
18	rs1367848	0	50295177	C	G
18	rs117346962	0	50295369	T	C
18	rs1431741	0	50295545	A	G
18	rs28592006	0	50295649	C	G
18	rs8093979	0	50295817	C	A
18	rs77292380	0	50296103	C	T
18	rs17469012	0	50296458	A	T
18	rs76720868	0	50297468	C	T
18	rs56999267	0	50297528	A	G
18	rs17469081	0	50298045	A	G
18	rs17469109	0	50298585	T	C
18	rs17469158	0	50298624	C	T
18	rs77389483	0	50298796	T	C
18	rs10164268	0	50299920	A	G
18	rs142373070	0	50299921	G	C
18	rs10163535	0	50300067	G	A
18	rs142039894	0	50300074	T	G
18	rs4940211	0	50300391	G	A
18	rs114489043	0	50301355	C	G
18	rs117050424	0	50301391	G	A
18	rs74671490	0	50301411	G	A
18	rs74600925	0	50301425	G	A
18	rs8097121	0	50301643	C	T
18	rs8097127	0	50301707	A	G
18	rs182758759	0	50301709	G	T
18	rs75368394	0	50301737	A	C
18	rs113902371	0	50301765	T	C
18	rs9954223	0	50301788	A	G
18	rs9954366	0	50301832	C	T
18	rs9954387	0	50301888	C	T
18	rs62081952	0	50302114	C	T
18	rs9956954	0	50302147	C	T
18	rs9946240	0	50302221	T	C
18	rs9957208	0	50302225	G	C
18	rs9957066	0	50302280	C	T
18	rs11082944	0	50302394	C	A
18	rs28720976	0	50302448	C	T
18	rs28710315	0	50302476	C	T
18	rs117909868	0	50302526	A	G
18	rs75255207	0	50302726	T	G
18	rs112096055	0	50302828	G	C
18	rs77911615	0	50302866	G	A
18	rs12959682	0	50302915	G	A
18	rs62081953	0	50302942	T	C
18	rs77161102	0	50303025	G	A
18	rs9960305	0	50303080	G	A
18	rs185564275	0	50303095	A	C
18	rs9949728	0	50303409	T	A
18	rs78229156	0	50303544	C	T
18	rs28418704	0	50303935	G	T
18	rs1984342	0	50303991	A	G
18	rs75177472	0	50304283	G	A
18	rs56399533	0	50304383	C	A
18	rs79241149	0	50304605	G	A
18	rs9963981	0	50304678	A	C
18	rs74601030	0	50304685	T	C
18	rs7239745	0	50304838	C	A
18	rs9966586	0	50304959	C	T
18	rs9955760	0	50305011	T	G
18	rs9955775	0	50305063	T	C
18	rs76362387	0	50305186	T	G
18	rs76980476	0	50305329	T	C
18	rs79518038	0	50305494	A	G
18	rs62081956	0	50305511	C	A
18	rs116940662	0	50305545	T	A
18	rs9967152	0	50305573	A	G
18	rs9956376	0	50305628	T	A
18	rs9967408	0	50305708	C	T
18	rs117516843	0	50305729	G	C
18	rs4940213	0	50305990	A	G
18	rs62081957	0	50306029	G	A
18	rs4638688	0	50306239	A	C
18	rs9947241	0	50306289	G	T
18	rs9959370	0	50306321	T	A
18	rs78062210	0	50306489	G	T
18	rs78835166	0	50306510	C	A
18	rs74542236	0	50306601	T	G
18	rs74406804	0	50306611	C	T
18	rs10502950	0	50306614	A	G
18	rs76093543	0	50306638	G	T
18	rs74641489	0	50306652	C	A
18	rs79335626	0	50306756	A	G
18	rs79579873	0	50306952	C	T
18	rs9962392	0	50307080	T	C
18	rs9950339	0	50307252	A	G
18	rs9807286	0	50307270	A	G
18	rs9950448	0	50307351	A	C
18	rs9950558	0	50307440	A	C
18	rs1943100	0	50307529	A	G
18	rs9962979	0	50307603	T	C
18	rs9950856	0	50307670	C	A
18	rs9951083	0	50307728	G	A
18	rs9950936	0	50307750	C	T
18	rs17469388	0	50308132	T	G
18	rs187330888	0	50308249	A	G
18	rs1943101	0	50308276	G	C
18	rs80118519	0	50308340	G	A
18	rs1943102	0	50308393	G	A
18	rs10515956	0	50308432	G	A
18	rs80289134	0	50308699	G	C
18	rs77481124	0	50308701	A	G
18	rs16955498	0	50308772	G	A
18	rs28407519	0	50308840	C	T
18	rs28485029	0	50308845	C	T
18	rs28610143	0	50308878	T	C
18	rs111627202	0	50308902	C	T
18	rs62081958	0	50309008	C	A
18	rs28398323	0	50309063	A	T
18	rs1821121	0	50309065	C	T
18	rs28659932	0	50309081	G	C
18	rs118014726	0	50309084	C	T
18	rs28524721	0	50309291	G	T
18	rs12954638	0	50309300	C	T
18	rs1367846	0	50309334	C	G
18	rs77721880	0	50309453	C	T
18	rs78434669	0	50309461	A	C
18	rs11659663	0	50309584	T	C
18	rs114083506	0	50309615	G	A
18	rs79875724	0	50309626	G	A
18	rs9959936	0	50309944	G	A
18	rs111664411	0	50309956	T	C
18	rs75906728	0	50310166	A	C
18	rs74650785	0	50310219	A	G
18	rs9949295	0	50310263	T	C
18	rs76434772	0	50310291	A	G
18	rs12959987	0	50310360	G	C
18	rs75112069	0	50310392	C	A
18	rs76796891	0	50310475	C	T
18	rs78714353	0	50310649	A	G
18	rs75493591	0	50310680	C	A
18	rs77393461	0	50310710	T	C
18	rs9960581	0	50310772	C	T
18	rs77105189	0	50310911	C	A
18	rs115627213	0	50310920	T	C
18	rs113795849	0	50310929	A	G
18	rs74571033	0	50311002	C	T
18	rs76212234	0	50311037	A	G
18	rs75762275	0	50311039	A	G
18	rs78544169	0	50311097	A	C
18	rs77947891	0	50311106	G	A
18	rs28762705	0	50311168	C	T
18	rs28820319	0	50311273	G	A
18	rs1431737	0	50311291	A	G
18	rs9953235	0	50311467	A	G
18	rs9953246	0	50311486	A	T
18	rs28587032	0	50311625	G	C
18	rs180776596	0	50311784	T	G
18	rs9953616	0	50311854	A	G
18	rs9956105	0	50311914	G	C
18	rs9956125	0	50311962	G	T
18	rs9945323	0	50312029	T	A
18	rs9956060	0	50312136	A	G
18	rs9945509	0	50312217	T	C
18	rs9956657	0	50312399	G	A
18	rs1304552	0	50312496	T	C
18	rs9956597	0	50312504	C	T
18	rs111891224	0	50312516	T	C
18	rs9941424	0	50312580	A	G
18	rs9941425	0	50312809	A	C
18	rs77570551	0	50312965	A	T
18	rs9941430	0	50313014	G	A
18	rs9941431	0	50313046	G	T
18	rs78139846	0	50313451	G	A
18	rs75846297	0	50313646	C	G
18	rs28748057	0	50313692	G	A
18	rs28770857	0	50314106	T	C
18	rs28872917	0	50314112	A	G
18	rs11664308	0	50314187	A	G
18	rs62081959	0	50314453	C	A
18	rs9941438	0	50314590	C	T
18	rs9941411	0	50314697	T	C
18	rs9941419	0	50314952	T	C
18	rs9941444	0	50315007	G	A
18	rs2163547	0	50315341	C	G
18	rs7243567	0	50315438	G	A
18	rs9955427	0	50315451	T	C
18	rs9966590	0	50315572	G	A
18	rs9955595	0	50315604	T	A
18	rs9966461	0	50315677	A	T
18	rs62083261	0	50315914	C	T
18	rs77259281	0	50316233	G	T
18	rs79494668	0	50316355	A	C
18	rs9946558	0	50316362	G	A
18	rs12956197	0	50316365	C	T
18	rs9958738	0	50316480	T	C
18	rs9946735	0	50316499	G	A
18	rs12454414	0	50316514	A	G
18	rs78636654	0	50316521	C	T
18	rs9958825	0	50316550	T	C
18	rs1943139	0	50316755	A	T
18	rs78519105	0	50316966	A	G
18	rs28776175	0	50316969	C	A
18	rs62083262	0	50316971	G	A
18	rs79256081	0	50317369	C	T
18	rs62083263	0	50317390	C	T
18	rs1583203	0	50317438	G	T
18	rs74694262	0	50317484	T	C
18	rs75850812	0	50317578	G	A
18	rs75541153	0	50317629	G	T
18	rs78363856	0	50317713	T	C
18	rs117789324	0	50317714	G	A
18	rs113806590	0	50317816	G	A
18	rs62083264	0	50317890	C	A
18	rs56405409	0	50317895	G	A
18	rs75675047	0	50318076	A	G
18	rs78579906	0	50318175	A	G
18	rs188414339	0	50318192	C	T
18	rs77928423	0	50318229	T	C
18	rs62083265	0	50318241	G	A
18	rs11874333	0	50318247	G	A
18	rs76150089	0	50318363	C	T
18	rs28838039	0	50318569	A	G
18	rs28848907	0	50318692	A	G
18	rs7227123	0	50318974	T	C
18	rs12456541	0	50319328	G	A
18	rs79462033	0	50319530	G	A
18	rs9945658	0	50319611	T	G
18	rs9945759	0	50319758	T	C
18	rs9956816	0	50319852	G	A
18	rs62083272	0	50320120	C	T
18	rs77054809	0	50320233	G	A
18	rs111310796	0	50320283	C	G
18	rs111413638	0	50320336	C	G
18	rs77737200	0	50320478	T	A
18	rs7233401	0	50320520	T	C
18	rs77295098	0	50320554	A	T
18	rs75105645	0	50320559	G	A
18	rs7232287	0	50320622	A	T
18	rs11082945	0	50320629	G	A
18	rs78626264	0	50320773	G	T
18	rs28857601	0	50320859	T	A
18	rs28793076	0	50320895	C	A
18	rs28892331	0	50321077	T	G
18	rs28790622	0	50321262	A	G
18	rs28845188	0	50321295	T	A
18	rs12955893	0	50321444	T	C
18	rs9945670	0	50321598	A	G
18	rs9945756	0	50321645	C	G
18	rs62083273	0	50321646	G	A
18	rs9946016	0	50321735	G	A
18	rs12604339	0	50321819	A	G
18	rs62083274	0	50321856	G	C
18	rs138563982	0	50322081	A	G
18	rs76458989	0	50322165	G	A
18	rs75051673	0	50322168	C	T
18	rs74565407	0	50322237	A	G
18	rs76398680	0	50322269	T	C
18	rs62083275	0	50322512	T	C
18	rs112631156	0	50322534	G	A
18	rs113644463	0	50322546	C	T
18	rs62083277	0	50322609	A	G
18	rs78829332	0	50322623	A	G
18	rs113794886	0	50322650	T	G
18	rs76779252	0	50322769	G	C
18	rs1080354	0	50322775	C	T
18	rs112921778	0	50322978	G	C
18	rs113760958	0	50322980	A	T
18	rs74819276	0	50323071	G	C
18	rs77971780	0	50323343	G	A
18	rs9952007	0	50323437	A	G
18	rs76842473	0	50323695	T	C
18	rs78008726	0	50324071	A	G
18	rs113837909	0	50324241	T	C
18	rs12970119	0	50324246	G	T
18	rs62083279	0	50324375	G	A
18	rs145428629	0	50324433	G	A
18	rs78639032	0	50324448	A	G
18	rs62083280	0	50324495	G	A
18	rs62083281	0	50325076	G	A
18	rs113678118	0	50325125	A	C
18	rs113619663	0	50325208	C	T
18	rs76210227	0	50325551	G	A
18	rs76099091	0	50325620	T	A
18	rs74515959	0	50325638	T	C
18	rs28657056	0	50325789	A	G
18	rs75983472	0	50325983	C	G
18	rs28494889	0	50326035	T	C
18	rs28730916	0	50326143	G	A
18	rs17469528	0	50326150	T	C
18	rs28533056	0	50326292	A	G
18	rs79517777	0	50326557	A	T
18	rs10469016	0	50326885	G	A
18	rs76113698	0	50326972	A	C
18	rs4940216	0	50327073	C	A
18	rs112015802	0	50327272	G	A
18	rs111481065	0	50327301	G	A
18	rs77607918	0	50327324	C	T
18	rs78054033	0	50327615	C	T
18	rs11665089	0	50327713	G	A
18	rs11665091	0	50327721	G	A
18	rs11659271	0	50327916	G	C
18	rs78859004	0	50328106	A	G
18	rs7228674	0	50328315	T	G
18	rs118115661	0	50328319	T	C
18	rs11873067	0	50328935	G	A
18	rs76800869	0	50328981	C	T
18	rs75849213	0	50329162	T	C
18	rs74375265	0	50329382	A	G
18	rs34006752	0	50329470	C	T
18	rs28549056	0	50329846	T	C
18	rs146676974	0	50329976	A	G
18	rs12963929	0	50330029	A	G
18	rs28372486	0	50330256	G	A
18	rs9951937	0	50330388	G	A
18	rs882333	0	50330763	T	C
18	rs35133008	0	50330778	T	G
18	rs16955522	0	50330813	G	A
18	rs113087004	0	50331011	A	T
18	rs17384993	0	50331593	G	A
18	rs12607187	0	50331615	A	G
18	rs78939674	0	50331742	G	A
18	rs74412371	0	50331803	T	C
18	rs62083305	0	50332026	A	G
18	rs17385049	0	50332135	C	G
18	rs16955526	0	50332367	T	C
18	rs12967177	0	50332558	T	A
18	rs62083306	0	50332670	G	A
18	rs12967485	0	50332739	T	C
18	rs76628896	0	50333158	T	C
18	rs12970827	0	50333169	G	A
18	rs1007642	0	50333285	T	C
18	rs11875222	0	50333397	T	C
18	rs11872103	0	50333671	C	A
18	rs9947544	0	50334201	G	A
18	rs4939705	0	50334364	A	G
18	rs28520810	0	50334599	C	A
18	rs117867028	0	50335078	C	T
18	rs1002225	0	50335132	G	A
18	rs17469990	0	50335279	A	C
18	rs17470011	0	50335650	T	C
18	rs118005926	0	50335697	C	T
18	rs116504973	0	50335715	A	T
18	rs12967780	0	50335913	G	T
18	rs112373415	0	50335927	C	T
18	rs7242706	0	50336047	T	C
18	rs9954488	0	50336854	C	T
18	rs995419	0	50336979	T	C
18	rs34668770	0	50337584	C	A
18	rs4330004	0	50337632	G	A
18	rs1431735	0	50337688	G	A
18	rs1431734	0	50338010	A	G
18	rs76411036	0	50338179	C	T
18	rs1954957	0	50338593	T	C
18	rs714722	0	50339029	C	A
18	rs9964103	0	50339432	G	T
18	rs9963965	0	50339509	A	G
18	rs78590093	0	50339729	A	C
18	rs12458292	0	50339749	G	A
18	rs79899491	0	50340263	A	G
18	rs11082946	0	50340646	G	A
18	rs11082947	0	50340858	A	G
18	rs11082948	0	50340880	C	T
18	rs11082949	0	50340987	A	G
18	rs16955556	0	50341205	A	G
18	rs9953189	0	50341259	G	C
18	rs9952947	0	50341290	A	T
18	rs12605744	0	50341440	G	A
18	rs8096023	0	50341763	C	A
18	rs142097299	0	50341869	T	G
18	rs8082829	0	50342154	C	A
18	rs56207171	0	50342156	A	T
18	rs78604678	0	50342349	T	G
18	rs74866114	0	50342467	G	C
18	rs12606370	0	50342709	C	T
18	rs1835713	0	50342842	A	G
18	rs11082950	0	50343896	T	G
18	rs12607494	0	50344031	C	T
18	rs12605459	0	50344050	T	C
18	rs12607497	0	50344058	C	T
18	rs77222199	0	50344196	A	C
18	rs16955561	0	50344315	C	T
18	rs79929341	0	50344577	C	T
18	rs112315835	0	50344725	C	T
18	rs112834708	0	50344758	G	A
18	rs11664482	0	50344830	C	A
18	rs16955566	0	50344917	C	T
18	rs16955568	0	50345028	C	A
18	rs28501638	0	50345257	G	A
18	rs16955569	0	50345490	C	T
18	rs9646524	0	50345588	C	A
18	rs9966447	0	50345698	A	G
18	rs9304432	0	50345726	A	G
18	rs9304433	0	50345783	G	T
18	rs137909565	0	50346162	C	T
18	rs9946140	0	50346228	A	G
18	rs62083308	0	50346381	C	T
18	rs12604410	0	50346386	A	G
18	rs16955575	0	50346481	C	T
18	rs1431731	0	50346689	G	A
18	rs62083309	0	50346744	G	A
18	rs1431730	0	50346951	G	A
18	rs1893572	0	50346997	G	C
18	rs28409180	0	50347060	T	C
18	rs1431729	0	50347067	G	A
18	rs2096994	0	50347489	C	A
18	rs2082290	0	50347682	C	T
18	rs80329958	0	50348017	G	T
18	rs9964788	0	50348095	T	G
18	rs72920118	0	50348223	T	G
18	rs12605630	0	50348383	A	T
18	rs12605728	0	50348576	G	A
18	rs9955549	0	50348923	A	C
18	rs9956101	0	50349401	C	T
18	rs75807737	0	50349570	G	A
18	rs76452246	0	50349868	G	A
18	rs5008899	0	50349934	A	G
18	rs1835711	0	50350050	A	G
18	rs1835710	0	50350059	T	C
18	rs1835709	0	50350178	C	T
18	rs117971751	0	50350196	G	A
18	rs76404409	0	50350236	G	A
18	rs7231652	0	50350354	A	G
18	rs2016581	0	50350490	T	G
18	rs7232087	0	50350511	C	T
18	rs78252488	0	50350936	C	T
18	rs77924276	0	50350990	C	T
18	rs11082951	0	50351078	C	G
18	rs1943119	0	50351137	C	T
18	rs1893571	0	50351169	C	T
18	rs1943118	0	50351210	G	A
18	rs11872341	0	50351259	G	C
18	rs9957838	0	50351654	T	C
18	rs10048233	0	50351768	C	T
18	rs62083312	0	50351887	T	C
18	rs9948297	0	50352039	C	A
18	rs17385890	0	50352095	A	G
18	rs7232655	0	50352144	A	G
18	rs41331848	0	50352189	G	A
18	rs7233336	0	50352304	G	C
18	rs7233349	0	50352326	G	A
18	rs7233856	0	50352630	G	A
18	rs7234195	0	50352894	G	C
18	rs7238109	0	50352962	G	C
18	rs9964026	0	50353211	T	G
18	rs9964033	0	50353249	T	C
18	rs9964043	0	50353274	T	A
18	rs9951920	0	50353390	C	T
18	rs12965074	0	50353536	C	T
18	rs16955601	0	50353638	C	G
18	rs9952189	0	50353740	A	C
18	rs150646358	0	50353966	G	A
18	rs28719994	0	50354059	A	C
18	rs72920123	0	50354153	G	A
18	rs78186154	0	50354340	T	C
18	rs16955607	0	50354434	T	C
18	rs6508164	0	50354592	A	C
18	rs17386079	0	50354643	C	T
18	rs7244689	0	50354847	C	T
18	rs7230693	0	50354906	T	G
18	rs7230699	0	50354908	T	C
18	rs7229882	0	50354938	G	C
18	rs16955620	0	50355064	A	G
18	rs9807201	0	50355122	T	A
18	rs145387101	0	50355131	T	G
18	rs16955626	0	50355277	T	G
18	rs12956650	0	50355288	A	T
18	rs16955630	0	50355316	A	G
18	rs9948007	0	50355807	T	C
18	rs9961242	0	50355982	C	T
18	rs9304434	0	50356422	T	C
18	rs72920132	0	50356584	C	T
18	rs111633238	0	50356735	T	C
18	rs965971	0	50356760	T	C
18	rs16955635	0	50357019	A	G
18	rs7240741	0	50357064	G	T
18	rs727515	0	50357306	A	G
18	rs727514	0	50357440	C	T
18	rs72920137	0	50357472	T	G
18	rs7241166	0	50357551	A	G
18	rs35622093	0	50357743	T	G
18	rs11082952	0	50357795	G	A
18	rs1319619	0	50357942	T	C
18	rs984704	0	50358102	G	A
18	rs62083314	0	50358109	C	T
18	rs67944814	0	50358621	A	G
18	rs16955652	0	50358973	A	G
18	rs7232349	0	50358980	G	A
18	rs12958987	0	50359002	G	T
18	rs9948149	0	50359109	C	T
18	rs149848816	0	50359390	C	T
18	rs12604857	0	50359588	C	T
18	rs34899419	0	50359614	G	C
18	rs111607397	0	50360176	G	A
18	rs73469506	0	50360244	G	T
18	rs116976127	0	50360462	G	T
18	rs8094747	0	50360650	T	C
18	rs8094748	0	50360651	T	C
18	rs76831299	0	50360654	C	T
18	rs2116381	0	50360919	T	C
18	rs2116380	0	50360995	A	G
18	rs2156285	0	50361036	G	A
18	rs2116379	0	50361058	A	G
18	rs117696444	0	50361206	G	T
18	rs2187221	0	50361432	A	G
18	rs2116378	0	50361584	C	T
18	rs17386475	0	50361757	T	C
18	rs28703132	0	50362131	A	C
18	rs28630913	0	50362203	G	T
18	rs28459539	0	50362308	A	G
18	rs28678524	0	50362311	C	T
18	rs9964377	0	50362783	C	A
18	rs9966970	0	50363061	C	T
18	rs12954536	0	50363824	T	C
18	rs8083955	0	50363895	T	G
18	rs34305227	0	50363934	T	C
18	rs112049267	0	50364022	C	G
18	rs12957268	0	50364137	A	G
18	rs55775712	0	50364321	A	G
18	rs55678240	0	50364452	A	C
18	rs34486623	0	50364508	C	T
18	rs9960035	0	50364796	T	A
18	rs9948032	0	50364811	G	A
18	rs13313672	0	50364871	T	C
18	rs9962954	0	50365357	T	G
18	rs9950718	0	50365388	A	G
18	rs117882631	0	50365816	C	T
18	rs142564714	0	50366152	G	A
18	rs10853623	0	50366291	A	C
18	rs117625587	0	50366390	G	A
18	rs12605902	0	50366632	A	G
18	rs10853624	0	50366637	C	T
18	rs10502951	0	50366840	T	C
18	rs79193074	0	50366875	T	A
18	rs10502952	0	50366941	A	G
18	rs12185377	0	50366942	C	T
18	rs17386683	0	50367079	G	A
18	rs1006262	0	50367134	A	T
18	rs1006263	0	50367297	T	A
18	rs1006264	0	50367369	G	T
18	rs1573411	0	50367412	C	T
18	rs9783901	0	50367527	A	G
18	rs4998815	0	50367700	T	G
18	rs1074057	0	50367848	T	C
18	rs72920172	0	50368222	T	C
18	rs1573410	0	50368768	A	G
18	rs1573409	0	50368797	G	A
18	rs78142466	0	50368921	G	T
18	rs1560521	0	50369520	G	C
18	rs77688221	0	50369934	G	A
18	rs8098877	0	50370311	C	A
18	rs72920173	0	50370711	T	C
18	rs7239852	0	50370920	G	T
18	rs76242289	0	50371345	C	T
18	rs116968726	0	50371427	G	A
18	rs12966968	0	50371724	A	G
18	rs12967277	0	50371826	C	G
18	rs117929956	0	50371995	A	C
18	rs1431752	0	50372024	G	A
18	rs34923505	0	50372170	G	A
18	rs78395048	0	50372363	G	A
18	rs12604264	0	50372475	T	C
18	rs72920181	0	50372547	T	C
18	rs9956515	0	50372680	C	G
18	rs117798307	0	50372733	G	A
18	rs145204217	0	50372791	T	C
18	rs35938312	0	50372821	G	A
18	rs35879011	0	50373124	G	A
18	rs8088779	0	50373807	G	T
18	rs1030594	0	50374030	T	C
18	rs1030593	0	50374155	A	G
18	rs1030592	0	50374721	T	C
18	rs118139608	0	50374756	C	T
18	rs7506794	0	50375592	C	A
18	rs17478130	0	50375808	G	A
18	rs17387036	0	50376082	C	T
18	rs75946017	0	50376400	T	G
18	rs112648558	0	50376488	G	T
18	rs117676138	0	50376618	C	T
18	rs6508168	0	50376909	C	G
18	rs117412448	0	50377379	A	G
18	rs75510319	0	50378192	G	T
18	rs8095147	0	50378351	G	A
18	rs138522310	0	50378591	C	T
18	rs1431749	0	50378807	G	A
18	rs4384683	0	50379032	G	A
18	rs55866033	0	50379175	C	A
18	rs143913489	0	50379566	G	T
18	rs35002729	0	50379832	C	T
18	rs35063233	0	50380049	G	A
18	rs78367413	0	50380191	T	C
18	rs16955721	0	50380235	G	A
18	rs72920200	0	50380636	T	C
18	rs2116382	0	50380791	A	G
18	rs73456875	0	50380889	C	G
18	rs2032256	0	50381206	A	G
18	rs11659401	0	50381353	G	C
18	rs58604490	0	50381452	G	C
18	rs117715492	0	50381562	C	T
18	rs6508169	0	50381670	C	A
18	rs6508170	0	50382025	A	G
18	rs16955732	0	50382467	A	C
18	rs112349071	0	50382766	C	A
18	rs117564411	0	50382889	C	T
18	rs4939707	0	50383144	C	G
18	rs60842805	0	50383882	T	C
18	rs28429834	0	50384227	G	A
18	rs17478731	0	50384470	G	A
18	rs147947841	0	50384946	T	C
18	rs149038976	0	50384997	G	A
18	rs72922207	0	50385281	G	T
18	rs117371166	0	50385494	C	G
18	rs1560520	0	50385514	T	A
18	rs1110616	0	50385517	A	T
18	rs73456885	0	50385546	T	C
18	rs2156286	0	50386214	A	G
18	rs752870	0	50386335	C	T
18	rs62098988	0	50386669	G	A
18	rs147924677	0	50387186	G	A
18	rs117313116	0	50387901	T	C
18	rs11872222	0	50388123	G	A
18	rs7227223	0	50388352	C	T
18	rs56383134	0	50388655	G	A
18	rs11561595	0	50389039	G	A
18	rs117847393	0	50389142	A	G
18	rs77067843	0	50389193	C	T
18	rs7232516	0	50389194	G	A
18	rs116924338	0	50389210	G	T
18	rs78371271	0	50389368	A	G
18	rs72922219	0	50389796	A	G
18	rs1560518	0	50389911	G	A
18	rs117357586	0	50390386	C	T
18	rs77014141	0	50390623	G	T
18	rs6417119	0	50391091	C	T
18	rs6508172	0	50391207	T	C
18	rs143264523	0	50391287	G	A
18	rs145566013	0	50391355	C	T
18	rs11082953	0	50391870	A	T
18	rs4552105	0	50392088	G	A
18	rs4528675	0	50392137	G	A
18	rs113987573	0	50392189	C	T
18	rs116859453	0	50392296	C	T
18	rs11082954	0	50392465	T	C
18	rs138278502	0	50392771	T	C
18	rs149606491	0	50392846	T	C
18	rs149735550	0	50393103	G	T
18	rs140197813	0	50393118	G	A
18	rs11533771	0	50393300	G	A
18	rs143888233	0	50393375	T	C
18	rs145953286	0	50393405	T	C
18	rs11665656	0	50393653	G	A
18	rs9956644	0	50393700	T	C
18	rs142311103	0	50394038	G	A
18	rs141504224	0	50394235	A	G
18	rs143719513	0	50394325	T	A
18	rs2043187	0	50394405	A	G
18	rs4940220	0	50394523	G	A
18	rs73956081	0	50394728	A	T
18	rs12455180	0	50395036	C	T
18	rs34089681	0	50395319	T	C
18	rs190616207	0	50395324	C	G
18	rs149237582	0	50395462	C	T
18	rs73456895	0	50396245	G	A
18	rs72922231	0	50396526	C	T
18	rs73456896	0	50396533	G	A
18	rs9807410	0	50396584	C	T
18	rs79959500	0	50396635	C	T
18	rs55827098	0	50398250	G	T
18	rs12960147	0	50398507	A	G
18	rs12605590	0	50399009	T	C
18	rs117442428	0	50399675	G	C
18	rs60460659	0	50400160	G	T
18	rs7244657	0	50400404	G	A
18	rs11665461	0	50400410	A	T
18	rs11665486	0	50400446	C	T
18	rs7244733	0	50400650	C	T
18	rs73456901	0	50400880	T	G
18	rs9953016	0	50401421	C	T
18	rs12455796	0	50401490	C	A
18	rs12968228	0	50401830	T	C
18	rs73458906	0	50402151	C	T
18	rs17387778	0	50402375	G	C
18	rs11873073	0	50403043	T	C
18	rs117373717	0	50403139	A	T
18	rs118180550	0	50403266	C	T
18	rs1943099	0	50403614	C	T
18	rs1943098	0	50404377	G	T
18	rs73458909	0	50404683	A	G
18	rs17387869	0	50404757	T	C
18	rs12326720	0	50405021	T	C
18	rs118003120	0	50405567	G	C
18	rs113690737	0	50405894	A	G
18	rs1943117	0	50406410	C	T
18	rs12957223	0	50406630	T	C
18	rs1943115	0	50407478	C	T
18	rs73458919	0	50407588	A	G
18	rs9949985	0	50407714	G	T
18	rs75015333	0	50407942	A	C
18	rs35287057	0	50408817	G	T
18	rs34053365	0	50408846	T	C
18	rs74649705	0	50409026	T	C
18	rs75388452	0	50409460	T	G
18	rs56041455	0	50409527	G	A
18	rs73458920	0	50409588	G	C
18	rs73458927	0	50411416	G	A
18	rs12965339	0	50411450	C	A
18	rs113451075	0	50411515	G	A
18	rs72922257	0	50411823	C	T
18	rs4940221	0	50412158	A	T
18	rs4939712	0	50412222	G	A
18	rs1594516	0	50412521	C	T
18	rs72922260	0	50412660	G	A
18	rs57778217	0	50413369	A	C
18	rs1431740	0	50413594	C	G
18	rs11660161	0	50413688	T	A
18	rs9950907	0	50414093	T	G
18	rs79682974	0	50414122	A	G
18	rs1367847	0	50414899	T	G
18	rs1346971	0	50415568	G	A
18	rs1346970	0	50415810	G	A
18	rs11665098	0	50415880	A	G
18	rs16955790	0	50415980	C	T
18	rs73458935	0	50416025	A	C
18	rs17479440	0	50416202	A	G
18	rs9304435	0	50416229	T	C
18	rs980246	0	50416309	A	T
18	rs10502953	0	50416346	A	G
18	rs9957569	0	50416355	T	C
18	rs10502954	0	50416411	A	C
18	rs117858425	0	50417312	T	A
18	rs12454902	0	50417423	G	T
18	rs117442516	0	50417778	C	T
18	rs66963940	0	50417862	C	T
18	rs1431738	0	50418156	C	T
18	rs2060119	0	50418443	A	C
18	rs17479650	0	50418715	A	G
18	rs77544522	0	50419352	T	C
18	rs73458945	0	50419591	G	A
18	rs72922273	0	50420543	G	A
18	rs58427074	0	50420580	A	G
18	rs117601667	0	50420841	A	G
18	rs72922279	0	50420918	G	A
18	rs1943113	0	50421205	C	T
18	rs1943112	0	50421745	C	T
18	rs1943111	0	50422785	A	C
18	rs1943110	0	50422879	T	C
18	rs1943109	0	50423119	G	A
18	rs7237931	0	50423275	T	C
18	rs7237177	0	50423329	G	C
18	rs7236792	0	50423397	A	G
18	rs67363565	0	50423493	T	C
18	rs72922288	0	50423498	G	C
18	rs76703070	0	50423562	T	C
18	rs4588078	0	50423641	C	T
18	rs4442912	0	50423874	T	A
18	rs7242967	0	50424048	T	G
18	rs4940222	0	50424057	T	C
18	rs10502955	0	50424316	T	G
18	rs7243467	0	50424363	T	C
18	rs7244124	0	50424710	T	C
18	rs1943108	0	50425022	T	C
18	rs9957129	0	50425067	C	T
18	rs1943107	0	50425132	A	G
18	rs12326910	0	50425336	G	A
18	rs74502735	0	50425413	C	A
18	rs8086509	0	50425806	T	C
18	rs8085762	0	50425859	G	A
18	rs72922295	0	50426220	T	A
18	rs7234192	0	50426456	C	A
18	rs11663768	0	50426478	C	T
18	rs11663767	0	50426498	A	G
18	rs7234775	0	50426610	G	A
18	rs1943092	0	50426735	C	T
18	rs1943093	0	50427224	T	C
18	rs7240535	0	50427347	T	C
18	rs6508175	0	50427364	G	T
18	rs6508176	0	50427717	C	T
18	rs75449839	0	50428238	T	G
18	rs74945037	0	50428381	G	A
18	rs756193	0	50428443	C	T
18	rs111485451	0	50428507	T	C
18	rs9947195	0	50428929	G	A
18	rs9304436	0	50428937	T	C
18	rs151208108	0	50429099	C	T
18	rs10502956	0	50429237	C	T
18	rs77673472	0	50429238	A	G
18	rs8091553	0	50429920	G	C
18	rs2156283	0	50430275	G	A
18	rs2156284	0	50430412	C	G
18	rs7237293	0	50430673	G	A
18	rs12963801	0	50430790	G	A
18	rs952835	0	50431902	G	A
18	rs76443809	0	50431920	T	C
18	rs117869537	0	50432272	T	C
18	rs2229080	0	50432602	C	G
18	rs17389547	0	50432706	A	C
18	rs17389596	0	50433187	T	C
18	rs8097604	0	50433199	A	T
18	rs72481260	0	50433312	C	T
18	rs28645804	0	50433722	T	C
18	rs12373205	0	50434079	A	G
18	rs17389610	0	50434127	T	G
18	rs12956563	0	50434387	G	A
18	rs74509063	0	50434409	C	T
18	rs12373390	0	50434495	T	C
18	rs3737396	0	50434994	G	A
18	rs17389658	0	50435040	C	G
18	rs2032254	0	50435264	A	G
18	rs2032255	0	50435269	C	T
18	rs34076636	0	50435924	T	C
18	rs12455748	0	50435971	G	C
18	rs118129444	0	50436123	C	T
18	rs77386499	0	50436315	C	A
18	rs1541287	0	50436661	C	T
18	rs75666527	0	50436732	A	T
18	rs117442958	0	50436805	T	C
18	rs8095926	0	50436883	A	C
18	rs12971123	0	50437033	C	G
18	rs9956594	0	50437535	G	A
18	rs9956617	0	50437699	C	T
18	rs34975987	0	50437972	G	A
18	rs17389854	0	50438144	T	C
18	rs1943094	0	50438589	C	A
18	rs4401134	0	50438655	C	T
18	rs1943095	0	50438745	A	T
18	rs17389882	0	50439057	T	C
18	rs28371046	0	50439132	A	G
18	rs28607395	0	50439138	G	A
18	rs17481048	0	50439267	G	T
18	rs9963041	0	50439630	A	G
18	rs9963248	0	50439782	C	A
18	rs9963251	0	50439828	A	G
18	rs9963261	0	50439866	A	G
18	rs12968712	0	50440067	G	A
18	rs9955001	0	50440183	T	C
18	rs9966005	0	50440366	A	G
18	rs9966074	0	50440399	A	T
18	rs1943096	0	50440942	A	G
18	rs141943267	0	50441207	C	T
18	rs28391855	0	50441260	A	G
18	rs12327371	0	50441702	T	C
18	rs9964756	0	50441817	T	G
18	rs1943097	0	50442066	G	T
18	rs34105520	0	50442126	A	G
18	rs118098882	0	50442169	A	G
18	rs12326745	0	50442198	C	T
18	rs75739802	0	50443313	G	A
18	rs9958907	0	50443551	G	A
18	rs9959055	0	50443873	C	T
18	rs147950464	0	50444060	A	G
18	rs12607356	0	50444281	G	A
18	rs12457812	0	50444667	C	T
18	rs12605883	0	50445136	T	A
18	rs12605899	0	50445228	T	C
18	rs1943120	0	50445452	G	T
18	rs1943121	0	50445517	C	T
18	rs1943122	0	50446072	T	C
18	rs1943123	0	50446257	C	A
18	rs1943124	0	50446344	A	G
18	rs12454157	0	50446555	A	C
18	rs7505239	0	50446904	T	A
18	rs35951841	0	50447620	T	C
18	rs36139175	0	50447696	T	G
18	rs36156046	0	50447700	A	C
18	rs148663534	0	50447975	A	G
18	rs16955848	0	50448235	C	T
18	rs1943125	0	50448362	G	C
18	rs8094205	0	50448631	G	C
18	rs8093988	0	50448757	A	T
18	rs12966311	0	50448761	T	C
18	rs8094136	0	50448838	A	C
18	rs8097919	0	50449010	C	A
18	rs111978802	0	50449295	T	G
18	rs6508177	0	50449427	C	T
18	rs7243975	0	50449563	A	G
18	rs73458972	0	50449823	A	G
18	rs67178174	0	50449829	G	A
18	rs9944717	0	50449846	T	C
18	rs56309201	0	50449964	T	A
18	rs2276204	0	50450240	T	G
18	rs1943126	0	50450490	T	C
18	rs1943127	0	50450617	G	C
18	rs1943128	0	50450623	C	T
18	rs112088051	0	50450640	C	T
18	rs17390611	0	50451191	G	A
18	rs17390646	0	50451397	G	C
18	rs2298656	0	50451434	C	T
18	rs2298655	0	50451500	A	C
18	rs72924265	0	50451795	C	T
18	rs2298654	0	50451821	T	G
18	rs2298653	0	50452015	G	A
18	rs11082957	0	50452160	A	G
18	rs3819136	0	50452163	T	G
18	rs17390820	0	50452338	C	A
18	rs12959504	0	50452640	T	G
18	rs12962528	0	50452996	C	T
18	rs12962882	0	50453025	G	C
18	rs147523319	0	50453235	A	G
18	rs8092664	0	50453780	C	G
18	rs17482112	0	50453950	G	T
18	rs8096407	0	50454084	A	G
18	rs8096650	0	50454139	C	G
18	rs8096807	0	50454257	C	T
18	rs8096819	0	50454330	A	C
18	rs8097335	0	50454598	C	T
18	rs8097596	0	50454613	G	T
18	rs8098649	0	50454814	T	A
18	rs8084200	0	50455009	C	A
18	rs62097871	0	50455013	G	A
18	rs17391044	0	50455273	C	T
18	rs11659774	0	50455557	T	C
18	rs145953416	0	50455614	G	A
18	rs11662873	0	50455674	G	A
18	rs17391190	0	50456066	A	T
18	rs66529681	0	50456290	A	T
18	rs17391253	0	50456344	C	G
18	rs9960722	0	50456569	A	T
18	rs16955860	0	50456849	T	C
18	rs9953091	0	50457378	T	G
18	rs9953180	0	50457436	T	G
18	rs9953186	0	50457453	T	C
18	rs17391470	0	50457713	A	G
18	rs117688213	0	50458128	G	C
18	rs3819137	0	50458332	C	T
18	rs79474914	0	50458498	A	G
18	rs78324365	0	50458734	G	A
18	rs9967572	0	50458879	A	C
18	rs4564688	0	50458946	C	A
18	rs1943129	0	50459029	A	G
18	rs1943130	0	50459155	G	C
18	rs1943131	0	50459715	T	C
18	rs73458980	0	50459923	C	A
18	rs78556195	0	50460549	C	T
18	rs12963047	0	50460551	C	T
18	rs28399931	0	50460999	T	C
18	rs2226773	0	50461432	C	T
18	rs73458982	0	50461595	T	G
18	rs17391654	0	50461661	T	C
18	rs11664259	0	50461960	C	T
18	rs113427987	0	50461961	G	A
18	rs73458984	0	50462470	G	A
18	rs12458638	0	50463278	A	G
18	rs80098946	0	50463966	G	A
18	rs117362647	0	50464126	C	T
18	rs117530539	0	50464414	C	T
18	rs36063562	0	50464597	A	G
18	rs117392040	0	50464767	C	T
18	rs16955873	0	50464891	C	A
18	rs75816960	0	50464904	A	G
18	rs10083942	0	50464995	G	A
18	rs78914372	0	50465151	C	T
18	rs11873383	0	50465165	A	G
18	rs77078075	0	50465225	C	T
18	rs143942496	0	50466117	T	A
18	rs11874287	0	50466365	A	G
18	rs139771524	0	50466578	C	T
18	rs1943132	0	50466897	G	A
18	rs28403887	0	50467040	T	G
18	rs149805932	0	50467041	A	C
18	rs950278	0	50467298	C	G
18	rs950279	0	50467474	G	A
18	rs138372434	0	50467543	T	C
18	rs7227090	0	50467744	A	G
18	rs147989367	0	50467767	T	C
18	rs4245252	0	50467889	C	A
18	rs8087529	0	50468235	C	T
18	rs8092162	0	50468949	G	A
18	rs112137443	0	50469086	T	C
18	rs2212800	0	50469199	G	C
18	rs16955886	0	50469542	A	G
18	rs141339568	0	50469610	G	A
18	rs16955887	0	50469902	C	T
18	rs12458530	0	50469930	A	G
18	rs12456218	0	50470071	T	A
18	rs2156287	0	50470258	C	T
18	rs114707458	0	50471148	G	A
18	rs1943134	0	50472004	C	T
18	rs1943135	0	50472375	G	A
18	rs6508178	0	50472889	G	T
18	rs9958528	0	50473244	G	A
18	rs1943136	0	50474326	C	T
18	rs112236025	0	50474338	C	A
18	rs17483199	0	50474355	G	C
18	rs11873939	0	50474865	T	C
18	rs7241707	0	50475010	T	C
18	rs7241742	0	50475085	T	C
18	rs117889257	0	50475098	A	G
18	rs16955906	0	50475109	C	A
18	rs116513496	0	50475207	C	T
18	rs77897356	0	50475968	G	A
18	rs1943137	0	50476247	T	C
18	rs9945127	0	50476385	A	G
18	rs1943138	0	50476502	C	T
18	rs9957857	0	50476862	T	G
18	rs188641997	0	50476907	T	C
18	rs191136495	0	50476940	G	C
18	rs150111477	0	50477076	C	A
18	rs182379749	0	50477254	C	T
18	rs117446085	0	50477549	G	A
18	rs7233480	0	50477790	C	A
18	rs4147355	0	50478364	G	A
18	rs4147356	0	50478440	A	T
18	rs10502957	0	50479470	G	C
18	rs10502958	0	50479663	C	A
18	rs17392344	0	50479713	A	G
18	rs8085635	0	50480129	C	T
18	rs8086929	0	50480355	T	C
18	rs118103014	0	50481560	G	C
18	rs115463446	0	50481678	C	T
18	rs78030132	0	50481922	G	C
18	rs1943106	0	50481969	G	T
18	rs12454568	0	50482172	C	T
18	rs74638427	0	50482405	T	C
18	rs72926138	0	50482478	C	G
18	rs9959777	0	50482485	T	G
18	rs6508179	0	50482570	A	C
18	rs118029594	0	50482958	C	T
18	rs76103406	0	50482995	C	A
18	rs72926141	0	50483057	G	A
18	rs67973712	0	50483333	C	G
18	rs1893569	0	50484996	G	A
18	rs9957173	0	50485103	G	A
18	rs16955910	0	50485553	T	G
18	rs118072974	0	50485883	T	A
18	rs35504520	0	50485895	C	T
18	rs12959551	0	50485926	C	T
18	rs72926148	0	50485989	T	G
18	rs72926150	0	50486644	G	T
18	rs144622301	0	50486861	T	G
18	rs115576991	0	50486907	C	A
18	rs115812024	0	50486990	T	C
18	rs2000758	0	50487188	A	G
18	rs4940227	0	50487202	G	C
18	rs10469017	0	50488106	C	G
18	rs144483478	0	50488112	A	G
18	rs56341215	0	50489579	A	G
18	rs12957778	0	50489677	A	G
18	rs147886669	0	50489708	C	G
18	rs141524854	0	50489760	C	T
18	rs72926162	0	50489983	G	A
18	rs35196449	0	50490837	C	T
18	rs78640288	0	50490848	T	C
18	rs75723989	0	50491065	G	T
18	rs115814478	0	50491145	T	C
18	rs117836641	0	50491200	G	C
18	rs78791674	0	50491959	T	C
18	rs11082959	0	50492071	T	C
18	rs72926165	0	50492689	T	C
18	rs8097721	0	50493272	G	A
18	rs9966786	0	50493874	G	A
18	rs72926170	0	50494479	T	C
18	rs72926172	0	50494494	C	T
18	rs75966032	0	50494847	A	T
18	rs56071382	0	50495028	T	C
18	rs6508180	0	50495420	T	C
18	rs117765805	0	50495552	G	A
18	rs72926176	0	50495724	A	G
18	rs72926178	0	50495778	G	A
18	rs72926182	0	50496171	T	A
18	rs72926184	0	50496212	G	C
18	rs4940229	0	50496319	G	A
18	rs72926186	0	50496402	A	T
18	rs72926189	0	50496468	G	A
18	rs4940230	0	50496684	A	C
18	rs72926192	0	50496778	T	C
18	rs9955796	0	50497106	C	A
18	rs72926194	0	50497639	A	G
18	rs115705739	0	50497825	G	C
18	rs115622684	0	50497840	C	T
18	rs72926195	0	50498205	T	C
18	rs35166096	0	50498354	C	T
18	rs6508181	0	50498355	A	G
18	rs72926201	0	50498550	A	G
18	rs11873245	0	50498775	T	C
18	rs11876062	0	50498789	C	T
18	rs9962115	0	50498974	A	G
18	rs72928107	0	50499193	T	C
18	rs56888517	0	50499419	A	G
18	rs72928110	0	50499485	A	G
18	rs62097898	0	50499664	T	C
18	rs72928112	0	50500037	A	G
18	rs72928114	0	50500299	G	A
18	rs4940231	0	50500715	T	C
18	rs4940232	0	50500887	A	C
18	rs4939714	0	50501041	G	A
18	rs72928119	0	50501363	T	C
18	rs72928122	0	50501474	A	G
18	rs72928124	0	50501541	C	T
18	rs72928129	0	50501764	G	A
18	rs72928131	0	50501933	G	A
18	rs117643043	0	50501945	A	C
18	rs116911808	0	50502055	T	C
18	rs117257259	0	50502197	A	G
18	rs118134195	0	50502218	A	G
18	rs8098489	0	50502248	G	A
18	rs116732532	0	50502357	C	T
18	rs115286291	0	50502386	T	A
18	rs117050545	0	50502499	T	C
18	rs72928139	0	50502551	T	C
18	rs72928142	0	50502839	G	A
18	rs72928144	0	50502893	A	G
18	rs72928145	0	50503047	G	T
18	rs34324938	0	50503335	C	T
18	rs34676849	0	50503529	C	G
18	rs35882478	0	50503538	A	G
18	rs72928153	0	50503598	A	C
18	rs8086856	0	50503853	C	T
18	rs72928155	0	50503884	T	C
18	rs117783188	0	50503978	G	A
18	rs7235054	0	50504010	C	T
18	rs55704566	0	50504110	C	T
18	rs138716200	0	50504158	C	G
18	rs72928160	0	50504295	C	T
18	rs72928164	0	50504364	A	T
18	rs72928165	0	50504387	T	G
18	rs9962094	0	50504666	G	C
18	rs72928170	0	50504833	A	G
18	rs74404374	0	50505000	A	G
18	rs76285833	0	50505369	A	G
18	rs72928173	0	50505400	A	G
18	rs9965121	0	50505640	A	G
18	rs67330260	0	50505739	A	G
18	rs77725854	0	50505899	G	A
18	rs28469582	0	50506318	T	C
18	rs66804102	0	50506591	C	A
18	rs67300728	0	50506608	A	G
18	rs11663596	0	50507006	T	C
18	rs67539636	0	50507187	A	C
18	rs72928185	0	50507208	A	G
18	rs11876381	0	50507745	T	C
18	rs58521521	0	50508393	C	G
18	rs67913578	0	50508687	A	G
18	rs67582914	0	50508864	C	T
18	rs67165651	0	50508910	G	A
18	rs72928189	0	50508914	A	G
18	rs76886930	0	50509363	G	A
18	rs6508182	0	50509480	C	T
18	rs73956750	0	50509525	A	G
18	rs11662096	0	50509545	C	T
18	rs78074907	0	50509642	A	G
18	rs72928191	0	50510117	A	T
18	rs72928193	0	50510230	T	C
18	rs9958458	0	50510797	A	G
18	rs67230963	0	50511324	A	C
18	rs9962633	0	50511466	T	A
18	rs59456053	0	50512991	G	A
18	rs80100009	0	50513472	G	A
18	rs148317708	0	50513818	G	A
18	rs8088528	0	50514384	A	G
18	rs111244708	0	50515664	G	A
18	rs67211888	0	50515871	C	T
18	rs150759060	0	50515882	A	G
18	rs68109263	0	50516313	A	G
18	rs76398773	0	50516517	C	T
18	rs112903063	0	50516636	C	T
18	rs9956051	0	50516770	T	C
18	rs62097899	0	50517509	C	T
18	rs28399882	0	50517595	A	G
18	rs7504990	0	50517776	T	C
18	rs117524224	0	50517973	T	G
18	rs115250846	0	50518145	A	G
18	rs8091154	0	50518340	G	A
18	rs8091077	0	50518505	A	G
18	rs58735160	0	50518567	G	A
18	rs35973632	0	50518597	C	G
18	rs72930009	0	50519190	A	T
18	rs117345122	0	50519242	G	T
18	rs714	0	50519274	A	G
18	rs7506663	0	50519527	T	C
18	rs149270288	0	50519540	A	C
18	rs67365230	0	50519769	T	C
18	rs77366429	0	50519793	T	C
18	rs72930014	0	50519877	C	G
18	rs9956172	0	50520008	C	T
18	rs35955517	0	50520087	T	C
18	rs9957080	0	50520733	G	T
18	rs79677052	0	50520998	G	A
18	rs72930017	0	50521426	C	T
18	rs9807752	0	50521436	A	T
18	rs56019588	0	50521498	A	C
18	rs9304437	0	50521566	T	G
18	rs118076017	0	50522258	T	C
18	rs72930022	0	50522266	T	C
18	rs6508183	0	50522287	C	T
18	rs66939940	0	50522423	T	G
18	rs36102648	0	50522742	G	A
18	rs4939717	0	50523335	A	G
18	rs59095967	0	50523621	T	C
18	rs7234521	0	50523841	A	G
18	rs7238466	0	50523959	A	G
18	rs28569227	0	50524139	G	A
18	rs28575839	0	50524229	C	T
18	rs73956755	0	50524297	T	C
18	rs4128955	0	50524661	T	A
18	rs111614269	0	50525058	G	A
18	rs117371297	0	50525441	A	G
18	rs7507060	0	50525557	C	T
18	rs78328188	0	50525827	C	T
18	rs11082960	0	50525840	G	T
18	rs11082961	0	50526038	G	A
18	rs10775503	0	50526501	C	T
18	rs11663217	0	50526533	A	G
18	rs8087704	0	50526780	G	A
18	rs62097900	0	50526808	C	T
18	rs7237308	0	50527213	T	C
18	rs7236076	0	50527261	A	G
18	rs9962352	0	50527622	A	G
18	rs140053516	0	50528029	T	C
18	rs7242428	0	50528882	A	G
18	rs7228076	0	50529125	G	A
18	rs117512210	0	50529141	G	A
18	rs9945571	0	50529171	G	T
18	rs79260114	0	50529459	A	G
18	rs7504512	0	50529637	G	A
18	rs7504478	0	50529659	C	T
18	rs72930051	0	50529926	A	G
18	rs11873115	0	50529968	C	T
18	rs74562817	0	50530133	T	G
18	rs146045426	0	50530590	T	G
18	rs12956043	0	50531122	G	A
18	rs62097903	0	50531232	A	G
18	rs72930052	0	50531703	A	G
18	rs117833779	0	50531872	G	A
18	rs147560333	0	50532077	G	A
18	rs117646921	0	50532693	A	T
18	rs111841928	0	50532814	T	C
18	rs72930055	0	50533057	A	C
18	rs115848970	0	50533163	C	T
18	rs4076100	0	50533258	G	A
18	rs7506454	0	50533671	G	A
18	rs56005836	0	50533785	C	T
18	rs67902411	0	50534342	A	G
18	rs4940233	0	50534370	C	G
18	rs55749022	0	50534395	C	G
18	rs9944713	0	50534412	C	A
18	rs111454094	0	50534419	G	A
18	rs74325060	0	50534868	C	T
18	rs12326258	0	50534989	G	T
18	rs71368906	0	50535294	G	A
18	rs117018239	0	50535297	T	C
18	rs7233818	0	50535809	T	C
18	rs11876944	0	50535999	T	C
18	rs62097939	0	50536108	A	G
18	rs62097940	0	50536188	C	G
18	rs9963316	0	50536205	T	C
18	rs9951405	0	50536604	A	G
18	rs113407472	0	50536830	A	G
18	rs111889310	0	50536916	A	G
18	rs11874860	0	50537832	G	C
18	rs112372008	0	50538256	G	A
18	rs56183156	0	50538447	C	G
18	rs4940234	0	50538552	C	A
18	rs12607155	0	50539387	A	G
18	rs113956550	0	50540018	C	T
18	rs111348489	0	50540268	G	A
18	rs58427689	0	50540352	C	T
18	rs67744445	0	50540364	G	A
18	rs8094933	0	50540493	C	T
18	rs72932044	0	50540497	A	G
18	rs187248710	0	50541160	C	T
18	rs7505529	0	50541161	A	G
18	rs7237297	0	50541635	T	C
18	rs12455244	0	50541705	C	T
18	rs7236357	0	50541782	C	T
18	rs7240423	0	50541992	C	T
18	rs72932047	0	50542535	G	A
18	rs61537869	0	50542722	A	G
18	rs56796226	0	50543302	A	G
18	rs8083923	0	50543346	G	T
18	rs117413396	0	50543494	G	T
18	rs113784876	0	50543514	C	T
18	rs62097945	0	50543892	A	G
18	rs117374450	0	50544039	C	T
18	rs4076845	0	50544753	G	T
18	rs7505453	0	50544798	T	A
18	rs7505465	0	50544871	T	C
18	rs141646278	0	50544940	A	G
18	rs4077283	0	50546319	G	A
18	rs4078289	0	50547105	A	G
18	rs74932849	0	50547242	G	A
18	rs4078288	0	50547251	G	A
18	rs75987806	0	50547481	A	G
18	rs9807185	0	50547499	G	T
18	rs11872713	0	50547541	C	T
18	rs7504750	0	50547640	C	A
18	rs72932061	0	50547864	C	T
18	rs117533571	0	50548052	C	G
18	rs79928427	0	50548366	T	A
18	rs9950125	0	50548544	A	G
18	rs114377411	0	50548892	G	A
18	rs79648728	0	50549202	G	C
18	rs117128022	0	50549238	A	G
18	rs34245999	0	50549356	A	G
18	rs6508186	0	50549521	C	T
18	rs10468872	0	50549586	T	G
18	rs141052618	0	50549638	T	A
18	rs77137563	0	50550249	G	A
18	rs12955701	0	50550850	T	A
18	rs116914281	0	50551960	G	T
18	rs7504389	0	50552262	A	G
18	rs11082963	0	50552507	T	C
18	rs34569535	0	50552965	A	C
18	rs12457542	0	50553000	T	A
18	rs67277226	0	50553133	A	G
18	rs74329619	0	50553222	A	C
18	rs7505366	0	50553731	A	C
18	rs4940235	0	50553973	C	A
18	rs151296306	0	50554077	C	T
18	rs77867423	0	50554206	C	G
18	rs9952826	0	50554716	G	A
18	rs7506242	0	50554727	A	G
18	rs6508187	0	50554883	C	A
18	rs6417120	0	50555225	C	A
18	rs62097947	0	50555931	A	T
18	rs11875796	0	50556061	G	T
18	rs117818440	0	50556209	A	G
18	rs72932085	0	50556365	G	A
18	rs72932086	0	50556445	T	G
18	rs8088299	0	50556725	T	G
18	rs7506428	0	50557938	A	C
18	rs11663694	0	50559986	T	C
18	rs66493109	0	50561613	G	A
18	rs8085965	0	50561632	G	T
18	rs12956299	0	50561639	A	C
18	rs117508188	0	50562653	C	T
18	rs117718030	0	50563131	T	A
18	rs143006551	0	50563216	G	A
18	rs8087273	0	50565259	A	G
18	rs12958003	0	50565270	A	T
18	rs72915208	0	50565371	A	C
18	rs7505888	0	50565946	T	C
18	rs11082964	0	50566165	C	G
18	rs7505807	0	50566190	G	C
18	rs28561967	0	50566371	T	A
18	rs35724995	0	50566820	G	A
18	rs12608189	0	50566969	T	C
18	rs11874663	0	50567129	G	A
18	rs77640420	0	50567232	G	T
18	rs8084947	0	50568315	C	G
18	rs8085098	0	50568417	C	T
18	rs138196039	0	50568505	G	A
18	rs117312977	0	50568810	C	T
18	rs140056233	0	50569377	C	T
18	rs7505483	0	50569847	A	T
18	rs62097949	0	50569863	G	A
18	rs7506245	0	50570403	A	G
18	rs7506451	0	50570431	T	A
18	rs6508188	0	50570638	T	G
18	rs7506328	0	50570727	A	T
18	rs9950010	0	50571067	G	A
18	rs9949949	0	50571241	A	G
18	rs9950066	0	50571371	A	T
18	rs7505556	0	50571419	A	G
18	rs118079176	0	50571586	C	T
18	rs140774491	0	50571612	T	C
18	rs11661483	0	50571954	A	G
18	rs11874458	0	50572367	G	T
18	rs28718037	0	50572697	A	G
18	rs62097950	0	50573936	C	T
18	rs67685219	0	50574030	G	C
18	rs117342882	0	50574113	G	A
18	rs72915227	0	50574481	T	C
18	rs35396060	0	50574619	T	A
18	rs28474800	0	50574924	C	T
18	rs9962803	0	50575097	A	G
18	rs7505909	0	50575234	A	G
18	rs148646289	0	50575286	G	A
18	rs6508189	0	50575503	C	T
18	rs6508190	0	50575723	A	G
18	rs11665300	0	50576152	G	A
18	rs7506807	0	50576201	C	T
18	rs7506784	0	50576221	A	T
18	rs7506999	0	50576312	T	G
18	rs71368908	0	50576386	G	C
18	rs7244694	0	50576410	T	C
18	rs66535948	0	50576655	C	T
18	rs7229493	0	50577150	C	G
18	rs6508191	0	50577706	T	C
18	rs9953376	0	50579668	A	G
18	rs77447572	0	50580055	C	T
18	rs4132357	0	50580975	T	C
18	rs138243555	0	50581318	A	G
18	rs8096519	0	50581326	A	C
18	rs78239916	0	50581661	T	C
18	rs12955140	0	50582475	C	T
18	rs12955163	0	50582567	A	G
18	rs72915244	0	50583223	G	A
18	rs28479824	0	50583722	C	T
18	rs28460190	0	50583791	T	C
18	rs6508193	0	50584544	A	G
18	rs8094770	0	50584823	C	A
18	rs8099235	0	50585438	G	C
18	rs6508194	0	50585467	G	C
18	rs7226789	0	50585582	T	G
18	rs79206023	0	50585585	C	A
18	rs139840688	0	50586627	C	A
18	rs147904652	0	50587879	T	C
18	rs7242052	0	50588038	T	A
18	rs11874659	0	50588260	T	C
18	rs138998186	0	50588323	C	A
18	rs62099171	0	50588504	T	A
18	rs8084454	0	50588945	T	A
18	rs4129439	0	50589083	T	C
18	rs8084270	0	50589376	G	A
18	rs66501208	0	50590741	A	C
18	rs150004072	0	50591198	C	T
18	rs28683803	0	50592640	A	G
18	rs8094435	0	50593115	A	G
18	rs10048385	0	50593755	A	G
18	rs144528177	0	50594440	C	T
18	rs8082863	0	50594568	C	G
18	rs67336507	0	50594800	C	G
18	rs117696980	0	50595264	C	T
18	rs9947923	0	50595418	G	C
18	rs9947891	0	50595625	A	C
18	rs9947974	0	50595725	A	G
18	rs62099173	0	50595936	T	G
18	rs9963521	0	50596618	T	C
18	rs56320826	0	50596622	G	A
18	rs4995148	0	50597529	T	A
18	rs4506980	0	50597654	G	A
18	rs4510098	0	50597737	G	T
18	rs4254388	0	50598423	C	T
18	rs11876285	0	50599006	G	A
18	rs60638615	0	50599751	C	T
18	rs60237858	0	50599812	A	G
18	rs9964201	0	50600552	C	A
18	rs73957018	0	50600702	G	A
18	rs72915266	0	50600741	G	C
18	rs12607343	0	50600921	T	C
18	rs12966709	0	50602209	C	G
18	rs6508195	0	50602476	C	T
18	rs147799001	0	50602602	G	T
18	rs7227950	0	50603110	T	C
18	rs12606343	0	50603493	A	C
18	rs142839951	0	50604348	G	A
18	rs28629395	0	50604504	G	A
18	rs144844850	0	50605097	T	G
18	rs72917325	0	50605182	C	A
18	rs4129323	0	50605360	G	C
18	rs4129322	0	50605642	G	A
18	rs72917327	0	50605990	C	A
18	rs79576109	0	50606033	T	C
18	rs12327491	0	50606585	G	A
18	rs12957045	0	50607160	T	G
18	rs72917329	0	50607242	G	A
18	rs35840237	0	50607475	T	A
18	rs9949889	0	50608436	C	T
18	rs9949928	0	50608590	A	G
18	rs72917331	0	50609008	A	G
18	rs3922754	0	50609302	T	C
18	rs4078161	0	50609919	G	T
18	rs4078162	0	50610042	T	G
18	rs7504413	0	50610528	T	C
18	rs4077771	0	50610642	T	C
18	rs3922755	0	50610993	C	T
18	rs4368222	0	50611212	G	C
18	rs4468701	0	50611280	T	C
18	rs9961846	0	50611759	T	C
18	rs56291441	0	50612010	G	A
18	rs66526762	0	50612109	A	G
18	rs11663393	0	50614732	G	A
18	rs113034611	0	50614805	A	T
18	rs9962460	0	50615299	G	T
18	rs56229265	0	50616119	A	G
18	rs56287586	0	50616180	A	G
18	rs4291980	0	50617175	T	G
18	rs9945776	0	50617497	A	G
18	rs112866638	0	50618245	A	C
18	rs7233997	0	50618359	G	A
18	rs12607254	0	50618449	T	C
18	rs4433873	0	50618778	A	T
18	rs9951892	0	50618944	C	T
18	rs9952089	0	50619266	A	G
18	rs7506909	0	50620087	A	G
18	rs4459619	0	50620708	T	C
18	rs4453578	0	50620752	A	G
18	rs4444405	0	50621027	C	A
18	rs4270245	0	50621050	A	G
18	rs4456578	0	50621094	A	G
18	rs139196647	0	50621163	T	C
18	rs12607886	0	50621338	C	T
18	rs10502963	0	50621455	T	C
18	rs4426414	0	50621741	G	C
18	rs12605900	0	50621755	T	A
18	rs34095568	0	50621987	C	T
18	rs35585120	0	50622015	A	C
18	rs34540811	0	50622068	C	T
18	rs34006123	0	50622104	C	T
18	rs142899315	0	50622105	G	A
18	rs8082811	0	50622242	A	G
18	rs151129131	0	50622335	C	T
18	rs35946824	0	50622354	G	C
18	rs56173310	0	50622374	A	G
18	rs4462678	0	50622395	A	G
18	rs8083463	0	50622457	G	A
18	rs145284373	0	50622472	A	C
18	rs8084433	0	50622550	T	A
18	rs60830517	0	50622714	G	T
18	rs9957443	0	50622857	T	G
18	rs16956110	0	50622885	C	T
18	rs9959803	0	50622904	T	C
18	rs62099183	0	50622992	T	C
18	rs9947827	0	50622997	G	A
18	rs9947905	0	50623076	G	A
18	rs16956114	0	50623189	G	A
18	rs9948463	0	50623618	G	A
18	rs4321259	0	50623640	G	A
18	rs7238021	0	50623957	T	A
18	rs72917375	0	50624932	C	T
18	rs9807426	0	50625336	G	A
18	rs7506783	0	50625519	A	G
18	rs72917380	0	50625528	C	T
18	rs7506904	0	50625779	G	A
18	rs4602107	0	50626385	T	C
18	rs4310943	0	50626473	C	T
18	rs57141605	0	50626802	C	A
18	rs12956998	0	50626885	G	A
18	rs72919449	0	50627016	A	G
18	rs11876419	0	50627202	G	C
18	rs11873586	0	50627222	T	G
18	rs11876405	0	50627322	C	T
18	rs9961246	0	50627565	C	A
18	rs9950661	0	50627680	T	C
18	rs17393029	0	50629249	T	A
18	rs7226390	0	50629407	A	C
18	rs142183501	0	50630736	A	T
18	rs4497765	0	50630744	A	G
18	rs56327309	0	50630791	C	G
18	rs17484212	0	50631316	G	A
18	rs9946519	0	50631882	T	C
18	rs10502964	0	50632580	A	G
18	rs7235008	0	50632813	T	C
18	rs9963182	0	50633189	A	G
18	rs4494619	0	50633449	T	G
18	rs79872402	0	50634106	G	A
18	rs8098518	0	50634290	G	A
18	rs11082966	0	50634839	T	C
18	rs11082967	0	50634905	G	A
18	rs4296324	0	50635096	C	G
18	rs11659803	0	50635119	G	A
18	rs72919482	0	50635363	C	T
18	rs116962918	0	50635551	G	A
18	rs17393231	0	50636267	T	G
18	rs7236657	0	50636319	T	G
18	rs7235602	0	50636373	C	T
18	rs9950187	0	50636401	A	T
18	rs7235942	0	50636674	A	G
18	rs117969851	0	50636763	G	A
18	rs11082968	0	50636909	C	T
18	rs4380115	0	50638474	C	G
18	rs8083719	0	50638557	A	G
18	rs78295883	0	50638834	G	T
18	rs35157608	0	50638895	G	A
18	rs10163983	0	50639009	C	G
18	rs10163980	0	50639048	A	G
18	rs34484416	0	50639158	A	C
18	rs16956160	0	50639180	T	C
18	rs7233664	0	50639275	T	G
18	rs8088927	0	50639540	G	A
18	rs8089270	0	50639779	G	A
18	rs16956165	0	50639971	A	G
18	rs4638654	0	50640310	A	G
18	rs57863253	0	50640427	G	A
18	rs117027052	0	50640488	C	A
18	rs150977483	0	50640717	A	T
18	rs191346187	0	50641068	G	C
18	rs113788116	0	50641370	G	A
18	rs8089823	0	50641515	C	T
18	rs5020052	0	50641696	T	G
18	rs4474758	0	50641829	G	A
18	rs75862490	0	50641895	T	C
18	rs75219530	0	50641907	C	A
18	rs4534924	0	50642112	G	A
18	rs12326559	0	50642307	G	A
18	rs8094882	0	50642745	A	T
18	rs4414555	0	50643812	T	C
18	rs4343352	0	50645664	T	C
18	rs141756365	0	50646680	G	A
18	rs9957822	0	50647323	T	G
18	rs11872442	0	50647667	A	T
18	rs16956187	0	50647803	T	C
18	rs8088666	0	50648093	A	G
18	rs12960524	0	50648488	G	A
18	rs17406589	0	50649171	G	A
18	rs8094068	0	50649420	A	G
18	rs12970188	0	50650350	A	G
18	rs8083111	0	50650591	T	C
18	rs4548946	0	50651671	C	T
18	rs62099223	0	50651686	C	T
18	rs28376015	0	50651888	G	A
18	rs8083043	0	50652265	G	A
18	rs8083977	0	50652346	T	C
18	rs9944880	0	50652366	G	A
18	rs35594898	0	50653472	T	A
18	rs35458640	0	50653816	G	A
18	rs72921410	0	50654141	G	A
18	rs8096803	0	50654992	A	T
18	rs33999846	0	50655918	C	T
18	rs12454410	0	50655969	T	C
18	rs11875455	0	50656054	A	G
18	rs7228703	0	50656120	A	C
18	rs7229097	0	50656126	G	A
18	rs34556005	0	50657106	C	A
18	rs56393416	0	50657150	C	T
18	rs4371227	0	50657284	C	T
18	rs11873641	0	50657570	T	C
18	rs12607872	0	50658496	G	A
18	rs12966225	0	50658497	C	A
18	rs4530205	0	50658914	G	A
18	rs74485185	0	50658973	A	G
18	rs4445960	0	50660450	G	A
18	rs4315409	0	50660629	C	T
18	rs16956204	0	50661619	A	C
18	rs79586183	0	50661748	A	C
18	rs4349221	0	50661880	A	G
18	rs1893368	0	50662173	A	G
18	rs34948189	0	50662661	C	G
18	rs12965244	0	50663864	A	G
18	rs4273117	0	50664079	G	A
18	rs4578737	0	50664300	C	T
18	rs4423490	0	50664398	A	G
18	rs8098423	0	50664446	C	T
18	rs8098809	0	50664582	G	C
18	rs34395492	0	50664769	C	T
18	rs115511621	0	50665261	C	T
18	rs12457189	0	50665754	T	C
18	rs72921429	0	50666143	G	A
18	rs80192899	0	50666644	C	A
18	rs12966884	0	50667157	G	A
18	rs117078563	0	50667171	G	A
18	rs34759354	0	50667239	A	T
18	rs150159615	0	50667804	G	A
18	rs9956477	0	50668321	C	A
18	rs12456646	0	50668785	C	T
18	rs8088624	0	50669425	G	A
18	rs8089828	0	50669725	T	C
18	rs8088857	0	50669784	C	T
18	rs8092993	0	50670111	G	A
18	rs7238685	0	50670684	G	A
18	rs58142657	0	50670963	C	G
18	rs28572000	0	50671452	G	T
18	rs4939721	0	50671627	T	G
18	rs73457585	0	50671803	T	G
18	rs150400840	0	50672622	A	T
18	rs4939722	0	50672763	T	C
18	rs12970087	0	50673050	C	G
18	rs4939723	0	50673089	G	A
18	rs34642579	0	50674694	G	A
18	rs8092150	0	50675513	G	A
18	rs12967441	0	50675912	G	A
18	rs12967822	0	50676348	C	G
18	rs12454142	0	50676918	G	A
18	rs948524	0	50677159	T	C
18	rs17485642	0	50677185	A	G
18	rs8083973	0	50677256	A	G
18	rs143372196	0	50677561	C	G
18	rs12454839	0	50678200	A	G
18	rs8089296	0	50678587	A	G
18	rs10502959	0	50678732	C	T
18	rs11877180	0	50678942	T	C
18	rs12605603	0	50679866	C	G
18	rs139134126	0	50679962	A	G
18	rs9955274	0	50680177	G	A
18	rs11082969	0	50680524	C	G
18	rs4359514	0	50681110	C	T
18	rs11082970	0	50681121	G	T
18	rs117276949	0	50681175	G	T
18	rs34162293	0	50682135	G	A
18	rs7226725	0	50682301	G	A
18	rs9944703	0	50682524	A	G
18	rs9956982	0	50682543	T	A
18	rs144094176	0	50683167	C	T
18	rs6508197	0	50683213	T	C
18	rs4372758	0	50683306	C	T
18	rs3819116	0	50683432	T	C
18	rs2276147	0	50683691	G	A
18	rs45447193	0	50683727	T	A
18	rs111314305	0	50684181	G	T
18	rs9963392	0	50684362	T	C
18	rs9963399	0	50684378	T	G
18	rs9957223	0	50686049	A	G
18	rs4245253	0	50686267	A	G
18	rs35398250	0	50686409	G	A
18	rs4245254	0	50686592	A	G
18	rs4245255	0	50686651	C	G
18	rs4636988	0	50686759	A	C
18	rs4264463	0	50686844	T	C
18	rs4940240	0	50686958	G	A
18	rs4940241	0	50686991	A	G
18	rs4940242	0	50687196	G	A
18	rs28529496	0	50687708	G	A
18	rs28679630	0	50688076	C	G
18	rs8095327	0	50688080	T	C
18	rs28631779	0	50688149	T	C
18	rs4513167	0	50688529	C	T
18	rs9953629	0	50688612	T	C
18	rs4380113	0	50688715	A	T
18	rs4380114	0	50688733	A	G
18	rs4525560	0	50688767	T	C
18	rs7240372	0	50688770	C	T
18	rs4940243	0	50688900	C	G
18	rs7226571	0	50688970	T	C
18	rs4245256	0	50689309	T	C
18	rs4410149	0	50689522	T	A
18	rs4359515	0	50689809	T	G
18	rs4444404	0	50690643	T	C
18	rs34844064	0	50690725	T	A
18	rs4372757	0	50690774	C	T
18	rs60862795	0	50691462	C	T
18	rs61423723	0	50691554	A	G
18	rs4940244	0	50691838	A	G
18	rs9959914	0	50692458	A	G
18	rs9949312	0	50692534	T	A
18	rs12457406	0	50692708	C	A
18	rs12457407	0	50692709	C	G
18	rs4278818	0	50692978	C	T
18	rs4245257	0	50693727	C	T
18	rs4939724	0	50693880	A	T
18	rs62099226	0	50693960	C	T
18	rs16956260	0	50694098	G	A
18	rs4940245	0	50694137	A	G
18	rs4614799	0	50694304	G	A
18	rs9966662	0	50694518	C	T
18	rs4291978	0	50694535	A	G
18	rs16956268	0	50695211	C	T
18	rs9949444	0	50695904	A	C
18	rs72921480	0	50696696	T	G
18	rs17486305	0	50697120	C	T
18	rs112516860	0	50697362	C	G
18	rs9953762	0	50697730	G	A
18	rs117726941	0	50698745	C	A
18	rs4277413	0	50698926	G	A
18	rs4423491	0	50698981	C	G
18	rs4514754	0	50699208	T	A
18	rs73461507	0	50699499	G	A
18	rs6417121	0	50703746	A	G
18	rs4419125	0	50703811	T	A
18	rs4417608	0	50703822	G	C
18	rs10502961	0	50703914	G	C
18	rs17408063	0	50704839	C	G
18	rs12455474	0	50705765	T	G
18	rs147012950	0	50705901	A	G
18	rs10853627	0	50706073	T	C
18	rs16956296	0	50706134	T	C
18	rs10775504	0	50706247	G	A
18	rs2000696	0	50706382	G	A
18	rs16956299	0	50706722	A	G
18	rs12454147	0	50707053	G	T
18	rs142912166	0	50707085	G	T
18	rs12456765	0	50707165	T	C
18	rs12454116	0	50707180	A	G
18	rs8083850	0	50707292	A	G
18	rs72921499	0	50707411	A	T
18	rs8084546	0	50707627	C	A
18	rs8084565	0	50707719	A	C
18	rs9948554	0	50708060	G	T
18	rs73461529	0	50708222	T	A
18	rs73461530	0	50708310	A	G
18	rs16956305	0	50708446	A	G
18	rs76615816	0	50708582	A	T
18	rs17408365	0	50708712	A	T
18	rs8094601	0	50709755	G	A
18	rs17408393	0	50709981	A	G
18	rs8099181	0	50710072	T	G
18	rs140458356	0	50710087	A	G
18	rs145700827	0	50710238	A	T
18	rs16956311	0	50710619	C	G
18	rs10502962	0	50711414	A	G
18	rs12959099	0	50711510	A	G
18	rs12327131	0	50711743	T	A
18	rs182138906	0	50711756	A	C
18	rs12326341	0	50711763	G	A
18	rs7505145	0	50711776	A	C
18	rs150566584	0	50711827	A	G
18	rs10163720	0	50712075	C	A
18	rs9951445	0	50712314	A	C
18	rs9951529	0	50712336	C	T
18	rs58265701	0	50712541	T	G
18	rs7238728	0	50712747	G	A
18	rs112384773	0	50712872	C	T
18	rs9966566	0	50712997	T	A
18	rs12969315	0	50713206	G	T
18	rs7243019	0	50713243	C	T
18	rs114809437	0	50713366	C	T
18	rs74551425	0	50713407	T	C
18	rs7243864	0	50713748	C	T
18	rs16956327	0	50714221	G	A
18	rs16956330	0	50714232	T	C
18	rs12326210	0	50714271	T	C
18	rs72923213	0	50714276	G	A
18	rs12956266	0	50714386	C	T
18	rs116850567	0	50714406	T	C
18	rs78897573	0	50715754	C	A
18	rs4296323	0	50715774	C	A
18	rs78911979	0	50716129	A	G
18	rs6508205	0	50716370	T	C
18	rs140303617	0	50716524	G	A
18	rs148993608	0	50716912	T	C
18	rs117376634	0	50716942	G	A
18	rs7245004	0	50716945	C	A
18	rs9944782	0	50717251	G	A
18	rs4940246	0	50717386	T	C
18	rs150546144	0	50717477	G	A
18	rs12957781	0	50717906	A	G
18	rs17487256	0	50718314	C	T
18	rs7232543	0	50718757	A	G
18	rs7233123	0	50718880	G	A
18	rs17487277	0	50718944	C	G
18	rs116783552	0	50719211	G	A
18	rs8097377	0	50720363	A	T
18	rs9954922	0	50720660	G	T
18	rs16956346	0	50721382	A	T
18	rs62099230	0	50721712	G	A
18	rs78522955	0	50722044	A	G
18	rs143014017	0	50722386	G	A
18	rs7230285	0	50723080	G	A
18	rs9946770	0	50723120	C	T
18	rs7230446	0	50723179	G	A
18	rs17487484	0	50723283	T	G
18	rs61480191	0	50723324	A	G
18	rs12958119	0	50723328	T	G
18	rs16956352	0	50723380	A	C
18	rs2069191	0	50723460	T	C
18	rs10221412	0	50724472	T	C
18	rs10221413	0	50724477	T	C
18	rs62099231	0	50724899	G	A
18	rs8084239	0	50725943	T	C
18	rs10221371	0	50726294	C	A
18	rs55651659	0	50726298	G	A
18	rs8084351	0	50726559	G	A
18	rs8085132	0	50726573	T	C
18	rs8084280	0	50726749	A	T
18	rs72923242	0	50727037	A	G
18	rs12958959	0	50727042	C	T
18	rs3794923	0	50727518	C	T
18	rs62099232	0	50727691	C	T
18	rs35520310	0	50727720	A	G
18	rs78851507	0	50727831	T	C
18	rs11662175	0	50728987	T	C
18	rs60939828	0	50729267	T	C
18	rs9967014	0	50729811	A	G
18	rs12604508	0	50730441	A	G
18	rs62099234	0	50730524	C	T
18	rs62099235	0	50730603	G	A
18	rs35749078	0	50730903	C	A
18	rs62099236	0	50731055	G	T
18	rs7227069	0	50731802	G	A
18	rs2298606	0	50731823	T	C
18	rs78492346	0	50731947	A	G
18	rs11082972	0	50733150	C	T
18	rs12963433	0	50733693	A	C
18	rs116896720	0	50734845	A	G
18	rs146381480	0	50734936	A	T
18	rs12326120	0	50734990	G	A
18	rs62100765	0	50735418	C	T
18	rs117327692	0	50735890	G	A
18	rs11873342	0	50736347	G	A
18	rs62100766	0	50737358	G	T
18	rs10083967	0	50737868	C	G
18	rs6508207	0	50737950	T	C
18	rs62100767	0	50738039	A	G
18	rs6508208	0	50738062	G	C
18	rs62100768	0	50738169	G	A
18	rs112149665	0	50738489	T	A
18	rs9944991	0	50738582	T	A
18	rs8086812	0	50739344	C	G
18	rs113990005	0	50739609	G	A
18	rs62100769	0	50739860	G	A
18	rs55906054	0	50740163	A	G
18	rs72923258	0	50740767	A	T
18	rs7237256	0	50740781	G	A
18	rs74681568	0	50741103	C	G
18	rs62100771	0	50741130	A	G
18	rs62100772	0	50741297	G	A
18	rs12958954	0	50741509	A	T
18	rs68048120	0	50741675	G	C
18	rs66706659	0	50742230	G	A
18	rs149960083	0	50742261	A	T
18	rs12964204	0	50742384	G	A
18	rs55915244	0	50742446	C	T
18	rs9951763	0	50742520	G	A
18	rs7243444	0	50743414	G	A
18	rs7243345	0	50743518	C	T
18	rs6508209	0	50743533	G	A
18	rs7243973	0	50743736	G	T
18	rs189436436	0	50744004	C	A
18	rs184896519	0	50744027	C	A
18	rs4245258	0	50744067	A	C
18	rs12956682	0	50744585	G	T
18	rs4609919	0	50744839	A	G
18	rs60234723	0	50745120	C	T
18	rs11663824	0	50745236	C	A
18	rs9304441	0	50745255	C	T
18	rs16956378	0	50745422	G	A
18	rs4632195	0	50746748	C	T
18	rs6508210	0	50747191	A	C
18	rs72923271	0	50747543	T	A
18	rs10502965	0	50747812	G	A
18	rs1367633	0	50747956	G	A
18	rs10502966	0	50748499	A	G
18	rs8089330	0	50748785	T	C
18	rs7237110	0	50749396	A	T
18	rs17488316	0	50749935	A	T
18	rs7243601	0	50750198	T	G
18	rs12968428	0	50750225	A	G
18	rs7243008	0	50750684	A	T
18	rs7243756	0	50750875	G	A
18	rs7238231	0	50751215	A	G
18	rs1367638	0	50751425	G	C
18	rs8098405	0	50752373	A	G
18	rs8099160	0	50752610	G	A
18	rs8085649	0	50752912	C	G
18	rs57841322	0	50753609	T	C
18	rs28628885	0	50753726	A	G
18	rs7231178	0	50753741	G	A
18	rs13339708	0	50754083	C	T
18	rs62100775	0	50754093	A	G
18	rs17488531	0	50754996	G	A
18	rs11661696	0	50755536	C	T
18	rs62100777	0	50755757	G	A
18	rs6508212	0	50756319	A	G
18	rs35580963	0	50757036	G	C
18	rs17488580	0	50757261	G	T
18	rs16956392	0	50757382	T	C
18	rs72923285	0	50757622	C	T
18	rs62100778	0	50758040	A	G
18	rs16956398	0	50758952	A	G
18	rs118089345	0	50759220	G	C
18	rs145299596	0	50760214	T	C
18	rs1821075	0	50760660	G	A
18	rs17488727	0	50760933	A	C
18	rs16956399	0	50761689	G	A
18	rs34197805	0	50762421	C	T
18	rs7231742	0	50762502	G	A
18	rs4456576	0	50762855	C	G
18	rs11660990	0	50763049	T	C
18	rs11664095	0	50763183	A	G
18	rs71368918	0	50767175	G	A
18	rs75524774	0	50767773	C	T
18	rs78464925	0	50767972	C	G
18	rs1811358	0	50768168	G	A
18	rs2879526	0	50769543	G	A
18	rs7232783	0	50769888	T	C
18	rs11082974	0	50770171	C	A
18	rs10853628	0	50770638	T	C
18	rs151250862	0	50773362	G	A
18	rs118010208	0	50774028	A	G
18	rs7230034	0	50774110	T	C
18	rs28444913	0	50775332	T	G
18	rs16956411	0	50775428	A	G
18	rs117319540	0	50775989	A	T
18	rs1078459	0	50776291	T	G
18	rs17410557	0	50776391	T	C
18	rs117802398	0	50777312	C	T
18	rs2339638	0	50778215	T	G
18	rs17410648	0	50778634	A	G
18	rs17501820	0	50778737	C	T
18	rs78918865	0	50779274	A	G
18	rs1431181	0	50779412	G	A
18	rs7237773	0	50779810	A	C
18	rs12966074	0	50781586	T	C
18	rs12969597	0	50782037	G	A
18	rs181284888	0	50784019	A	G
18	rs141797582	0	50784815	A	G
18	rs113875255	0	50785676	T	C
18	rs116902888	0	50786387	C	T
18	rs138398347	0	50786727	A	G
18	rs186804151	0	50787838	T	C
18	rs12327102	0	50787839	G	C
18	rs12326386	0	50787847	T	C
18	rs7237361	0	50788034	A	G
18	rs72925305	0	50788660	A	G
18	rs12458771	0	50789437	G	A
18	rs1431197	0	50791960	G	A
18	rs10502967	0	50792090	C	T
18	rs17411025	0	50792476	C	G
18	rs118029143	0	50792601	A	G
18	rs4939727	0	50792914	G	A
18	rs4939728	0	50793071	A	G
18	rs147845175	0	50793666	C	T
18	rs17411061	0	50795113	C	T
18	rs77927649	0	50795320	G	T
18	rs78486602	0	50795429	G	A
18	rs62097980	0	50796002	G	A
18	rs1431188	0	50796817	A	G
18	rs11664776	0	50797415	T	C
18	rs78530746	0	50800643	C	T
18	rs59166914	0	50801524	G	A
18	rs11660187	0	50801646	C	A
18	rs1431187	0	50803976	T	C
18	rs7229129	0	50804372	C	T
18	rs8095056	0	50806334	G	A
18	rs7239818	0	50806470	A	T
18	rs185867250	0	50806471	A	T
18	rs80320149	0	50806538	A	G
18	rs189005121	0	50806833	T	G
18	rs2068861	0	50806973	G	A
18	rs56027651	0	50807090	T	A
18	rs12709769	0	50807168	T	C
18	rs72925321	0	50807202	G	A
18	rs17411339	0	50807359	A	G
18	rs117182729	0	50807764	G	A
18	rs62097984	0	50808700	T	C
18	rs1816360	0	50808859	G	C
18	rs9954088	0	50810319	A	G
18	rs9966618	0	50810506	T	C
18	rs62097985	0	50810675	C	T
18	rs112212655	0	50810798	T	C
18	rs1821073	0	50810965	T	G
18	rs11872717	0	50811172	A	G
18	rs10469020	0	50811573	A	T
18	rs117906557	0	50812040	C	T
18	rs6508216	0	50812172	A	G
18	rs11660938	0	50812736	G	T
18	rs80238995	0	50813011	T	C
18	rs9953546	0	50813287	A	G
18	rs1594459	0	50813510	G	A
18	rs1346913	0	50814934	T	G
18	rs7505089	0	50815036	A	G
18	rs7505394	0	50815387	T	C
18	rs1367632	0	50815473	A	T
18	rs12964775	0	50816104	G	A
18	rs6508217	0	50816389	A	G
18	rs905761	0	50816580	C	T
18	rs113671465	0	50816634	G	A
18	rs1847562	0	50817304	T	C
18	rs62097986	0	50818827	C	A
18	rs4643406	0	50818891	C	T
18	rs62097987	0	50819236	T	G
18	rs1813714	0	50819580	C	T
18	rs924858	0	50820300	A	G
18	rs12968962	0	50820787	T	C
18	rs12969090	0	50820871	T	G
18	rs11664158	0	50821082	C	T
18	rs1431183	0	50822084	G	A
18	rs1431182	0	50822537	C	G
18	rs1988344	0	50822738	T	C
18	rs17411548	0	50822943	G	T
18	rs1813854	0	50822960	A	G
18	rs150878061	0	50823900	A	G
18	rs6508218	0	50824005	A	G
18	rs12960007	0	50824089	A	C
18	rs924857	0	50824102	A	C
18	rs12961446	0	50824183	T	C
18	rs4940249	0	50824626	A	G
18	rs7407520	0	50824753	G	A
18	rs11082975	0	50824885	G	C
18	rs2879513	0	50825216	A	G
18	rs1504742	0	50825620	T	C
18	rs142235499	0	50826136	G	A
18	rs138982524	0	50826437	C	T
18	rs62097989	0	50826478	A	G
18	rs1594460	0	50826612	C	A
18	rs12957583	0	50827080	G	C
18	rs28595777	0	50827412	C	A
18	rs72925341	0	50827476	C	T
18	rs11082976	0	50827809	A	C
18	rs144483595	0	50827869	G	C
18	rs11877496	0	50828902	C	T
18	rs11877505	0	50829023	A	G
18	rs12968053	0	50829152	G	A
18	rs150437413	0	50829815	G	A
18	rs34094552	0	50830386	G	A
18	rs12955667	0	50830572	G	A
18	rs12955696	0	50830733	C	T
18	rs141141571	0	50830854	G	C
18	rs56291455	0	50830973	C	A
18	rs12969934	0	50831004	T	G
18	rs6508219	0	50831134	A	T
18	rs6508220	0	50831176	A	G
18	rs55944954	0	50831227	C	T
18	rs6508221	0	50831643	A	G
18	rs1431193	0	50831663	G	A
18	rs1431194	0	50831804	C	T
18	rs1431195	0	50831933	C	T
18	rs1431196	0	50832102	A	G
18	rs6508222	0	50832683	A	G
18	rs4940251	0	50833082	A	C
18	rs4940252	0	50833083	A	G
18	rs1367640	0	50833353	T	G
18	rs12962075	0	50833591	G	A
18	rs7506400	0	50834416	C	T
18	rs62097991	0	50835265	A	T
18	rs8084830	0	50835809	T	C
18	rs62097992	0	50835863	T	C
18	rs11873021	0	50836414	A	G
18	rs12963046	0	50836912	A	G
18	rs7505772	0	50836953	C	T
18	rs77209098	0	50837242	C	A
18	rs7505903	0	50837474	C	T
18	rs1963070	0	50837689	C	T
18	rs1963071	0	50837736	G	A
18	rs183979252	0	50838415	C	T
18	rs547451637	0	50839772	C	T
18	rs8089704	0	50840102	A	C
18	rs74605540	0	50840598	C	T
18	rs62097994	0	50840962	T	A
18	rs117055768	0	50841197	G	A
18	rs12957530	0	50841414	G	A
18	rs186888549	0	50841875	A	T
18	rs74367954	0	50842009	T	A
18	rs28868998	0	50842731	T	C
18	rs7236567	0	50842819	A	T
18	rs62097995	0	50843233	T	A
18	rs62097996	0	50843269	C	A
18	rs6508224	0	50843293	C	T
18	rs6508225	0	50843394	C	T
18	rs13313703	0	50843422	T	C
18	rs62097997	0	50843885	C	T
18	rs117806267	0	50844280	T	C
18	rs10153335	0	50844822	T	C
18	rs6508226	0	50845176	A	G
18	rs10153420	0	50845265	C	G
18	rs1346914	0	50845830	G	T
18	rs9963815	0	50846588	G	A
18	rs12458143	0	50846702	A	G
18	rs8098084	0	50846969	G	C
18	rs11662416	0	50847784	T	G
18	rs116985824	0	50848181	T	C
18	rs12961704	0	50849206	A	C
18	rs12962087	0	50849259	G	C
18	rs12962118	0	50849435	C	A
18	rs57791683	0	50849886	T	C
18	rs12966663	0	50849951	G	A
18	rs2047914	0	50850307	C	T
18	rs8097413	0	50850731	T	C
18	rs2043146	0	50850992	T	G
18	rs2043145	0	50851107	A	G
18	rs8092279	0	50851494	C	G
18	rs1897261	0	50851974	A	G
18	rs11665094	0	50852319	A	G
18	rs149114849	0	50852511	G	A
18	rs8097821	0	50852717	G	A
18	rs8098702	0	50852835	T	C
18	rs17503301	0	50852954	G	A
18	rs34921006	0	50853537	G	T
18	rs12956113	0	50853862	C	T
18	rs12959829	0	50854071	A	G
18	rs1979914	0	50854411	G	A
18	rs1835619	0	50855179	T	G
18	rs139205152	0	50855481	A	C
18	rs7240629	0	50855492	T	A
18	rs4450475	0	50855622	C	T
18	rs68096834	0	50855754	C	A
18	rs8082757	0	50856602	G	T
18	rs72925381	0	50857190	C	T
18	rs965943	0	50857430	A	G
18	rs7231389	0	50857656	A	G
18	rs17503448	0	50857663	T	C
18	rs1504746	0	50858019	T	C
18	rs1504745	0	50858185	T	C
18	rs10469021	0	50858852	A	G
18	rs7241424	0	50858942	G	A
18	rs11872471	0	50860532	G	T
18	rs1367637	0	50860722	T	C
18	rs1367636	0	50860752	T	C
18	rs11872486	0	50860778	C	T
18	rs11872483	0	50860798	A	T
18	rs11872549	0	50860831	G	C
18	rs72925397	0	50860959	C	G
18	rs9954344	0	50861056	C	G
18	rs1367635	0	50861409	T	C
18	rs2195722	0	50861536	G	T
18	rs62098012	0	50862311	C	T
18	rs145311291	0	50862425	A	C
18	rs13381535	0	50862778	A	G
18	rs112514169	0	50863127	T	C
18	rs10469022	0	50863212	A	G
18	rs10469023	0	50863276	T	C
18	rs11873644	0	50863327	T	C
18	rs10469024	0	50863609	A	C
18	rs9950970	0	50863808	T	C
18	rs62098013	0	50863861	G	A
18	rs76051426	0	50864195	G	A
18	rs1367634	0	50864668	T	G
18	rs72927212	0	50865811	C	T
18	rs12954274	0	50865874	C	T
18	rs75058533	0	50866884	T	A
18	rs146572859	0	50867188	T	C
18	rs72927214	0	50867394	T	A
18	rs56162392	0	50867596	A	G
18	rs16956615	0	50867846	A	C
18	rs55974106	0	50868013	G	A
18	rs72927217	0	50868324	C	G
18	rs62098014	0	50869085	T	C
18	rs12956187	0	50869695	A	G
18	rs62098015	0	50870022	C	T
18	rs11082980	0	50870279	A	G
18	rs8091083	0	50870391	T	A
18	rs528639427	0	50870937	A	C
18	rs117260292	0	50871087	G	A
18	rs139272927	0	50871302	G	A
18	rs12956913	0	50871369	A	G
18	rs12963080	0	50872228	T	G
18	rs72927224	0	50872467	A	G
18	rs11664320	0	50872623	T	C
18	rs76228512	0	50873369	T	C
18	rs12968567	0	50873468	T	C
18	rs151120610	0	50873718	T	C
18	rs2339578	0	50874356	G	A
18	rs142110528	0	50874483	A	G
18	rs6508229	0	50874503	G	C
18	rs7232414	0	50875081	C	T
18	rs62098017	0	50875225	A	C
18	rs72927231	0	50875302	C	T
18	rs9960228	0	50875401	G	A
18	rs11876231	0	50875762	C	T
18	rs11876254	0	50875839	C	G
18	rs9960416	0	50875875	A	G
18	rs145293428	0	50875896	A	G
18	rs11876936	0	50875921	G	A
18	rs55947207	0	50876137	G	A
18	rs12969525	0	50877216	C	A
18	rs11872725	0	50878390	G	T
18	rs12326407	0	50878998	G	A
18	rs7235844	0	50879477	G	A
18	rs7237127	0	50879700	T	A
18	rs7235888	0	50879701	A	T
18	rs11874299	0	50880002	A	C
18	rs9953648	0	50880551	G	T
18	rs7242550	0	50881933	T	G
18	rs12327403	0	50881968	C	T
18	rs7241828	0	50882040	G	T
18	rs7241752	0	50882236	A	G
18	rs62098020	0	50882781	C	T
18	rs150729758	0	50882899	G	A
18	rs72927242	0	50883232	G	T
18	rs11873306	0	50884210	G	A
18	rs4405620	0	50884529	C	A
18	rs72927251	0	50884580	G	A
18	rs112000341	0	50884977	G	A
18	rs17412636	0	50886142	A	C
18	rs11874922	0	50886168	A	G
18	rs79162241	0	50886268	C	T
18	rs12970769	0	50886357	G	A
18	rs56030110	0	50886590	A	T
18	rs10502969	0	50887127	A	C
18	rs72927260	0	50887685	A	T
18	rs10502970	0	50887841	T	C
18	rs10502971	0	50887961	G	A
18	rs10502972	0	50888136	A	G
18	rs17412782	0	50888351	T	C
18	rs16956626	0	50888766	G	A
18	rs62098022	0	50888891	T	C
18	rs72927272	0	50889081	A	C
18	rs1504743	0	50889537	G	C
18	rs1504744	0	50889558	G	A
18	rs10853629	0	50889886	A	G
18	rs55864214	0	50890366	G	A
18	rs72927275	0	50891056	A	G
18	rs72927278	0	50891118	C	T
18	rs72927280	0	50891160	C	T
18	rs141524584	0	50891184	G	A
18	rs147026817	0	50891189	A	C
18	rs11877997	0	50891469	T	C
18	rs4378680	0	50891963	T	C
18	rs12956821	0	50892163	T	G
18	rs10515959	0	50893222	G	T
18	rs11082981	0	50893354	C	G
18	rs72927286	0	50893966	G	A
18	rs62098023	0	50894002	A	C
18	rs62098036	0	50894079	A	G
18	rs8095929	0	50894200	T	C
18	rs11877400	0	50894597	G	T
18	rs62098037	0	50894725	C	T
18	rs72927294	0	50895024	C	T
18	rs72927295	0	50895591	C	A
18	rs60218578	0	50895616	T	G
18	rs10048229	0	50895753	G	A
18	rs7226995	0	50895755	A	G
18	rs7227402	0	50895766	G	T
18	rs6508231	0	50896115	C	T
18	rs145758460	0	50896272	T	C
18	rs1118897	0	50896358	G	A
18	rs72927299	0	50896507	G	A
18	rs62098039	0	50897039	C	T
18	rs142815923	0	50897929	A	G
18	rs8098039	0	50898117	T	G
18	rs117140653	0	50898208	G	A
18	rs8097041	0	50898217	A	T
18	rs139773621	0	50898326	A	T
18	rs8097788	0	50898731	A	G
18	rs16956637	0	50899134	A	G
18	rs16960571	0	50899648	A	G
18	rs72929406	0	50899906	A	C
18	rs62098040	0	50899994	A	G
18	rs34563569	0	50900013	C	T
18	rs8091068	0	50900432	T	C
18	rs144404963	0	50900602	A	G
18	rs12956476	0	50901067	C	T
18	rs55968250	0	50901206	A	G
18	rs12957114	0	50901313	G	A
18	rs78753730	0	50901381	G	A
18	rs12604606	0	50901856	A	G
18	rs62098042	0	50902560	G	A
18	rs62098043	0	50902578	A	G
18	rs62098044	0	50902747	G	C
18	rs62098046	0	50902773	T	C
18	rs17504372	0	50903050	C	T
18	rs16956641	0	50903474	A	G
18	rs11082983	0	50903827	A	G
18	rs11082984	0	50903869	A	G
18	rs11082985	0	50903927	G	A
18	rs11082986	0	50903934	C	G
18	rs62098047	0	50904361	G	A
18	rs1553521	0	50904414	T	C
18	rs62098048	0	50904562	C	G
18	rs12606436	0	50904619	G	A
18	rs1910713	0	50904639	C	A
18	rs62098049	0	50904666	G	A
18	rs1394464	0	50904824	A	C
18	rs1394465	0	50905076	G	T
18	rs1394466	0	50905206	A	G
18	rs17504520	0	50905357	G	T
18	rs72929440	0	50905649	A	G
18	rs11876282	0	50905863	G	C
18	rs12963775	0	50905930	C	T
18	rs11876941	0	50906031	G	A
18	rs2062877	0	50906113	C	A
18	rs12607571	0	50906262	A	G
18	rs11876975	0	50906309	C	T
18	rs12607674	0	50906642	C	T
18	rs12965192	0	50906825	C	A
18	rs72929453	0	50906869	C	T
18	rs62098050	0	50906873	A	G
18	rs55792100	0	50907080	A	G
18	rs60658082	0	50907081	C	T
18	rs1394463	0	50907100	C	T
18	rs12969469	0	50907118	G	A
18	rs11665242	0	50907127	A	G
18	rs4940255	0	50907179	C	A
18	rs11662234	0	50907289	T	G
18	rs117642786	0	50907314	T	A
18	rs11665364	0	50907334	G	T
18	rs11662271	0	50907365	T	C
18	rs141275163	0	50907419	C	T
18	rs11665326	0	50907494	A	G
18	rs62098051	0	50907620	A	G
18	rs17504871	0	50908403	G	A
18	rs62098054	0	50908574	G	C
18	rs11872758	0	50908576	G	A
18	rs11872738	0	50908687	C	A
18	rs1504741	0	50909228	C	G
18	rs62098055	0	50909243	A	G
18	rs17413886	0	50909322	T	C
18	rs76579371	0	50909504	T	G
18	rs11664220	0	50909655	T	G
18	rs11660799	0	50909762	G	A
18	rs11660761	0	50909804	A	G
18	rs77956000	0	50909886	G	A
18	rs11661458	0	50909925	C	G
18	rs11664978	0	50910111	T	C
18	rs12967544	0	50910125	T	C
18	rs55965629	0	50910379	A	G
18	rs56217121	0	50910716	A	G
18	rs79341942	0	50911061	T	C
18	rs145791339	0	50911240	C	T
18	rs55934710	0	50911310	C	T
18	rs56371758	0	50911311	A	G
18	rs16956659	0	50911690	T	G
18	rs62099975	0	50911757	C	G
18	rs11663156	0	50911758	T	C
18	rs11082987	0	50911770	G	A
18	rs3764496	0	50912352	T	C
18	rs12605576	0	50913031	C	T
18	rs12605580	0	50913130	A	G
18	rs56098701	0	50913331	C	G
18	rs180954573	0	50913698	G	C
18	rs116934687	0	50913757	C	T
18	rs10515960	0	50913822	C	A
18	rs56151507	0	50913961	T	C
18	rs17505156	0	50914014	C	T
18	rs3794922	0	50914247	G	A
18	rs3794921	0	50914274	G	A
18	rs3794920	0	50914282	A	G
18	rs3794919	0	50914346	C	T
18	rs3794918	0	50914414	G	A
18	rs11082988	0	50914849	G	A
18	rs67318347	0	50915178	A	G
18	rs62099977	0	50915179	G	A
18	rs62099978	0	50915294	G	A
18	rs62099979	0	50915355	T	A
18	rs72929492	0	50915769	T	G
18	rs148326886	0	50916031	C	T
18	rs3794917	0	50916342	G	T
18	rs3794916	0	50916375	C	T
18	rs3794915	0	50916385	C	A
18	rs11876853	0	50916480	G	A
18	rs11876805	0	50916488	C	T
18	rs11874038	0	50916564	T	G
18	rs11876878	0	50916588	G	A
18	rs11876922	0	50916702	G	A
18	rs17414252	0	50916859	G	A
18	rs10469025	0	50917210	A	G
18	rs66920460	0	50917496	C	A
18	rs13381912	0	50917736	A	G
18	rs13381915	0	50917748	A	G
18	rs13381929	0	50917790	G	A
18	rs12604262	0	50917982	C	T
18	rs1393331	0	50918311	A	G
18	rs1393333	0	50918468	T	C
18	rs4940256	0	50919096	C	T
18	rs10163656	0	50919371	C	T
18	rs10163659	0	50919434	C	T
18	rs10164052	0	50919587	T	C
18	rs7234286	0	50919589	C	T
18	rs1502226	0	50919599	A	G
18	rs10164055	0	50919600	T	C
18	rs72931320	0	50919662	A	G
18	rs57074668	0	50920231	C	T
18	rs117623976	0	50920379	A	T
18	rs17505685	0	50920453	C	T
18	rs55651361	0	50920467	T	G
18	rs56054126	0	50920599	T	G
18	rs12965919	0	50920636	A	C
18	rs10163694	0	50920910	T	C
18	rs7234451	0	50920919	A	C
18	rs10164049	0	50921268	C	T
18	rs10164054	0	50921299	G	A
18	rs113961895	0	50921424	G	A
18	rs67915568	0	50921507	C	T
18	rs12327184	0	50921550	C	G
18	rs11082990	0	50921646	G	A
18	rs12327206	0	50921701	G	A
18	rs12326478	0	50921859	T	G
18	rs12327199	0	50921872	C	T
18	rs150522494	0	50921952	C	T
18	rs12327369	0	50922036	G	A
18	rs4939730	0	50922141	G	T
18	rs62099981	0	50922194	A	G
18	rs148843589	0	50922265	G	A
18	rs11874624	0	50922580	T	C
18	rs11874642	0	50922667	T	C
18	rs11877506	0	50922848	A	G
18	rs144857470	0	50922858	C	T
18	rs17505951	0	50923115	C	T
18	rs62099982	0	50923287	A	C
18	rs17414727	0	50923305	T	C
18	rs112272840	0	50923493	T	C
18	rs62100015	0	50923500	T	A
18	rs62100016	0	50923502	A	G
18	rs7231978	0	50923932	G	T
18	rs11082991	0	50924120	A	G
18	rs11082992	0	50924132	T	C
18	rs12604759	0	50924303	A	G
18	rs17506126	0	50924654	T	A
18	rs17506154	0	50924832	C	G
18	rs75416603	0	50925190	G	T
18	rs1010453	0	50925525	T	A
18	rs1010454	0	50925580	G	A
18	rs62100018	0	50926362	A	T
18	rs16956672	0	50926394	C	G
18	rs17414993	0	50926432	G	A
18	rs72931381	0	50926605	T	C
18	rs17506295	0	50926622	A	C
18	rs16956674	0	50926642	A	G
18	rs16956678	0	50926704	T	C
18	rs80156638	0	50926853	A	G
18	rs17506372	0	50926928	C	T
18	rs17415140	0	50927001	C	T
18	rs62100019	0	50927104	T	G
18	rs62100020	0	50927107	G	C
18	rs16956681	0	50927197	G	C
18	rs17506491	0	50927948	G	C
18	rs2339639	0	50928022	A	T
18	rs9807600	0	50928059	G	A
18	rs1553334	0	50928227	A	G
18	rs1010360	0	50928441	T	G
18	rs11873742	0	50928665	T	C
18	rs1972049	0	50928909	T	G
18	rs72933411	0	50929276	A	G
18	rs72933414	0	50929489	C	T
18	rs62100022	0	50929571	C	A
18	rs62100023	0	50929574	T	C
18	rs62100024	0	50930576	C	T
18	rs7227758	0	50930830	G	A
18	rs1972044	0	50931080	G	A
18	rs147675095	0	50931095	C	T
18	rs10515961	0	50931238	A	G
18	rs7241682	0	50931272	G	A
18	rs12967910	0	50931300	G	A
18	rs1546302	0	50931599	A	G
18	rs1546301	0	50931903	C	A
18	rs1502214	0	50932056	T	A
18	rs969467	0	50932063	T	C
18	rs7228269	0	50932374	G	A
18	rs10502973	0	50932419	A	G
18	rs62100025	0	50932656	A	G
18	rs141111442	0	50933115	G	A
18	rs1546300	0	50933523	C	A
18	rs11874152	0	50933964	T	A
18	rs11876967	0	50934047	A	T
18	rs11877032	0	50934257	A	T
18	rs11082993	0	50935353	G	A
18	rs968807	0	50935815	A	G
18	rs968806	0	50935821	A	G
18	rs10853630	0	50936601	C	T
18	rs72933440	0	50936630	C	G
18	rs10853631	0	50936780	G	A
18	rs2229082	0	50936994	T	C
18	rs11873515	0	50937026	A	G
18	rs11873595	0	50937336	A	T
18	rs11876782	0	50937382	T	C
18	rs138526006	0	50937468	C	T
18	rs13381167	0	50937593	G	A
18	rs10502974	0	50937861	C	A
18	rs11082994	0	50938136	T	C
18	rs10502975	0	50938241	C	G
18	rs953122	0	50938695	C	G
18	rs953121	0	50938824	C	A
18	rs11872554	0	50939698	T	A
18	rs62100051	0	50939989	G	A
18	rs11876154	0	50940258	G	A
18	rs17507444	0	50940415	T	C
18	rs55958323	0	50940742	T	C
18	rs11876240	0	50940889	A	G
18	rs11659577	0	50941162	G	A
18	rs11659533	0	50941261	A	G
18	rs11659624	0	50941299	G	C
18	rs62100052	0	50941581	C	T
18	rs10502976	0	50941962	C	A
18	rs2270951	0	50942653	C	T
18	rs9807369	0	50943239	G	T
18	rs9807370	0	50943245	G	A
18	rs9807385	0	50943685	G	A
18	rs9807387	0	50943726	G	C
18	rs9807529	0	50944901	A	G
18	rs11875957	0	50945434	G	A
18	rs144888778	0	50945480	G	A
18	rs11875950	0	50945577	C	T
18	rs35617477	0	50945762	A	T
18	rs62098263	0	50946020	T	G
18	rs62098264	0	50946107	A	G
18	rs62098265	0	50946118	A	T
18	rs28503625	0	50946244	C	G
18	rs28690675	0	50946446	A	G
18	rs28658157	0	50946504	A	C
18	rs12327265	0	50946639	G	A
18	rs11082996	0	50946901	G	A
18	rs11082997	0	50946961	G	A
18	rs62098266	0	50947166	C	T
18	rs11877754	0	50947614	G	C
18	rs17507725	0	50948191	A	T
18	rs11872522	0	50948733	C	T
18	rs11872591	0	50948831	G	A
18	rs13381096	0	50949402	C	A
18	rs13381100	0	50949503	A	C
18	rs58500166	0	50949640	T	C
18	rs73461187	0	50949656	G	C
18	rs62098268	0	50949700	T	C
18	rs62098269	0	50949787	A	G
18	rs62098270	0	50949795	G	C
18	rs62098271	0	50949962	G	A
18	rs13381236	0	50950089	A	G
18	rs11874135	0	50950299	A	C
18	rs11877374	0	50950437	T	C
18	rs13381265	0	50950582	G	C
18	rs13381255	0	50950595	C	T
18	rs13381864	0	50950815	T	G
18	rs62098272	0	50951573	A	G
18	rs62098273	0	50952211	C	T
18	rs62098283	0	50952282	T	C
18	rs62098284	0	50952355	C	G
18	rs11662556	0	50952983	T	C
18	rs1039452	0	50953078	C	T
18	rs11659175	0	50953236	A	C
18	rs12606422	0	50953301	T	C
18	rs79566599	0	50953376	C	T
18	rs11663510	0	50953918	T	G
18	rs140838297	0	50953966	G	A
18	rs11663516	0	50953968	T	C
18	rs35352542	0	50954030	A	T
18	rs58351564	0	50954146	G	T
18	rs11661221	0	50955797	G	A
18	rs11664655	0	50955848	T	C
18	rs10164246	0	50956148	T	G
18	rs10163837	0	50956241	G	A
18	rs10163836	0	50956266	C	T
18	rs10163838	0	50956294	G	A
18	rs2879527	0	50956329	C	T
18	rs145660796	0	50956436	T	G
18	rs2879528	0	50956474	A	G
18	rs10163842	0	50956593	C	T
18	rs10163847	0	50956663	C	T
18	rs10163926	0	50956944	A	G
18	rs62098288	0	50956984	G	A
18	rs11872882	0	50957871	T	C
18	rs8089865	0	50957922	G	A
18	rs62098290	0	50958127	T	G
18	rs62098291	0	50958457	C	T
18	rs62098292	0	50958701	G	A
18	rs146558361	0	50959262	T	C
18	rs150180221	0	50959321	A	G
18	rs8095329	0	50959356	G	A
18	rs190048252	0	50959602	G	T
18	rs878571	0	50960222	T	C
18	rs57770253	0	50960696	T	C
18	rs67680898	0	50961057	C	G
18	rs11082998	0	50964031	G	A
18	rs11082999	0	50964095	T	C
18	rs10502977	0	50964372	G	C
18	rs8095430	0	50964897	T	A
18	rs11872815	0	50966547	G	A
18	rs11083000	0	50966995	C	T
18	rs11664123	0	50967028	T	C
18	rs8090945	0	50967252	C	T
18	rs12962464	0	50967439	G	A
18	rs12962394	0	50967591	C	A
18	rs79828137	0	50968684	T	C
18	rs12953529	0	50968973	A	G
18	rs12953691	0	50969096	A	T
18	rs57601701	0	50970438	G	T
18	rs78625951	0	50970906	C	T
18	rs148982915	0	50970960	C	A
18	rs8084281	0	50971082	A	T
18	rs12960505	0	50972182	G	T
18	rs12604940	0	50972215	A	G
18	rs144529651	0	50972864	G	C
18	rs8095058	0	50973046	T	C
18	rs11661305	0	50973169	A	G
18	rs11661326	0	50973180	C	T
18	rs11664788	0	50973186	T	G
18	rs12604130	0	50974215	T	C
18	rs75306585	0	50974464	A	G
18	rs1393334	0	50975342	C	T
18	rs12957920	0	50975543	A	T
18	rs9948611	0	50975873	T	C
18	rs72918215	0	50976262	A	G
18	rs11874018	0	50976688	T	C
18	rs869225	0	50977732	G	T
18	rs869224	0	50977798	A	G
18	rs1502225	0	50978637	G	A
18	rs16956735	0	50978986	A	G
18	rs35882434	0	50979580	C	T
18	rs12605017	0	50979790	C	T
18	rs72918220	0	50980668	T	C
18	rs112649225	0	50980857	A	G
18	rs10502978	0	50981440	C	A
18	rs35409749	0	50981654	A	C
18	rs12607295	0	50981685	A	G
18	rs2134297	0	50982831	C	T
18	rs34160346	0	50983439	C	G
18	rs16956767	0	50984634	T	C
18	rs17417046	0	50984997	C	T
18	rs16956772	0	50985078	A	G
18	rs11874751	0	50986210	G	T
18	rs151159457	0	50986742	C	T
18	rs16956779	0	50988070	C	T
18	rs60175027	0	50988664	T	C
18	rs5013791	0	50988821	G	A
18	rs11083002	0	50988841	A	C
18	rs2036415	0	50989175	G	C
18	rs1502233	0	50990435	T	C
18	rs1502232	0	50990508	A	G
18	rs62098320	0	50991321	C	T
18	rs79562622	0	50991638	G	C
18	rs79434590	0	50991658	A	G
18	rs1814001	0	50992215	A	G
18	rs1964667	0	50992956	C	T
18	rs12709772	0	50993187	T	C
18	rs1502230	0	50993648	G	A
18	rs10853632	0	50993998	C	T
18	rs1502229	0	50994208	G	T
18	rs79528572	0	50994505	G	C
18	rs79566731	0	50995324	A	G
18	rs2036410	0	50995585	T	C
18	rs117535569	0	50997098	A	T
18	rs4940259	0	50997336	T	A
18	rs1159949	0	50997420	C	T
18	rs138475019	0	50997785	A	G
18	rs4280318	0	50998348	G	C
18	rs1948783	0	50998761	A	T
18	rs141610245	0	50999618	C	T
18	rs2134296	0	50999730	G	A
18	rs1910132	0	51000262	C	T
18	rs72627225	0	51000405	A	T
18	rs1910131	0	51000592	C	A
18	rs35195355	0	51000945	C	A
18	rs4940260	0	51001129	T	C
18	rs1125627	0	51004270	C	T
18	rs1393336	0	51004896	G	C
18	rs145206900	0	51005276	C	T
18	rs72918260	0	51007641	G	A
18	rs72918264	0	51009510	C	T
18	rs138225415	0	51009514	T	C
18	rs9964174	0	51010181	T	G
18	rs117121188	0	51010617	G	A
18	rs8082807	0	51010902	A	C
18	rs138349994	0	51014764	A	T
18	rs8085778	0	51015353	C	T
18	rs4510099	0	51015570	G	C
18	rs1393330	0	51016370	T	C
18	rs12962455	0	51016719	G	C
18	rs144976369	0	51018339	A	T
18	rs2879567	0	51021360	A	C
18	rs6508233	0	51021540	G	T
18	rs1847126	0	51022385	A	G
18	rs9953087	0	51022555	T	C
18	rs12607758	0	51022606	C	T
18	rs143437913	0	51024290	C	T
18	rs1502223	0	51024516	T	C
18	rs7231042	0	51024692	A	G
18	rs7232617	0	51024806	T	C
18	rs75583370	0	51025466	C	T
18	rs72918277	0	51026564	T	C
18	rs1105642	0	51027087	A	G
18	rs117622899	0	51027114	G	A
18	rs12955791	0	51027404	T	C
18	rs870508	0	51027555	C	A
18	rs870507	0	51027974	G	A
18	rs2292042	0	51031932	C	T
18	rs150361896	0	51032104	G	A
18	rs16956853	0	51032691	G	T
18	rs4940261	0	51034552	C	T
18	rs4939732	0	51035930	C	T
18	rs8086556	0	51036856	T	C
18	rs8090381	0	51037847	C	G
18	rs28873404	0	51039438	C	T
18	rs12457084	0	51040028	G	T
18	rs79524748	0	51044794	T	A
18	rs1502217	0	51045188	C	T
18	rs1354206	0	51046006	A	G
18	rs79259792	0	51047103	C	T
18	rs10502979	0	51047606	C	G
18	rs4453579	0	51047833	G	A
18	rs66882949	0	51048812	A	G
18	rs9947875	0	51049031	G	A
18	rs8088468	0	51049057	T	C
18	rs1910127	0	51050238	A	G
18	rs62098329	0	51050914	C	A
18	rs2270952	0	51052896	T	A
18	rs17515923	0	51053176	T	G
18	rs7244915	0	51053630	G	T
18	rs6508235	0	51053941	A	G
18	rs181360533	0	51054198	C	T
18	rs8088048	0	51054765	T	C
18	rs1502219	0	51054889	G	A
18	rs62098330	0	51055069	T	C
18	rs9950293	0	51055233	C	A
18	rs17418338	0	51055532	T	C
18	rs4245260	0	51055887	C	T
18	rs2270953	0	51056915	G	T
18	rs2270954	0	51057298	A	C
18	rs138928888	0	51057883	C	T
18	rs113008239	0	51059160	C	T
18	rs2292043	0	51059163	T	C
18	rs1502220	0	51059171	T	C
18	rs2292044	0	51059341	C	G
18	rs6650680	0	51059850	T	A
18	rs12607853	0	51060972	T	C
18	rs16956878	0	51061399	T	C
18	rs12373192	0	51062595	T	C
18	rs12457160	0	51063405	C	A
18	rs4245261	0	51063768	C	T
18	rs4245262	0	51063841	T	C
18	rs150787079	0	51064187	G	A
18	rs4940266	0	51064422	T	C
18	rs7237506	0	51064851	A	G
18	rs8097069	0	51065247	G	C
18	rs149837950	0	51065539	C	T
18	rs11659431	0	51066035	A	C
18	rs11876422	0	51067168	T	A
18	rs10502980	0	51067619	C	A
18	rs74846402	0	51068894	T	A
18	rs962144	0	51068906	A	G
18	rs4378681	0	51069328	A	G
18	rs8087907	0	51070334	T	C
18	rs9948337	0	51070692	T	C
18	rs35905754	0	51070888	T	C
18	rs72920225	0	51071375	A	G
18	rs9807498	0	51071762	T	A
18	rs9807501	0	51071812	T	C
18	rs79680502	0	51071990	G	A
18	rs4513168	0	51072051	A	T
18	rs74403938	0	51073960	C	A
18	rs35698381	0	51075576	C	T
18	rs145530864	0	51076051	T	A
18	rs79523486	0	51076285	C	T
18	rs6508236	0	51076827	T	A
18	rs11664769	0	51077157	G	A
18	rs11664691	0	51077159	A	G
18	rs149585412	0	51077621	A	G
18	rs79406557	0	51077758	T	G
18	rs72920232	0	51078001	C	G
18	rs1159064	0	51078323	T	C
18	rs79516914	0	51078435	T	G
18	rs6508237	0	51079028	C	T
18	rs72920237	0	51079120	T	C
18	rs145656251	0	51080399	A	G
18	rs78052940	0	51080755	T	C
18	rs74844732	0	51080790	G	A
18	rs11664608	0	51082709	C	T
18	rs8098322	0	51083242	A	T
18	rs17516415	0	51083764	C	T
18	rs79396407	0	51083838	A	G
18	rs11083005	0	51084736	T	C
18	rs74638851	0	51084908	T	C
18	rs11873672	0	51085691	A	G
18	rs71368936	0	51086709	G	A
18	rs114205229	0	51086975	G	A
18	rs4940267	0	51087373	A	G
18	rs4940268	0	51087501	G	A
18	rs4940269	0	51087883	T	G
18	rs183771508	0	51088580	A	G
18	rs1442071	0	51090220	T	G
18	rs1442070	0	51090327	A	G
18	rs75723226	0	51092135	T	C
18	rs34779024	0	51092712	G	A
18	rs12454689	0	51093046	T	C
18	rs1025854	0	51093392	T	C
18	rs144034412	0	51093464	A	G
18	rs9948280	0	51093474	T	C
18	rs7233241	0	51093875	T	C
18	rs11874732	0	51095119	T	G
18	rs8084701	0	51096426	C	T
18	rs9946086	0	51096782	A	G
18	rs148019841	0	51097399	T	C
18	rs9961507	0	51097613	T	C
18	rs141677341	0	51097623	T	C
18	rs1372475	0	51098185	G	A
18	rs78423444	0	51099348	A	T
18	rs117465269	0	51099503	G	T
18	rs139188608	0	51099876	G	A
18	rs16956918	0	51100222	G	A
18	rs6417123	0	51100266	C	T
18	rs17516772	0	51100562	C	T
18	rs6508238	0	51101209	T	C
18	rs11659335	0	51101581	G	C
18	rs79227994	0	51102127	C	T
18	rs2044080	0	51102753	C	T
18	rs8093984	0	51103452	T	C
18	rs1899384	0	51103889	T	C
18	rs74967910	0	51104274	G	A
18	rs56227427	0	51104342	G	A
18	rs1442088	0	51105532	A	C
18	rs79130641	0	51106029	G	T
18	rs12605223	0	51106542	T	C
18	rs1442089	0	51107079	C	A
18	rs11664643	0	51107093	A	G
18	rs75421052	0	51107124	T	C
18	rs17516959	0	51107226	C	T
18	rs11665552	0	51107955	C	G
18	rs7227128	0	51108080	T	C
18	rs62099896	0	51108431	C	T
18	rs3752734	0	51108872	G	C
18	rs3752735	0	51109020	T	C
18	rs111746765	0	51109692	C	A
18	rs192248911	0	51109717	C	T
18	rs11083006	0	51109919	G	A
18	rs10515962	0	51110024	A	G
18	rs111491857	0	51110341	G	C
18	rs35646752	0	51110983	C	T
18	rs17438509	0	51111561	A	G
18	rs12970870	0	51111564	C	T
18	rs72920298	0	51112228	A	G
18	rs62099898	0	51112281	T	C
18	rs138191137	0	51113065	C	T
18	rs7236483	0	51113479	C	A
18	rs7241967	0	51114375	G	A
18	rs72920302	0	51114707	A	G
18	rs28687230	0	51115562	C	T
18	rs8085056	0	51115703	G	A
18	rs10775507	0	51115788	T	C
18	rs1372474	0	51116832	A	G
18	rs4940271	0	51117173	C	A
18	rs1036801	0	51119833	T	C
18	rs2016773	0	51119892	C	T
18	rs16956941	0	51120326	C	T
18	rs75040259	0	51121311	G	A
18	rs16956943	0	51122009	G	C
18	rs732445	0	51122357	T	G
18	rs12604341	0	51123914	G	A
18	rs12604310	0	51124040	A	G
18	rs17438845	0	51124173	G	A
18	rs4101065	0	51126712	T	G
18	rs985189	0	51127021	G	A
18	rs80098921	0	51127968	G	A
18	rs12957686	0	51128110	C	G
18	rs8087303	0	51128424	A	T
18	rs894274	0	51129489	A	G
18	rs76034526	0	51129527	C	T
18	rs34267730	0	51129894	A	T
18	rs113101209	0	51129923	C	A
18	rs11877603	0	51130244	A	G
18	rs35839569	0	51131088	C	T
18	rs8098707	0	51132044	T	G
18	rs35412537	0	51132317	A	G
18	rs1372478	0	51132886	C	T
18	rs1442064	0	51133506	T	C
18	rs11876490	0	51134173	G	C
18	rs77199258	0	51134648	C	T
18	rs78542372	0	51136137	T	C
18	rs9944956	0	51136384	C	T
18	rs75131875	0	51136498	T	C
18	rs78422460	0	51136821	G	A
18	rs79402031	0	51137030	G	C
18	rs111679959	0	51137909	A	C
18	rs12455377	0	51138034	C	T
18	rs74803484	0	51138212	C	T
18	rs75061891	0	51138753	T	C
18	rs9966535	0	51138956	T	C
18	rs117798288	0	51138994	G	A
18	rs16956971	0	51139732	T	C
18	rs74506862	0	51140138	C	A
18	rs77904651	0	51140186	T	C
18	rs7229232	0	51140244	A	G
18	rs12606633	0	51140474	C	T
18	rs140809810	0	51140617	T	C
18	rs144863420	0	51140631	G	A
18	rs9958431	0	51140812	C	T
18	rs17517842	0	51140930	T	A
18	rs74531020	0	51140982	C	T
18	rs78266718	0	51141796	C	T
18	rs7232231	0	51142518	T	C
18	rs143619882	0	51142614	T	C
18	rs16956981	0	51142987	A	G
18	rs78613308	0	51143289	T	C
18	rs17517911	0	51143706	T	C
18	rs13381188	0	51143850	C	T
18	rs11083008	0	51144414	G	A
18	rs16948704	0	51144867	C	T
18	rs56181178	0	51145126	A	C
18	rs11662823	0	51145843	G	A
18	rs12960706	0	51146214	T	C
18	rs111538464	0	51146451	T	C
18	rs4940277	0	51147027	T	C
18	rs111337791	0	51147251	A	T
18	rs11083009	0	51147544	T	C
18	rs12608247	0	51147926	G	A
18	rs2006656	0	51148457	T	C
18	rs117790906	0	51148674	C	T
18	rs78388550	0	51148959	T	C
18	rs12454453	0	51149085	C	T
18	rs16956987	0	51149583	C	T
18	rs16956993	0	51149881	T	C
18	rs113641621	0	51150780	A	G
18	rs184903314	0	51151029	G	A
18	rs9959094	0	51151170	C	A
18	rs17518191	0	51151350	T	C
18	rs35114923	0	51151639	T	G
18	rs147862787	0	51152185	A	T
18	rs72922358	0	51152404	G	A
18	rs7237411	0	51152554	C	G
18	rs17518254	0	51153238	T	C
18	rs12969610	0	51153881	G	T
18	rs16957010	0	51153993	C	A
18	rs12454349	0	51154609	A	G
18	rs12960296	0	51154900	G	T
18	rs17439836	0	51155297	A	C
18	rs7234881	0	51155856	A	G
18	rs78534926	0	51155876	C	T
18	rs4306584	0	51155903	C	A
18	rs147826960	0	51156202	A	T
18	rs8096370	0	51156826	T	A
18	rs8083201	0	51157278	T	A
18	rs11659419	0	51157874	T	C
18	rs11659420	0	51157875	T	G
18	rs4939735	0	51157982	A	G
18	rs142754225	0	51158031	T	C
18	rs4939736	0	51158037	C	T
18	rs4939737	0	51158109	G	A
18	rs145711147	0	51159941	A	G
18	rs62097565	0	51159962	G	C
18	rs149199881	0	51160092	G	T
18	rs140313524	0	51160247	C	T
18	rs76770870	0	51160274	A	G
18	rs62096852	0	51162480	G	A
18	rs150528216	0	51163121	G	T
18	rs74777898	0	51163377	A	C
18	rs17439885	0	51163510	A	G
18	rs11083011	0	51164073	A	G
18	rs34400957	0	51164403	G	T
18	rs55638139	0	51165658	C	T
18	rs72922396	0	51166173	T	C
18	rs62096853	0	51166586	C	T
18	rs4347697	0	51166753	G	A
18	rs149346710	0	51166968	C	T
18	rs144756928	0	51167236	T	C
18	rs113744949	0	51167415	G	A
18	rs8092463	0	51168121	C	T
18	rs62096854	0	51168123	A	G
18	rs9951597	0	51168584	C	T
18	rs148271831	0	51168749	A	G
18	rs80186428	0	51169282	C	T
18	rs62096855	0	51170202	C	T
18	rs16957029	0	51170699	C	A
18	rs16957032	0	51170722	G	C
18	rs1866988	0	51170870	T	G
18	rs1866987	0	51170937	G	A
18	rs1866986	0	51171055	G	C
18	rs55963017	0	51171550	G	T
18	rs1442086	0	51171726	T	C
18	rs9304448	0	51172550	A	T
18	rs9947672	0	51172701	G	A
18	rs12968161	0	51174711	C	T
18	rs71368937	0	51175275	A	G
18	rs7228258	0	51175484	G	A
18	rs9304449	0	51176478	T	C
18	rs12457421	0	51176582	C	T
18	rs55826947	0	51178305	C	T
18	rs78735241	0	51178691	G	A
18	rs116901815	0	51179593	G	A
18	rs11873454	0	51179918	A	C
18	rs72924412	0	51180095	G	A
18	rs1442082	0	51180253	T	C
18	rs1442081	0	51180280	G	T
18	rs7237386	0	51180715	T	C
18	rs34428304	0	51181046	C	A
18	rs35536240	0	51181181	C	G
18	rs12959812	0	51181723	T	C
18	rs12457843	0	51182099	C	T
18	rs1025855	0	51182579	A	C
18	rs78299180	0	51183626	T	A
18	rs4347699	0	51183679	G	A
18	rs727683	0	51183847	G	A
18	rs77325800	0	51183914	T	A
18	rs62097660	0	51183923	C	T
18	rs1899383	0	51184024	T	C
18	rs7228288	0	51184193	A	G
18	rs1442080	0	51184594	G	A
18	rs1442079	0	51184708	G	A
18	rs79982827	0	51185144	C	T
18	rs4465666	0	51185199	T	C
18	rs116570948	0	51185872	A	G
18	rs75462997	0	51186186	T	C
18	rs6508244	0	51186543	T	C
18	rs8094928	0	51186766	A	G
18	rs72924432	0	51186875	G	C
18	rs16957060	0	51187089	T	G
18	rs17518904	0	51187237	C	T
18	rs72924439	0	51187260	C	T
18	rs1372482	0	51187594	G	A
18	rs149944734	0	51187685	G	T
18	rs9955924	0	51187704	A	G
18	rs35673785	0	51187848	A	T
18	rs12957706	0	51188321	C	T
18	rs141179786	0	51188544	A	G
18	rs7232229	0	51188858	G	A
18	rs6508245	0	51188861	A	T
18	rs6508246	0	51188917	G	C
18	rs61423143	0	51189145	T	C
18	rs2165608	0	51189300	T	C
18	rs11664287	0	51189819	A	G
18	rs9965113	0	51190030	A	C
18	rs11665025	0	51190063	G	A
18	rs17519016	0	51190090	T	A
18	rs4939738	0	51190265	G	A
18	rs75256679	0	51190573	G	A
18	rs56128154	0	51190810	A	G
18	rs1583951	0	51191151	C	T
18	rs17440518	0	51191663	T	C
18	rs11664668	0	51191785	T	C
18	rs1348220	0	51191987	C	G
18	rs920622	0	51192389	G	C
18	rs1811441	0	51192592	A	G
18	rs149997734	0	51192868	C	T
18	rs117270789	0	51193290	C	T
18	rs9947427	0	51193612	T	C
18	rs116988279	0	51194029	T	C
18	rs7240087	0	51195083	G	A
18	rs8096137	0	51195759	G	C
18	rs8083447	0	51195988	T	C
18	rs75563490	0	51196200	C	G
18	rs2028523	0	51196392	T	C
18	rs2028522	0	51196523	T	C
18	rs8083679	0	51196662	G	A
18	rs79235191	0	51197166	A	G
18	rs11083014	0	51197614	G	A
18	rs17440859	0	51197779	C	T
18	rs11663728	0	51197815	T	C
18	rs17440915	0	51197974	T	G
18	rs2028521	0	51198003	G	T
18	rs35505093	0	51198133	G	A
18	rs10048277	0	51198163	C	T
18	rs138631851	0	51198415	G	A
18	rs141872770	0	51198445	A	G
18	rs76805613	0	51199146	T	C
18	rs72924456	0	51199217	T	C
18	rs1442077	0	51199606	T	G
18	rs75404909	0	51199718	C	T
18	rs78820151	0	51199741	A	G
18	rs13380986	0	51200159	T	A
18	rs17519505	0	51200310	G	C
18	rs10048338	0	51200417	G	A
18	rs10048336	0	51200498	A	G
18	rs144871278	0	51200525	G	C
18	rs114880974	0	51200706	C	T
18	rs11659946	0	51200767	T	C
18	rs4940281	0	51201147	A	T
18	rs4940282	0	51201172	G	A
18	rs4939739	0	51201316	T	C
18	rs17441111	0	51201619	C	T
18	rs1442076	0	51201688	G	T
18	rs16957117	0	51201712	A	C
18	rs9967214	0	51201791	A	T
18	rs16957119	0	51201794	C	T
18	rs76890764	0	51201854	G	A
18	rs1442075	0	51201891	T	A
18	rs79094807	0	51201960	A	G
18	rs80166937	0	51201976	G	A
18	rs74964731	0	51202112	T	G
18	rs74895886	0	51202170	G	A
18	rs1595000	0	51202554	A	G
18	rs35901435	0	51202599	G	C
18	rs71368938	0	51202671	G	C
18	rs4358014	0	51203105	G	C
18	rs4299215	0	51203166	A	G
18	rs4638653	0	51203258	T	C
18	rs4624259	0	51203311	T	C
18	rs1073134	0	51203324	T	C
18	rs4606795	0	51203588	C	T
18	rs9962953	0	51203751	T	C
18	rs9950889	0	51203816	C	T
18	rs11664387	0	51203833	T	A
18	rs11874378	0	51203919	C	T
18	rs11661624	0	51204108	C	G
18	rs34395753	0	51204164	G	A
18	rs16957122	0	51204593	A	G
18	rs3859343	0	51204596	A	G
18	rs3910697	0	51204795	C	A
18	rs4100584	0	51204955	A	G
18	rs4100583	0	51204980	C	T
18	rs3910696	0	51205058	G	A
18	rs11875239	0	51205158	A	G
18	rs75691654	0	51205620	A	C
18	rs3859344	0	51206004	G	T
18	rs11876075	0	51206134	A	C
18	rs9959921	0	51206230	C	T
18	rs11663575	0	51206231	G	A
18	rs76701583	0	51206454	C	A
18	rs142973522	0	51206566	C	T
18	rs9960494	0	51206632	G	C
18	rs77409393	0	51206709	G	T
18	rs7238765	0	51207435	G	A
18	rs1369454	0	51208076	G	A
18	rs4940283	0	51208227	T	C
18	rs78914632	0	51208700	T	A
18	rs12970743	0	51208800	G	A
18	rs9946509	0	51209171	A	G
18	rs59689811	0	51209297	A	C
18	rs78647094	0	51209368	C	G
18	rs9946886	0	51209577	A	G
18	rs150173804	0	51210004	A	C
18	rs138247434	0	51210105	A	C
18	rs12961506	0	51210146	A	G
18	rs16957143	0	51210479	A	G
18	rs9962411	0	51210497	T	C
18	rs75580296	0	51210907	T	A
18	rs75891776	0	51211351	C	T
18	rs6508247	0	51211431	G	A
18	rs11659542	0	51211972	C	A
18	rs4939740	0	51211993	C	G
18	rs9946269	0	51212398	A	T
18	rs75655127	0	51212598	G	A
18	rs35861631	0	51212944	T	C
18	rs9949238	0	51213036	C	A
18	rs35203241	0	51213209	G	A
18	rs920079	0	51213366	T	C
18	rs1811398	0	51213619	T	G
18	rs71368939	0	51213748	A	G
18	rs11661455	0	51214112	G	A
18	rs151184259	0	51214311	C	T
18	rs62097689	0	51215451	A	C
18	rs8084493	0	51215859	T	A
18	rs117310834	0	51215919	T	C
18	rs143769003	0	51216285	C	T
18	rs1442069	0	51216328	A	G
18	rs34316644	0	51216825	T	C
18	rs62097690	0	51216892	C	G
18	rs72926310	0	51217479	G	A
18	rs74636234	0	51217726	T	A
18	rs17520206	0	51217755	T	C
18	rs150546218	0	51217831	G	A
18	rs72926313	0	51217912	T	C
18	rs72926317	0	51217999	G	A
18	rs9965562	0	51218121	A	G
18	rs9965852	0	51218181	G	A
18	rs9965865	0	51218307	C	G
18	rs9966086	0	51218671	A	G
18	rs71368940	0	51218702	A	T
18	rs34884286	0	51218797	A	G
18	rs8084890	0	51219125	G	A
18	rs12955711	0	51219432	C	G
18	rs9961354	0	51220208	T	C
18	rs60324643	0	51220319	T	G
18	rs12960737	0	51220487	A	T
18	rs59373353	0	51220637	G	A
18	rs58122275	0	51220654	C	T
18	rs11660055	0	51221526	T	G
18	rs1596136	0	51221797	A	G
18	rs1596135	0	51221893	G	A
18	rs71368941	0	51222157	G	C
18	rs58906991	0	51222473	C	T
18	rs146571267	0	51223371	C	T
18	rs80120211	0	51223474	T	G
18	rs1865556	0	51223575	T	A
18	rs76718544	0	51223599	C	A
18	rs1866985	0	51223800	T	A
18	rs2339764	0	51223917	A	G
18	rs1865555	0	51223984	T	C
18	rs79797375	0	51224197	T	C
18	rs112031030	0	51224494	A	G
18	rs74419654	0	51224664	A	G
18	rs9947933	0	51225032	A	C
18	rs11660186	0	51225090	G	A
18	rs1897986	0	51225413	A	G
18	rs56005034	0	51225670	T	C
18	rs9960846	0	51225682	T	C
18	rs12605342	0	51225972	A	T
18	rs9963880	0	51226387	T	C
18	rs55916832	0	51226925	C	T
18	rs78757089	0	51227220	C	T
18	rs72926337	0	51227362	G	A
18	rs1865554	0	51228280	G	A
18	rs17441784	0	51228732	C	G
18	rs35470793	0	51229274	A	G
18	rs74566765	0	51229479	A	C
18	rs12966330	0	51230127	C	T
18	rs72926342	0	51230301	C	A
18	rs72926344	0	51231125	G	T
18	rs77472326	0	51231769	T	C
18	rs75946211	0	51231924	A	C
18	rs35656155	0	51232159	G	A
18	rs9954027	0	51232314	G	A
18	rs7242049	0	51232328	G	C
18	rs7241982	0	51232492	C	A
18	rs17520394	0	51232588	C	T
18	rs1862930	0	51232734	C	T
18	rs35572545	0	51232867	T	C
18	rs79945839	0	51232891	C	T
18	rs72926355	0	51232975	T	G
18	rs80136416	0	51233428	C	T
18	rs143731596	0	51233488	T	G
18	rs1424507	0	51233643	C	T
18	rs9957524	0	51233842	A	T
18	rs72926362	0	51234207	A	T
18	rs9949496	0	51234234	T	G
18	rs4101066	0	51234443	T	C
18	rs7234318	0	51234829	C	T
18	rs1862929	0	51235046	G	T
18	rs3859346	0	51235150	G	T
18	rs71363044	0	51235218	C	A
18	rs17441970	0	51235230	T	C
18	rs62097725	0	51235365	G	T
18	rs76894993	0	51235466	A	G
18	rs76277741	0	51235712	A	G
18	rs75172269	0	51235740	T	A
18	rs66755284	0	51235908	C	T
18	rs72926379	0	51236033	A	T
18	rs114247224	0	51236070	T	C
18	rs9967054	0	51236260	G	C
18	rs142676554	0	51236505	G	A
18	rs35574738	0	51236747	G	A
18	rs980754	0	51236927	G	A
18	rs2879573	0	51236982	A	G
18	rs3859347	0	51237095	G	A
18	rs80069917	0	51237136	T	C
18	rs71368943	0	51237272	T	C
18	rs76746753	0	51237738	C	T
18	rs9962215	0	51237942	T	C
18	rs9950083	0	51238082	A	G
18	rs17442165	0	51238362	A	G
18	rs3910383	0	51238395	G	A
18	rs79140036	0	51238430	G	T
18	rs78637344	0	51238543	T	G
18	rs9950724	0	51238671	A	C
18	rs12232599	0	51238794	G	C
18	rs12232600	0	51238802	G	T
18	rs62097726	0	51239114	A	G
18	rs9953669	0	51239192	G	A
18	rs11662522	0	51239958	C	A
18	rs1364467	0	51240097	T	G
18	rs17442319	0	51240296	C	G
18	rs34640833	0	51240463	T	A
18	rs2339765	0	51240485	T	C
18	rs9957265	0	51240771	C	T
18	rs4940285	0	51241100	A	G
18	rs67232891	0	51241102	C	T
18	rs71368945	0	51241254	C	G
18	rs1560987	0	51242266	A	G
18	rs138127659	0	51242477	T	A
18	rs72928214	0	51242729	A	G
18	rs12960696	0	51243033	G	A
18	rs17520995	0	51243133	A	T
18	rs72928217	0	51243426	A	T
18	rs76321930	0	51243533	C	T
18	rs75565722	0	51243568	T	C
18	rs12961844	0	51243735	G	A
18	rs117312158	0	51244311	A	G
18	rs59528395	0	51244336	G	C
18	rs17521058	0	51244382	A	C
18	rs76351203	0	51244942	C	A
18	rs1159508	0	51245068	A	G
18	rs12970819	0	51245120	C	T
18	rs1442067	0	51245645	G	A
18	rs7226860	0	51245738	C	A
18	rs7232009	0	51245915	T	C
18	rs76533632	0	51246034	C	T
18	rs6508249	0	51246176	G	A
18	rs79545764	0	51246194	T	C
18	rs17442740	0	51246343	T	C
18	rs80285307	0	51246504	A	G
18	rs10163981	0	51246517	G	A
```
