## Supplementary material for "Characterization of shared and ancestry-specific signals driving complex traits using multi-ancestry fine-mapping": s2.afreq

```
#CHROM	ID	REF	ALT	ALT_FREQS	OBS_CT
18	rs9962589	T	C	0.857143	1008
18	rs11082942	G	A	0.12996	1008
18	rs16955425	C	G	0.0992063	1008
18	rs55741030	G	A	0.12996	1008
18	rs12969316	T	C	0.727183	1008
18	rs9966514	T	C	0.857143	1008
18	rs9956976	G	A	0.12996	1008
18	rs34010072	A	G	0.0992063	1008
18	rs4603662	T	C	0.727183	1008
18	rs9946497	T	C	0.0992063	1008
18	rs36125484	A	G	0.727183	1008
18	rs4641847	C	A	0.900794	1008
18	rs8089980	T	C	0.727183	1008
18	rs28509341	G	A	0.12996	1008
18	rs75624963	G	T	0.0843254	1008
18	rs11873548	T	A	0.0436508	1008
18	rs7229030	A	T	0.219246	1008
18	rs9958731	T	C	0.172619	1008
18	rs12956680	A	G	0.737103	1008
18	rs7234408	G	T	0.12996	1008
18	rs11873396	G	T	0.737103	1008
18	rs11876570	T	C	0.540675	1008
18	rs80189908	T	C	0.0436508	1008
18	rs12455163	G	A	0.12996	1008
18	rs79612266	T	C	0.204365	1008
18	rs36047975	A	C	0.423611	1008
18	rs71367292	T	G	0.293651	1008
18	rs1574039	A	G	0.424603	1008
18	rs4075931	A	G	0.736111	1008
18	rs12960054	T	G	0.287698	1008
18	rs148045042	C	G	0.0208333	1008
18	rs78630486	C	G	0.0436508	1008
18	rs75885611	T	C	0.198413	1008
18	rs6508150	A	T	0.41369	1008
18	rs76036123	A	G	0.198413	1008
18	rs4524024	A	G	0.736111	1008
18	rs8098260	G	A	0.736111	1008
18	rs4527117	A	T	0.736111	1008
18	rs80301098	C	T	0.0436508	1008
18	rs12956545	C	T	0.0902778	1008
18	rs7234904	T	C	0.46131	1008
18	rs4939702	G	A	0.537698	1008
18	rs11873412	G	T	0.0426587	1008
18	rs11876586	T	C	0.0426587	1008
18	rs79958626	C	G	0.0426587	1008
18	rs117412147	A	G	0.0426587	1008
18	rs8095838	T	C	0.459325	1008
18	rs11877459	T	G	0.0426587	1008
18	rs12458438	T	C	0.130952	1008
18	rs17468382	T	C	0.0426587	1008
18	rs8090854	C	T	0.130952	1008
18	rs7236234	A	G	0.285714	1008
18	rs72916196	T	C	0.130952	1008
18	rs79610234	G	A	0.0426587	1008
18	rs12458395	C	T	0.130952	1008
18	rs4305172	C	T	0.539683	1008
18	rs6508151	T	C	0.46131	1008
18	rs6508152	G	T	0.460317	1008
18	rs191288910	T	C	0.00198413	1008
18	rs6508153	C	A	0.130952	1008
18	rs189479567	G	A	0.047619	1008
18	rs79810340	C	T	0.199405	1008
18	rs9945328	C	A	0.12996	1008
18	rs35713234	C	T	0.287698	1008
18	rs9948029	C	T	0.0416667	1008
18	rs118144563	C	T	0.014881	1008
18	rs34362394	T	C	0.12996	1008
18	rs117980044	A	G	0.014881	1008
18	rs10853621	G	T	0.143849	1008
18	rs78604944	A	G	0.014881	1008
18	rs9304427	C	T	0.143849	1008
18	rs9304428	C	T	0.143849	1008
18	rs12969584	G	T	0.127976	1008
18	rs12456313	A	G	0.12996	1008
18	rs75634284	A	G	0.0833333	1008
18	rs9958020	A	G	0.799603	1008
18	rs4429382	G	T	0.128968	1008
18	rs4416120	T	C	0.943452	1008
18	rs6508154	T	A	0.715278	1008
18	rs6508155	G	A	0.799603	1008
18	rs4578764	C	T	0.127976	1008
18	rs80170347	T	G	0.014881	1008
18	rs7235566	A	G	0.799603	1008
18	rs10853622	C	A	0.143849	1008
18	rs16955448	A	T	0.0843254	1008
18	rs76474866	T	C	0.0833333	1008
18	rs17383821	T	G	0.128968	1008
18	rs80019476	G	A	0.0138889	1008
18	rs12953702	A	G	0.12996	1008
18	rs8097224	T	A	0.12996	1008
18	rs12968878	G	A	0.934524	1008
18	rs8097243	A	G	0.936508	1008
18	rs8097428	A	G	0.922619	1008
18	rs76434142	T	C	0.0654762	1008
18	rs56127929	A	G	0.0257937	1008
18	rs78927416	T	C	0.0248016	1008
18	rs72918033	G	A	0.0992063	1008
18	rs77082581	G	T	0.0248016	1008
18	rs62081895	A	G	0.0257937	1008
18	rs114131651	A	G	0.0654762	1008
18	rs4452042	G	T	0.89881	1008
18	rs12458864	A	G	0.18254	1008
18	rs145017479	G	A	0.0248016	1008
18	rs12458933	C	T	0.126984	1008
18	rs7230601	A	T	0.0257937	1008
18	rs76428246	G	A	0.0625	1008
18	rs140518702	T	G	0.0248016	1008
18	rs145620076	G	T	0.0248016	1008
18	rs80203133	G	A	0.0625	1008
18	rs78132131	G	A	0.0287698	1008
18	rs62081899	A	G	0.0257937	1008
18	rs74679918	T	C	0.0654762	1008
18	rs77282284	A	T	0.0248016	1008
18	rs79893360	G	A	0.0248016	1008
18	rs10084031	A	T	0.0257937	1008
18	rs140378613	A	G	0.0248016	1008
18	rs78616008	A	G	0.0654762	1008
18	rs35024856	C	A	0.0952381	1008
18	rs75198550	C	T	0.0248016	1008
18	rs117462285	A	C	0.0248016	1008
18	rs4334396	C	T	0.921627	1008
18	rs181526140	G	A	0.0248016	1008
18	rs4530241	G	A	0.873016	1008
18	rs75239539	A	T	0.0248016	1008
18	rs57453934	T	C	0.0257937	1008
18	rs57432871	G	T	0.0257937	1008
18	rs13381281	A	G	0.0257937	1008
18	rs13381888	T	C	0.0257937	1008
18	rs12605738	C	T	0.0625	1008
18	rs13381401	G	A	0.0257937	1008
18	rs13381399	C	G	0.0257937	1008
18	rs13381403	C	G	0.0257937	1008
18	rs75634824	C	T	0.0287698	1008
18	rs4522501	T	C	0.077381	1008
18	rs60955064	C	T	0.0257937	1008
18	rs768048	C	T	0.0257937	1008
18	rs2339422	A	G	0.0257937	1008
18	rs1431747	C	T	0.0238095	1008
18	rs8092051	G	A	0.0257937	1008
18	rs9951810	T	A	0.181548	1008
18	rs59818759	G	A	0.0257937	1008
18	rs56119117	C	T	0.415675	1008
18	rs74253987	A	G	0.0138889	1008
18	rs6508159	C	A	0.0257937	1008
18	rs3919651	C	T	0.0763889	1008
18	rs59364146	C	T	0.0257937	1008
18	rs8085440	A	G	0.0257937	1008
18	rs8085468	A	G	0.0257937	1008
18	rs142547183	A	G	0.0128968	1008
18	rs146694708	C	A	0.0248016	1008
18	rs1835716	G	C	0.0257937	1008
18	rs137916134	T	A	0.0248016	1008
18	rs142580082	A	C	0.0248016	1008
18	rs147276477	G	A	0.0248016	1008
18	rs73957683	A	G	0.0257937	1008
18	rs62081916	T	C	0.0257937	1008
18	rs8083288	C	A	0.0248016	1008
18	rs8083645	G	C	0.0257937	1008
18	rs8088046	G	A	0.0257937	1008
18	rs144659614	T	C	0.0248016	1008
18	rs12454726	A	C	0.871032	1008
18	rs1431743	G	A	0.0248016	1008
18	rs141257329	A	G	0.0248016	1008
18	rs1431742	C	A	0.899802	1008
18	rs150799127	T	A	0.0248016	1008
18	rs143856400	T	C	0.0248016	1008
18	rs147252609	G	A	0.0248016	1008
18	rs1431741	A	G	0.0257937	1008
18	rs28592006	C	G	0.0287698	1008
18	rs8093979	C	A	0.0257937	1008
18	rs151121332	A	G	0.0248016	1008
18	rs143880838	C	A	0.0248016	1008
18	rs117248904	T	G	0.0853175	1008
18	rs77861829	C	T	0.0248016	1008
18	rs10469015	T	C	0.0248016	1008
18	rs77205948	T	C	0.0248016	1008
18	rs76087955	A	T	0.0248016	1008
18	rs117657983	C	T	0.0248016	1008
18	rs56999267	A	G	0.0257937	1008
18	rs138417757	T	C	0.0248016	1008
18	rs143765349	A	C	0.0257937	1008
18	rs149621133	T	A	0.0287698	1008
18	rs10164268	A	G	0.0257937	1008
18	rs142373070	G	C	0.077381	1008
18	rs4940211	G	A	0.690476	1008
18	rs8083929	G	C	0.946429	1008
18	rs8095953	A	G	0.0248016	1008
18	rs73955985	T	C	0.0248016	1008
18	rs143642310	C	T	0.0248016	1008
18	rs114489043	C	G	0.0287698	1008
18	rs74671490	G	A	0.0386905	1008
18	rs74600925	G	A	0.0287698	1008
18	rs8097127	A	G	0.892857	1008
18	rs75368394	A	C	0.0386905	1008
18	rs113902371	T	C	0.0386905	1008
18	rs9954223	A	G	0.0386905	1008
18	rs9954366	C	T	0.0386905	1008
18	rs9954387	C	T	0.0386905	1008
18	rs187419576	G	A	0.0248016	1008
18	rs9956954	C	T	0.0386905	1008
18	rs9946240	T	C	0.0386905	1008
18	rs9957208	G	C	0.0386905	1008
18	rs9957066	C	T	0.0386905	1008
18	rs76955272	C	T	0.0704365	1008
18	rs11082944	C	A	0.865079	1008
18	rs28720976	C	T	0.0386905	1008
18	rs28710315	C	T	0.0386905	1008
18	rs75255207	T	G	0.0287698	1008
18	rs112096055	G	C	0.0287698	1008
18	rs77911615	G	A	0.0287698	1008
18	rs77161102	G	A	0.0287698	1008
18	rs9960305	G	A	0.0287698	1008
18	rs9949728	T	A	0.0287698	1008
18	rs28418704	G	T	0.0287698	1008
18	rs1984342	A	G	0.0287698	1008
18	rs78366935	A	C	0.0853175	1008
18	rs75177472	G	A	0.0287698	1008
18	rs56399533	C	A	0.0684524	1008
18	rs79241149	G	A	0.0287698	1008
18	rs9963981	A	C	0.0287698	1008
18	rs74601030	T	C	0.0287698	1008
18	rs7239745	C	A	0.0684524	1008
18	rs9966586	C	T	0.0287698	1008
18	rs9955760	T	G	0.0287698	1008
18	rs9955775	T	C	0.0287698	1008
18	rs76362387	T	G	0.0287698	1008
18	rs76980476	T	C	0.0287698	1008
18	rs79518038	A	G	0.0287698	1008
18	rs116940662	T	A	0.0287698	1008
18	rs9967152	A	G	0.0287698	1008
18	rs9956376	T	A	0.0287698	1008
18	rs9967408	C	T	0.0287698	1008
18	rs4940213	A	G	0.930556	1008
18	rs4638688	A	C	0.0287698	1008
18	rs9947241	G	T	0.0287698	1008
18	rs9959370	T	A	0.0287698	1008
18	rs78062210	G	T	0.0287698	1008
18	rs78835166	C	A	0.0287698	1008
18	rs74542236	T	G	0.0287698	1008
18	rs74406804	C	T	0.0277778	1008
18	rs10502950	A	G	0.868056	1008
18	rs76093543	G	T	0.0277778	1008
18	rs74641489	C	A	0.0277778	1008
18	rs79335626	A	G	0.0287698	1008
18	rs79579873	C	T	0.0287698	1008
18	rs9962392	T	C	0.0287698	1008
18	rs117473697	G	A	0.014881	1008
18	rs9950339	A	G	0.0287698	1008
18	rs9950448	A	C	0.0287698	1008
18	rs9950558	A	C	0.0287698	1008
18	rs1943100	A	G	0.931548	1008
18	rs9962979	T	C	0.0535714	1008
18	rs9950856	C	A	0.0287698	1008
18	rs9951083	G	A	0.0287698	1008
18	rs9950936	C	T	0.0287698	1008
18	rs17469388	T	G	0.868056	1008
18	rs1943101	G	C	0.902778	1008
18	rs80118519	G	A	0.0287698	1008
18	rs80289134	G	C	0.0287698	1008
18	rs77481124	A	G	0.0287698	1008
18	rs28407519	C	T	0.0287698	1008
18	rs28485029	C	T	0.0287698	1008
18	rs28610143	T	C	0.0287698	1008
18	rs111627202	C	T	0.0287698	1008
18	rs62081958	C	A	0.0248016	1008
18	rs28398323	A	T	0.0287698	1008
18	rs1821121	C	T	0.68254	1008
18	rs28659932	G	C	0.0287698	1008
18	rs28524721	G	T	0.0287698	1008
18	rs1367846	C	G	0.866071	1008
18	rs77721880	C	T	0.0287698	1008
18	rs78434669	A	C	0.0287698	1008
18	rs11659663	T	C	0.867063	1008
18	rs114083506	G	A	0.0297619	1008
18	rs79875724	G	A	0.0297619	1008
18	rs9959936	G	A	0.0287698	1008
18	rs111664411	T	C	0.0287698	1008
18	rs75906728	A	C	0.0287698	1008
18	rs74650785	A	G	0.0287698	1008
18	rs9949295	T	C	0.0287698	1008
18	rs76434772	A	G	0.0287698	1008
18	rs75112069	C	A	0.0287698	1008
18	rs76796891	C	T	0.0257937	1008
18	rs75070255	C	T	0.0248016	1008
18	rs78714353	A	G	0.0287698	1008
18	rs75493591	C	A	0.0287698	1008
18	rs77393461	T	C	0.0287698	1008
18	rs9960581	C	T	0.0287698	1008
18	rs77105189	C	A	0.0287698	1008
18	rs115627213	T	C	0.0287698	1008
18	rs113795849	A	G	0.0287698	1008
18	rs76212234	A	G	0.0287698	1008
18	rs75762275	A	G	0.0287698	1008
18	rs78544169	A	C	0.0287698	1008
18	rs28762705	C	T	0.0287698	1008
18	rs28820319	G	A	0.0287698	1008
18	rs1431737	A	G	0.0674603	1008
18	rs9953235	A	G	0.0287698	1008
18	rs9953246	A	T	0.0287698	1008
18	rs28587032	G	C	0.0287698	1008
18	rs9953616	A	G	0.0287698	1008
18	rs9956105	G	C	0.0287698	1008
18	rs9956125	G	T	0.0287698	1008
18	rs9945323	T	A	0.0287698	1008
18	rs9956060	A	G	0.0287698	1008
18	rs9945509	T	C	0.0287698	1008
18	rs9956657	G	A	0.0287698	1008
18	rs1304552	T	C	0.93254	1008
18	rs9956597	C	T	0.0297619	1008
18	rs111891224	T	C	0.0297619	1008
18	rs79954978	C	G	0.0486111	1008
18	rs9941424	A	G	0.0287698	1008
18	rs9941425	A	C	0.0287698	1008
18	rs9941430	G	A	0.0287698	1008
18	rs9941431	G	T	0.0287698	1008
18	rs78139846	G	A	0.0267857	1008
18	rs75846297	C	G	0.0287698	1008
18	rs28748057	G	A	0.0287698	1008
18	rs28770857	T	C	0.0287698	1008
18	rs28872917	A	G	0.0287698	1008
18	rs11664308	A	G	0.890873	1008
18	rs57192567	A	G	0.0694444	1008
18	rs9941438	C	T	0.0287698	1008
18	rs9941411	T	C	0.0287698	1008
18	rs9941419	T	C	0.0287698	1008
18	rs9941444	G	A	0.0287698	1008
18	rs61666749	C	T	0.0684524	1008
18	rs2163547	C	G	0.891865	1008
18	rs7243567	G	A	0.0694444	1008
18	rs9955427	T	C	0.0287698	1008
18	rs9966590	G	A	0.0287698	1008
18	rs9955595	T	A	0.0287698	1008
18	rs9966461	A	T	0.0287698	1008
18	rs77259281	G	T	0.0287698	1008
18	rs79494668	A	C	0.0287698	1008
18	rs9946558	G	A	0.0287698	1008
18	rs12956197	C	T	0.889881	1008
18	rs9958738	T	C	0.0287698	1008
18	rs9946735	G	A	0.0287698	1008
18	rs12454414	A	G	0.889881	1008
18	rs78636654	C	T	0.00198413	1008
18	rs9958825	T	C	0.0287698	1008
18	rs58540764	G	A	0.0704365	1008
18	rs78519105	A	G	0.0287698	1008
18	rs28776175	C	A	0.0297619	1008
18	rs117759638	T	G	0.0297619	1008
18	rs79256081	C	T	0.0287698	1008
18	rs62083263	C	T	0.0287698	1008
18	rs1583203	G	T	0.661706	1008
18	rs74694262	T	C	0.0287698	1008
18	rs79447102	T	C	0.0297619	1008
18	rs75850812	G	A	0.0287698	1008
18	rs75541153	G	T	0.0287698	1008
18	rs78363856	T	C	0.0287698	1008
18	rs117789324	G	A	0.0287698	1008
18	rs113806590	G	A	0.0287698	1008
18	rs56405409	G	A	0.198413	1008
18	rs75675047	A	G	0.0287698	1008
18	rs76150089	C	T	0.0287698	1008
18	rs28838039	A	G	0.0287698	1008
18	rs28848907	A	G	0.0287698	1008
18	rs138515571	G	T	0.0297619	1008
18	rs7227123	T	C	0.0724206	1008
18	rs12456541	G	A	0.200397	1008
18	rs116378847	T	C	0.0714286	1008
18	rs74367874	C	T	0.0714286	1008
18	rs79462033	G	A	0.0287698	1008
18	rs9945658	T	G	0.0287698	1008
18	rs139920575	G	A	0.0138889	1008
18	rs9945759	T	C	0.0287698	1008
18	rs9956816	G	A	0.0287698	1008
18	rs77054809	G	A	0.0287698	1008
18	rs111413638	C	G	0.0287698	1008
18	rs77737200	T	A	0.0287698	1008
18	rs7233401	T	C	0.927579	1008
18	rs77295098	A	T	0.0287698	1008
18	rs75105645	G	A	0.0297619	1008
18	rs7232287	A	T	0.927579	1008
18	rs78626264	G	T	0.0287698	1008
18	rs28857601	T	A	0.0287698	1008
18	rs28793076	C	A	0.0287698	1008
18	rs145738412	T	A	0.0406746	1008
18	rs28892331	T	G	0.0287698	1008
18	rs28790622	A	G	0.0287698	1008
18	rs28845188	T	A	0.0287698	1008
18	rs12955893	T	C	0.887897	1008
18	rs9945670	A	G	0.0287698	1008
18	rs9945756	C	G	0.0287698	1008
18	rs9946016	G	A	0.0287698	1008
18	rs12604339	A	G	0.0734127	1008
18	rs150116675	A	G	0.0297619	1008
18	rs75051673	C	T	0.0287698	1008
18	rs74565407	A	G	0.0287698	1008
18	rs76398680	T	C	0.0287698	1008
18	rs112631156	G	A	0.030754	1008
18	rs113644463	C	T	0.0287698	1008
18	rs113794886	T	G	0.0287698	1008
18	rs76779252	G	C	0.0287698	1008
18	rs1080354	C	T	0.887897	1008
18	rs112921778	G	C	0.0287698	1008
18	rs113760958	A	T	0.0287698	1008
18	rs74819276	G	C	0.0287698	1008
18	rs77971780	G	A	0.0287698	1008
18	rs9952007	A	G	0.0386905	1008
18	rs74809618	G	A	0.0724206	1008
18	rs76842473	T	C	0.0287698	1008
18	rs78008726	A	G	0.0287698	1008
18	rs113837909	T	C	0.0287698	1008
18	rs12970119	G	T	0.887897	1008
18	rs78639032	A	G	0.0287698	1008
18	rs113678118	A	C	0.0287698	1008
18	rs113619663	C	T	0.0287698	1008
18	rs76210227	G	A	0.0386905	1008
18	rs76099091	T	A	0.0386905	1008
18	rs12604744	T	C	0.0724206	1008
18	rs140306043	T	C	0.0208333	1008
18	rs28657056	A	G	0.0287698	1008
18	rs28494889	T	C	0.0287698	1008
18	rs28730916	G	A	0.0287698	1008
18	rs28533056	A	G	0.0297619	1008
18	rs79517777	A	T	0.0287698	1008
18	rs150592064	A	G	0.0337302	1008
18	rs10469016	G	A	0.0753968	1008
18	rs76113698	A	C	0.0287698	1008
18	rs77549291	T	G	0.0496032	1008
18	rs4940216	C	A	0.883929	1008
18	rs112015802	G	A	0.0287698	1008
18	rs111481065	G	A	0.0287698	1008
18	rs77607918	C	T	0.0287698	1008
18	rs78054033	C	T	0.0287698	1008
18	rs11665089	G	A	0.852183	1008
18	rs11665091	G	A	0.889881	1008
18	rs11659271	G	C	0.85119	1008
18	rs78859004	A	G	0.0287698	1008
18	rs7228674	T	G	0.85119	1008
18	rs11873067	G	A	0.0386905	1008
18	rs76800869	C	T	0.0287698	1008
18	rs75849213	T	C	0.0287698	1008
18	rs74375265	A	G	0.0287698	1008
18	rs77089415	G	A	0.0763889	1008
18	rs28549056	T	C	0.0287698	1008
18	rs12963929	A	G	0.85119	1008
18	rs28372486	G	A	0.0287698	1008
18	rs882333	T	C	0.85119	1008
18	rs35133008	T	G	0.00892857	1008
18	rs16955522	G	A	0.647817	1008
18	rs113087004	A	T	0.0287698	1008
18	rs148241016	G	A	0.0337302	1008
18	rs147007993	G	A	0.00694444	1008
18	rs77707575	C	T	0.0515873	1008
18	rs12607187	A	G	0.85119	1008
18	rs78939674	G	A	0.0386905	1008
18	rs74412371	T	C	0.0386905	1008
18	rs12967177	T	A	0.852183	1008
18	rs76245835	C	A	0.077381	1008
18	rs12967485	T	C	0.927579	1008
18	rs76628896	T	C	0.0287698	1008
18	rs12970827	G	A	0.85119	1008
18	rs1007642	T	C	0.0287698	1008
18	rs9947544	G	A	0.0386905	1008
18	rs4939705	A	G	0.85119	1008
18	rs28520810	C	A	0.0287698	1008
18	rs141488564	T	C	0.0109127	1008
18	rs1002225	G	A	0.0287698	1008
18	rs116504973	A	T	0.0337302	1008
18	rs12967780	G	T	0.85119	1008
18	rs112373415	C	T	0.0396825	1008
18	rs7242706	T	C	0.889881	1008
18	rs148609490	G	A	0.0416667	1008
18	rs142139008	G	A	0.0386905	1008
18	rs9954488	C	T	0.030754	1008
18	rs76834848	A	C	0.0208333	1008
18	rs995419	T	C	0.85119	1008
18	rs118084955	A	T	0.0208333	1008
18	rs4330004	G	A	0.0386905	1008
18	rs1431735	G	A	0.0386905	1008
18	rs1431734	A	G	0.889881	1008
18	rs142981576	G	A	0.015873	1008
18	rs1954957	T	C	0.96627	1008
18	rs9964103	G	T	0.0386905	1008
18	rs9963965	A	G	0.0287698	1008
18	rs78590093	A	C	0.0287698	1008
18	rs12458292	G	A	0.203373	1008
18	rs79899491	A	G	0.0287698	1008
18	rs117363931	C	A	0.0208333	1008
18	rs11082946	G	A	0.116071	1008
18	rs11082947	A	G	0.116071	1008
18	rs11082948	C	T	0.116071	1008
18	rs11082949	A	G	0.116071	1008
18	rs16955556	A	G	0.0337302	1008
18	rs9953189	G	C	0.116071	1008
18	rs9952947	A	T	0.116071	1008
18	rs12605744	G	A	0.641865	1008
18	rs76908163	G	A	0.0337302	1008
18	rs8096023	C	A	0.0347222	1008
18	rs8082829	C	A	0.14881	1008
18	rs78604678	T	G	0.115079	1008
18	rs12606370	C	T	0.0625	1008
18	rs1835713	A	G	0.14881	1008
18	rs56690850	C	T	0.0972222	1008
18	rs11082950	T	G	0.149802	1008
18	rs12607494	C	T	0.149802	1008
18	rs12605459	T	C	0.149802	1008
18	rs12607497	C	T	0.149802	1008
18	rs77222199	A	C	0.115079	1008
18	rs16955561	C	T	0.115079	1008
18	rs79929341	C	T	0.115079	1008
18	rs112315835	C	T	0.115079	1008
18	rs112834708	G	A	0.0287698	1008
18	rs11664482	C	A	0.291667	1008
18	rs16955566	C	T	0.115079	1008
18	rs16955568	C	A	0.115079	1008
18	rs28501638	G	A	0.0287698	1008
18	rs9646524	C	A	0.115079	1008
18	rs9966447	A	G	0.0287698	1008
18	rs9304432	A	G	0.115079	1008
18	rs9304433	G	T	0.115079	1008
18	rs117948664	T	C	0.0337302	1008
18	rs9946140	A	G	0.0287698	1008
18	rs141192483	C	G	0.0257937	1008
18	rs12604410	A	G	0.115079	1008
18	rs1431731	G	A	0.115079	1008
18	rs1431730	G	A	0.115079	1008
18	rs1893572	G	C	0.293651	1008
18	rs28409180	T	C	0.0287698	1008
18	rs1431729	G	A	0.115079	1008
18	rs1431728	G	A	0.0763889	1008
18	rs2096994	C	A	0.445437	1008
18	rs2082290	C	T	0.115079	1008
18	rs9964788	T	G	0.115079	1008
18	rs72920118	T	G	0.429563	1008
18	rs12605630	A	T	0.115079	1008
18	rs146906744	T	C	0.0138889	1008
18	rs12605684	A	G	0.0763889	1008
18	rs12605728	G	A	0.115079	1008
18	rs9955549	A	C	0.0287698	1008
18	rs9956101	C	T	0.113095	1008
18	rs75807737	G	A	0.114087	1008
18	rs76452246	G	A	0.0267857	1008
18	rs5008899	A	G	0.143849	1008
18	rs1835712	T	C	0.107143	1008
18	rs1835711	A	G	0.143849	1008
18	rs1835710	T	C	0.143849	1008
18	rs1835709	C	T	0.0694444	1008
18	rs7231652	A	G	0.143849	1008
18	rs7232087	C	T	0.143849	1008
18	rs78252488	C	T	0.0267857	1008
18	rs77924276	C	T	0.0267857	1008
18	rs1943119	C	T	0.143849	1008
18	rs1893571	C	T	0.265873	1008
18	rs1943118	G	A	0.107143	1008
18	rs11872341	G	C	0.590278	1008
18	rs181098242	A	G	0.0496032	1008
18	rs140047868	A	G	0.014881	1008
18	rs9957838	T	C	0.143849	1008
18	rs9948297	C	A	0.143849	1008
18	rs41331848	G	A	0.143849	1008
18	rs7233349	G	A	0.143849	1008
18	rs7233856	G	A	0.117063	1008
18	rs7234195	G	C	0.143849	1008
18	rs7238109	G	C	0.142857	1008
18	rs9964026	T	G	0.735119	1008
18	rs9964033	T	C	0.143849	1008
18	rs9964043	T	A	0.143849	1008
18	rs9951920	C	T	0.143849	1008
18	rs16955601	C	G	0.59127	1008
18	rs9952189	A	C	0.143849	1008
18	rs28719994	A	C	0.143849	1008
18	rs72920123	G	A	0.617063	1008
18	rs78186154	T	C	0.0267857	1008
18	rs16955607	T	C	0.622024	1008
18	rs6508164	A	C	0.735119	1008
18	rs7244689	C	T	0.112103	1008
18	rs7230693	T	G	0.735119	1008
18	rs7230699	T	C	0.112103	1008
18	rs7229882	G	C	0.112103	1008
18	rs16955620	A	G	0.112103	1008
18	rs9807201	T	A	0.112103	1008
18	rs76247728	C	T	0.0753968	1008
18	rs16955626	T	G	0.112103	1008
18	rs16955630	A	G	0.112103	1008
18	rs9948007	T	C	0.0267857	1008
18	rs9961242	C	T	0.112103	1008
18	rs9304434	T	C	0.787698	1008
18	rs72920132	C	T	0.605159	1008
18	rs965971	T	C	0.917659	1008
18	rs16955635	A	G	0.602183	1008
18	rs7240741	G	T	0.315476	1008
18	rs727515	A	G	0.513889	1008
18	rs727514	C	T	0.522817	1008
18	rs7241166	A	G	0.077381	1008
18	rs35622093	T	G	0.135913	1008
18	rs11082952	G	A	0.134921	1008
18	rs1319619	T	C	0.136905	1008
18	rs984704	G	A	0.136905	1008
18	rs62083314	C	T	0.126984	1008
18	rs67944814	A	G	0.299603	1008
18	rs7232349	G	A	0.136905	1008
18	rs12958987	G	T	0.195437	1008
18	rs9948149	C	T	0.136905	1008
18	rs12604857	C	T	0.136905	1008
18	rs34899419	G	C	0.197421	1008
18	rs111607397	G	A	0.135913	1008
18	rs73469506	G	T	0.136905	1008
18	rs8094747	T	C	0.334325	1008
18	rs8094748	T	C	0.334325	1008
18	rs2116381	T	C	0.334325	1008
18	rs2116380	A	G	0.334325	1008
18	rs2156285	G	A	0.334325	1008
18	rs2116379	A	G	0.340278	1008
18	rs2187221	A	G	0.334325	1008
18	rs2116378	C	T	0.333333	1008
18	rs149583480	A	G	0.0992063	1008
18	rs73469515	G	T	0.0486111	1008
18	rs28703132	A	C	0.334325	1008
18	rs28630913	G	T	0.334325	1008
18	rs28459539	A	G	0.335317	1008
18	rs28678524	C	T	0.335317	1008
18	rs116989892	G	A	0.0704365	1008
18	rs9964377	C	A	0.334325	1008
18	rs9966970	C	T	0.472222	1008
18	rs8083955	T	G	0.334325	1008
18	rs34305227	T	C	0.334325	1008
18	rs112049267	C	G	0.0634921	1008
18	rs12957268	A	G	0.334325	1008
18	rs55775712	A	G	0.334325	1008
18	rs55678240	A	C	0.334325	1008
18	rs34486623	C	T	0.126984	1008
18	rs9960035	T	A	0.761905	1008
18	rs9948032	G	A	0.761905	1008
18	rs13313672	T	C	0.334325	1008
18	rs9962954	T	G	0.334325	1008
18	rs9950718	A	G	0.334325	1008
18	rs10853623	A	C	0.334325	1008
18	rs12605902	A	G	0.0634921	1008
18	rs10853624	C	T	0.334325	1008
18	rs10502951	T	C	0.334325	1008
18	rs79193074	T	A	0.0714286	1008
18	rs10502952	A	G	0.334325	1008
18	rs12185377	C	T	0.198413	1008
18	rs1006262	A	T	0.334325	1008
18	rs1006263	T	A	0.334325	1008
18	rs1006264	G	T	0.334325	1008
18	rs1573411	C	T	0.333333	1008
18	rs9783901	A	G	0.337302	1008
18	rs4998815	T	G	0.334325	1008
18	rs1074057	T	C	0.0634921	1008
18	rs78677431	A	G	0.014881	1008
18	rs1573410	A	G	0.333333	1008
18	rs1573409	G	A	0.334325	1008
18	rs78142466	G	T	0.0634921	1008
18	rs1560521	G	C	0.760913	1008
18	rs8098877	C	A	0.0724206	1008
18	rs7239852	G	T	0.760913	1008
18	rs12966968	A	G	0.127976	1008
18	rs12967277	C	G	0.127976	1008
18	rs1431752	G	A	0.28869	1008
18	rs34923505	G	A	0.198413	1008
18	rs139458869	G	A	0.00694444	1008
18	rs12604264	T	C	0.134921	1008
18	rs72920181	T	C	0.239087	1008
18	rs9956515	C	G	0.334325	1008
18	rs35938312	G	A	0.126984	1008
18	rs117480697	T	C	0.015873	1008
18	rs35879011	G	A	0.198413	1008
18	rs8088779	G	T	0.334325	1008
18	rs1030594	T	C	0.199405	1008
18	rs1030593	A	G	0.199405	1008
18	rs1030592	T	C	0.199405	1008
18	rs7506794	C	A	0.28869	1008
18	rs17387036	C	T	0.126984	1008
18	rs6508168	C	G	0.344246	1008
18	rs75510319	G	T	0.0634921	1008
18	rs8095147	G	A	0.344246	1008
18	rs1431749	G	A	0.28869	1008
18	rs4384683	G	A	0.632937	1008
18	rs55866033	C	A	0.287698	1008
18	rs35002729	C	T	0.199405	1008
18	rs35063233	G	A	0.268849	1008
18	rs76673464	C	T	0.0119048	1008
18	rs16955721	G	A	0.197421	1008
18	rs2116382	A	G	0.573413	1008
18	rs73456875	C	G	0.0704365	1008
18	rs2032256	A	G	0.771825	1008
18	rs11659401	G	C	0.127976	1008
18	rs58604490	G	C	0.0704365	1008
18	rs6508169	C	A	0.770833	1008
18	rs6508170	A	G	0.771825	1008
18	rs8088653	C	T	0.0674603	1008
18	rs112349071	C	A	0.134921	1008
18	rs117564411	C	T	0.295635	1008
18	rs4939707	C	G	0.342262	1008
18	rs60842805	T	C	0.223214	1008
18	rs139323355	A	C	0.046627	1008
18	rs151139322	C	T	0.00496032	1008
18	rs72922207	G	T	0.295635	1008
18	rs1560520	T	A	0.125992	1008
18	rs1110616	A	T	0.209325	1008
18	rs73456885	T	C	0.0704365	1008
18	rs2156286	A	G	0.125992	1008
18	rs752870	C	T	0.197421	1008
18	rs75177260	G	T	0.047619	1008
18	rs145359420	T	C	0.014881	1008
18	rs7227223	C	T	0.701389	1008
18	rs56383134	G	A	0.196429	1008
18	rs11561595	G	A	0.196429	1008
18	rs7232516	G	A	0.358135	1008
18	rs78371271	A	G	0.0704365	1008
18	rs116911532	G	C	0.030754	1008
18	rs1560518	G	A	0.77381	1008
18	rs77014141	G	T	0.0704365	1008
18	rs148559568	C	T	0.046627	1008
18	rs6417119	C	T	0.0694444	1008
18	rs6508172	T	C	0.0694444	1008
18	rs11082953	A	T	0.257937	1008
18	rs4552105	G	A	0.329365	1008
18	rs4528675	G	A	0.269841	1008
18	rs113987573	C	T	0.0704365	1008
18	rs116859453	C	T	0.0704365	1008
18	rs11082954	T	C	0.269841	1008
18	rs149606491	T	C	0.298611	1008
18	rs117545598	C	T	0.0654762	1008
18	rs149735550	G	T	0.126984	1008
18	rs11533771	G	A	0.199405	1008
18	rs145953286	T	C	0.308532	1008
18	rs11665656	G	A	0.131944	1008
18	rs9956644	T	C	0.776786	1008
18	rs142311103	G	A	0.0704365	1008
18	rs2043187	A	G	0.338294	1008
18	rs4940220	G	A	0.294643	1008
18	rs73956081	A	T	0.0694444	1008
18	rs12455180	C	T	0.49504	1008
18	rs34089681	T	C	0.196429	1008
18	rs73456895	G	A	0.0714286	1008
18	rs73456896	G	A	0.0704365	1008
18	rs55827098	G	T	0.136905	1008
18	rs12960147	A	G	0.210317	1008
18	rs12605590	T	C	0.280754	1008
18	rs60460659	G	T	0.287698	1008
18	rs7244657	G	A	0.220238	1008
18	rs11665461	A	T	0.136905	1008
18	rs11665486	C	T	0.136905	1008
18	rs7244733	C	T	0.779762	1008
18	rs143710837	A	G	0.0238095	1008
18	rs73456901	T	G	0.0625	1008
18	rs9953016	C	T	0.570437	1008
18	rs12455796	C	A	0.191468	1008
18	rs12968228	T	C	0.210317	1008
18	rs73458906	C	T	0.0545635	1008
18	rs17387778	G	C	0.210317	1008
18	rs1943098	G	T	0.210317	1008
18	rs73458909	A	G	0.0545635	1008
18	rs17387869	T	C	0.210317	1008
18	rs113690737	A	G	0.236111	1008
18	rs117443206	G	A	0.0178571	1008
18	rs1943117	C	T	0.71131	1008
18	rs12957223	T	C	0.22123	1008
18	rs1943115	C	T	0.202381	1008
18	rs73458919	A	G	0.0505952	1008
18	rs9949985	G	T	0.764881	1008
18	rs75015333	A	C	0.291667	1008
18	rs35287057	G	T	0.21131	1008
18	rs34053365	T	C	0.21131	1008
18	rs56041455	G	A	0.199405	1008
18	rs73458920	G	C	0.0515873	1008
18	rs73458927	G	A	0.0515873	1008
18	rs12965339	C	A	0.136905	1008
18	rs4940221	A	T	0.200397	1008
18	rs4939712	G	A	0.199405	1008
18	rs1594516	C	T	0.210317	1008
18	rs57778217	A	C	0.0515873	1008
18	rs1431740	C	G	0.274802	1008
18	rs11660161	T	A	0.201389	1008
18	rs9950907	T	G	0.21131	1008
18	rs1346971	G	A	0.765873	1008
18	rs1346970	G	A	0.765873	1008
18	rs16955790	C	T	0.290675	1008
18	rs73458935	A	C	0.0525794	1008
18	rs17479440	A	G	0.21131	1008
18	rs9304435	T	C	0.0535714	1008
18	rs980246	A	T	0.775794	1008
18	rs9957569	T	C	0.0545635	1008
18	rs10502954	A	C	0.234127	1008
18	rs12454902	G	T	0.302579	1008
18	rs66963940	C	T	0.222222	1008
18	rs1431738	C	T	0.0525794	1008
18	rs2060119	A	C	0.21131	1008
18	rs73458945	G	A	0.0515873	1008
18	rs58427074	A	G	0.199405	1008
18	rs117601667	A	G	0.290675	1008
18	rs1943113	C	T	0.199405	1008
18	rs1943112	C	T	0.764881	1008
18	rs1943111	A	C	0.210317	1008
18	rs1943110	T	C	0.210317	1008
18	rs1943109	G	A	0.210317	1008
18	rs7237931	T	C	0.210317	1008
18	rs7237177	G	C	0.343254	1008
18	rs7236792	A	G	0.210317	1008
18	rs67363565	T	C	0.235119	1008
18	rs72922288	G	C	0.235119	1008
18	rs4588078	C	T	0.210317	1008
18	rs4442912	T	A	0.212302	1008
18	rs74743405	G	A	0.0505952	1008
18	rs7242967	T	G	0.212302	1008
18	rs4940222	T	C	0.56746	1008
18	rs7243467	T	C	0.556548	1008
18	rs138247700	C	T	0.046627	1008
18	rs7244124	T	C	0.212302	1008
18	rs1943108	T	C	0.291667	1008
18	rs9957129	C	T	0.212302	1008
18	rs1943107	A	G	0.353175	1008
18	rs74502735	C	A	0.343254	1008
18	rs8086509	T	C	0.764881	1008
18	rs8085762	G	A	0.212302	1008
18	rs11663768	C	T	0.196429	1008
18	rs7234775	G	A	0.764881	1008
18	rs1943092	C	T	0.764881	1008
18	rs1943093	T	C	0.21131	1008
18	rs7240535	T	C	0.21131	1008
18	rs6508175	G	T	0.196429	1008
18	rs6508176	C	T	0.540675	1008
18	rs756193	C	T	0.764881	1008
18	rs756194	T	C	0.155754	1008
18	rs9947195	G	A	0.210317	1008
18	rs9304436	T	C	0.21131	1008
18	rs10502956	C	T	0.21131	1008
18	rs77673472	A	G	0.345238	1008
18	rs8091553	G	C	0.34127	1008
18	rs8091332	C	T	0.0496032	1008
18	rs2156283	G	A	0.763889	1008
18	rs2156284	C	G	0.224206	1008
18	rs7237293	G	A	0.21131	1008
18	rs12963801	G	A	0.21131	1008
18	rs16955822	T	C	0.0228175	1008
18	rs952835	G	A	0.21131	1008
18	rs2229080	C	G	0.53869	1008
18	rs17389596	T	C	0.212302	1008
18	rs72481260	C	T	0.291667	1008
18	rs28645804	T	C	0.21131	1008
18	rs12373205	A	G	0.197421	1008
18	rs12373390	T	C	0.198413	1008
18	rs3737396	G	A	0.210317	1008
18	rs2032254	A	G	0.213294	1008
18	rs2032255	C	T	0.213294	1008
18	rs34076636	T	C	0.21131	1008
18	rs12455748	G	C	0.197421	1008
18	rs1541287	C	T	0.540675	1008
18	rs8095926	A	C	0.21131	1008
18	rs12971123	C	G	0.21131	1008
18	rs9956594	G	A	0.210317	1008
18	rs9956617	C	T	0.21131	1008
18	rs34975987	G	A	0.196429	1008
18	rs17389854	T	C	0.21131	1008
18	rs1943094	C	A	0.764881	1008
18	rs4401134	C	T	0.344246	1008
18	rs1943095	A	T	0.764881	1008
18	rs28371046	A	G	0.21131	1008
18	rs28607395	G	A	0.21131	1008
18	rs140020293	T	A	0.0337302	1008
18	rs9963041	A	G	0.21131	1008
18	rs9963248	C	A	0.21131	1008
18	rs9963251	A	G	0.21131	1008
18	rs9963261	A	G	0.21131	1008
18	rs76946078	T	G	0.0337302	1008
18	rs12968712	G	A	0.550595	1008
18	rs9955001	T	C	0.21131	1008
18	rs9966005	A	G	0.21131	1008
18	rs9966074	A	T	0.21131	1008
18	rs1943096	A	G	0.21131	1008
18	rs28391855	A	G	0.21131	1008
18	rs9964756	T	G	0.774802	1008
18	rs1943097	G	T	0.21131	1008
18	rs34105520	A	G	0.196429	1008
18	rs118098882	A	G	0.00198413	1008
18	rs9958907	G	A	0.21131	1008
18	rs9959055	C	T	0.21131	1008
18	rs12607356	G	A	0.210317	1008
18	rs12457812	C	T	0.540675	1008
18	rs73458967	G	T	0.0496032	1008
18	rs12605883	T	A	0.21131	1008
18	rs79151177	A	C	0.0496032	1008
18	rs12605899	T	C	0.21131	1008
18	rs1943120	G	T	0.212302	1008
18	rs1943121	C	T	0.212302	1008
18	rs1943122	T	C	0.212302	1008
18	rs1943123	C	A	0.764881	1008
18	rs1943124	A	G	0.212302	1008
18	rs12454157	A	C	0.197421	1008
18	rs7505239	T	A	0.212302	1008
18	rs35951841	T	C	0.212302	1008
18	rs36139175	T	G	0.210317	1008
18	rs36156046	A	C	0.210317	1008
18	rs16955848	C	T	0.300595	1008
18	rs1943125	G	C	0.212302	1008
18	rs8094205	G	C	0.212302	1008
18	rs8093988	A	T	0.21131	1008
18	rs12966311	T	C	0.497024	1008
18	rs8094136	A	C	0.212302	1008
18	rs8097919	C	A	0.212302	1008
18	rs6508177	C	T	0.212302	1008
18	rs75446071	A	G	0.0248016	1008
18	rs140195967	A	G	0.0109127	1008
18	rs7243975	A	G	0.212302	1008
18	rs73458972	A	G	0.0515873	1008
18	rs67178174	G	A	0.224206	1008
18	rs9944717	T	C	0.212302	1008
18	rs2276204	T	G	0.212302	1008
18	rs1943126	T	C	0.212302	1008
18	rs1943127	G	C	0.212302	1008
18	rs1943128	C	T	0.212302	1008
18	rs2298656	C	T	0.290675	1008
18	rs2298655	A	C	0.212302	1008
18	rs2298654	T	G	0.212302	1008
18	rs2298653	G	A	0.212302	1008
18	rs3819136	T	G	0.212302	1008
18	rs17390820	C	A	0.212302	1008
18	rs12959504	T	G	0.212302	1008
18	rs12962528	C	T	0.212302	1008
18	rs12962882	G	C	0.764881	1008
18	rs8092664	C	G	0.197421	1008
18	rs8096407	A	G	0.21131	1008
18	rs8096650	C	G	0.212302	1008
18	rs8096807	C	T	0.21131	1008
18	rs8096819	A	C	0.197421	1008
18	rs8097335	C	T	0.212302	1008
18	rs8097596	G	T	0.764881	1008
18	rs8098649	T	A	0.21131	1008
18	rs8084200	C	A	0.21131	1008
18	rs11659774	T	C	0.210317	1008
18	rs11662873	G	A	0.21131	1008
18	rs144978183	C	T	0.0396825	1008
18	rs66529681	A	T	0.233135	1008
18	rs17391253	C	G	0.21131	1008
18	rs9960722	A	T	0.21131	1008
18	rs16955860	T	C	0.293651	1008
18	rs9953091	T	G	0.217262	1008
18	rs9953180	T	G	0.21627	1008
18	rs9953186	T	C	0.21627	1008
18	rs17391470	A	G	0.198413	1008
18	rs3819137	C	T	0.0515873	1008
18	rs78324365	G	A	0.293651	1008
18	rs9967572	A	C	0.21627	1008
18	rs4564688	C	A	0.217262	1008
18	rs1943129	A	G	0.21627	1008
18	rs1943130	G	C	0.21627	1008
18	rs150245693	C	T	0.0426587	1008
18	rs1943131	T	C	0.303571	1008
18	rs73458980	C	A	0.0515873	1008
18	rs78556195	C	T	0.0515873	1008
18	rs12963047	C	T	0.227183	1008
18	rs28399931	T	C	0.21627	1008
18	rs2226773	C	T	0.21627	1008
18	rs73458982	T	G	0.0515873	1008
18	rs11664259	C	T	0.138889	1008
18	rs113427987	G	A	0.0515873	1008
18	rs74401127	A	G	0.0138889	1008
18	rs73458984	G	A	0.0505952	1008
18	rs12458638	A	G	0.55754	1008
18	rs36063562	A	G	0.210317	1008
18	rs1943132	G	A	0.195437	1008
18	rs28403887	T	G	0.355159	1008
18	rs950278	C	G	0.218254	1008
18	rs950279	G	A	0.350198	1008
18	rs7227090	A	G	0.352183	1008
18	rs4245252	C	A	0.199405	1008
18	rs8087529	C	T	0.200397	1008
18	rs138467072	G	A	0.0525794	1008
18	rs12458530	A	G	0.35119	1008
18	rs12456218	T	A	0.35119	1008
18	rs7242480	C	T	0.0337302	1008
18	rs2156287	C	T	0.775794	1008
18	rs1943135	G	A	0.337302	1008
18	rs16955895	A	G	0.046627	1008
18	rs6508178	G	T	0.210317	1008
18	rs141100448	T	C	0.0208333	1008
18	rs9958528	G	A	0.303571	1008
18	rs1943136	C	T	0.21131	1008
18	rs17483199	G	C	0.21627	1008
18	rs7241707	T	C	0.229167	1008
18	rs7241742	T	C	0.21131	1008
18	rs16955906	C	A	0.339286	1008
18	rs115985631	C	G	0.0337302	1008
18	rs9945127	A	G	0.339286	1008
18	rs9957857	T	G	0.21627	1008
18	rs187381194	C	T	0.0168651	1008
18	rs7233480	C	A	0.212302	1008
18	rs4147355	G	A	0.214286	1008
18	rs4147356	A	T	0.214286	1008
18	rs144920967	C	A	0.0436508	1008
18	rs8085635	C	T	0.214286	1008
18	rs1943106	G	T	0.202381	1008
18	rs12454568	C	T	0.315476	1008
18	rs9959777	T	G	0.215278	1008
18	rs6508179	A	C	0.21131	1008
18	rs67973712	C	G	0.224206	1008
18	rs1893569	G	A	0.343254	1008
18	rs9957173	G	A	0.214286	1008
18	rs16955910	T	G	0.34127	1008
18	rs35504520	C	T	0.210317	1008
18	rs12959551	C	T	0.215278	1008
18	rs149650103	T	C	0.0396825	1008
18	rs2000758	A	G	0.215278	1008
18	rs4940227	G	C	0.340278	1008
18	rs56341215	A	G	0.215278	1008
18	rs12957778	A	G	0.514881	1008
18	rs138540855	T	A	0.0198413	1008
18	rs35196449	C	T	0.34127	1008
18	rs75723989	G	T	0.00198413	1008
18	rs11082959	T	C	0.343254	1008
18	rs8097721	G	A	0.337302	1008
18	rs9966786	G	A	0.337302	1008
18	rs56071382	T	C	0.225198	1008
18	rs6508180	T	C	0.564484	1008
18	rs4940229	G	A	0.564484	1008
18	rs4940230	A	C	0.340278	1008
18	rs9955796	C	A	0.564484	1008
18	rs35166096	C	T	0.306548	1008
18	rs6508181	A	G	0.784722	1008
18	rs9962115	A	G	0.340278	1008
18	rs56888517	A	G	0.225198	1008
18	rs117202455	G	A	0.0337302	1008
18	rs4940231	T	C	0.78869	1008
18	rs4940232	A	C	0.78869	1008
18	rs142495325	G	T	0.0456349	1008
18	rs150961391	C	T	0.0456349	1008
18	rs4939714	G	A	0.787698	1008
18	rs8098489	G	A	0.787698	1008
18	rs8086856	C	T	0.225198	1008
18	rs7235054	C	T	0.214286	1008
18	rs55704566	C	T	0.34127	1008
18	rs72928160	C	T	0.225198	1008
18	rs9962094	G	C	0.214286	1008
18	rs74404374	A	G	0.310516	1008
18	rs76285833	A	G	0.310516	1008
18	rs9965121	A	G	0.345238	1008
18	rs67330260	A	G	0.225198	1008
18	rs28469582	T	C	0.220238	1008
18	rs118030056	G	A	0.0168651	1008
18	rs66804102	C	A	0.225198	1008
18	rs67300728	A	G	0.224206	1008
18	rs11663596	T	C	0.146825	1008
18	rs67539636	A	C	0.224206	1008
18	rs67913578	A	G	0.224206	1008
18	rs67582914	C	T	0.224206	1008
18	rs67165651	G	A	0.224206	1008
18	rs76886930	G	A	0.310516	1008
18	rs6508182	C	T	0.790675	1008
18	rs72928193	T	C	0.224206	1008
18	rs148158169	G	T	0.015873	1008
18	rs9958458	A	G	0.790675	1008
18	rs67230963	A	C	0.224206	1008
18	rs9962633	T	A	0.790675	1008
18	rs73956753	A	G	0.031746	1008
18	rs59456053	G	A	0.224206	1008
18	rs80100009	G	A	0.310516	1008
18	rs150445374	C	T	0.0119048	1008
18	rs8088528	A	G	0.34623	1008
18	rs111244708	G	A	0.224206	1008
18	rs67211888	C	T	0.224206	1008
18	rs68109263	A	G	0.230159	1008
18	rs76398773	C	T	0.30754	1008
18	rs112903063	C	T	0.308532	1008
18	rs9956051	T	C	0.791667	1008
18	rs28399882	A	G	0.21627	1008
18	rs7504990	T	C	0.759921	1008
18	rs8091077	A	G	0.21627	1008
18	rs58735160	G	A	0.224206	1008
18	rs35973632	C	G	0.21627	1008
18	rs714	A	G	0.798611	1008
18	rs7506663	T	C	0.767857	1008
18	rs67365230	T	C	0.21627	1008
18	rs77366429	T	C	0.21627	1008
18	rs72930014	C	G	0.222222	1008
18	rs9956172	C	T	0.316468	1008
18	rs35955517	T	C	0.21627	1008
18	rs56775657	A	G	0.031746	1008
18	rs9957080	G	T	0.759921	1008
18	rs9807752	A	T	0.3125	1008
18	rs56019588	A	C	0.224206	1008
18	rs9304437	T	G	0.760913	1008
18	rs6508183	C	T	0.759921	1008
18	rs66939940	T	G	0.21627	1008
18	rs36102648	G	A	0.21627	1008
18	rs8089479	C	T	0.031746	1008
18	rs4939717	A	G	0.309524	1008
18	rs59095967	T	C	0.230159	1008
18	rs7234521	A	G	0.768849	1008
18	rs7238466	A	G	0.792659	1008
18	rs28569227	G	A	0.224206	1008
18	rs73956754	C	T	0.030754	1008
18	rs28575839	C	T	0.224206	1008
18	rs73956755	T	C	0.030754	1008
18	rs4128955	T	A	0.223214	1008
18	rs7507060	C	T	0.75	1008
18	rs11082960	G	T	0.75	1008
18	rs11082961	G	A	0.297619	1008
18	rs10775503	C	T	0.301587	1008
18	rs75804237	T	C	0.0585317	1008
18	rs7237308	T	C	0.526786	1008
18	rs7236076	A	G	0.526786	1008
18	rs80020120	A	G	0.031746	1008
18	rs9962352	A	G	0.222222	1008
18	rs7242428	A	G	0.217262	1008
18	rs117817973	C	T	0.030754	1008
18	rs7228076	G	A	0.217262	1008
18	rs9945571	G	T	0.222222	1008
18	rs116882359	G	T	0.030754	1008
18	rs79260114	A	G	0.00297619	1008
18	rs7504512	G	A	0.750992	1008
18	rs7504478	C	T	0.302579	1008
18	rs11873115	C	T	0.217262	1008
18	rs74562817	T	G	0.300595	1008
18	rs12956043	G	A	0.217262	1008
18	rs73958623	A	G	0.031746	1008
18	rs4076100	G	A	0.218254	1008
18	rs7506454	G	A	0.749008	1008
18	rs56005836	C	T	0.220238	1008
18	rs4940233	C	G	0.297619	1008
18	rs55749022	C	G	0.529762	1008
18	rs9944713	C	A	0.749008	1008
18	rs74325060	C	T	0.297619	1008
18	rs12326258	G	T	0.441468	1008
18	rs7233818	T	C	0.758929	1008
18	rs79450567	A	T	0.0168651	1008
18	rs62097939	A	G	0.3125	1008
18	rs9963316	T	C	0.218254	1008
18	rs9951405	A	G	0.791667	1008
18	rs4940234	C	A	0.75	1008
18	rs12607155	A	G	0.299603	1008
18	rs113956550	C	T	0.223214	1008
18	rs58427689	C	T	0.301587	1008
18	rs67744445	G	A	0.222222	1008
18	rs8094933	C	T	0.75	1008
18	rs7505529	A	G	0.758929	1008
18	rs7237297	T	C	0.218254	1008
18	rs12455244	C	T	0.305556	1008
18	rs7236357	C	T	0.218254	1008
18	rs7240423	C	T	0.218254	1008
18	rs72932047	G	A	0.223214	1008
18	rs61537869	A	G	0.445437	1008
18	rs8083923	G	T	0.218254	1008
18	rs117413396	G	T	0.297619	1008
18	rs113784876	C	T	0.297619	1008
18	rs62097945	A	G	0.218254	1008
18	rs4076845	G	T	0.296627	1008
18	rs7505453	T	A	0.301587	1008
18	rs7505465	T	C	0.308532	1008
18	rs77591800	G	A	0.0198413	1008
18	rs76643958	G	A	0.0198413	1008
18	rs4077283	G	A	0.749008	1008
18	rs4078289	A	G	0.759921	1008
18	rs74932849	G	A	0.308532	1008
18	rs4078288	G	A	0.757937	1008
18	rs75987806	A	G	0.306548	1008
18	rs11872713	C	T	0.3125	1008
18	rs7504750	C	A	0.749008	1008
18	rs9950125	A	G	0.446429	1008
18	rs34245999	A	G	0.218254	1008
18	rs6508186	C	T	0.445437	1008
18	rs7506665	T	C	0.0486111	1008
18	rs12955701	T	A	0.757937	1008
18	rs148417947	T	C	0.0208333	1008
18	rs7504389	A	G	0.758929	1008
18	rs11082963	T	C	0.305556	1008
18	rs12457542	T	A	0.757937	1008
18	rs67277226	A	G	0.223214	1008
18	rs7505366	A	C	0.208333	1008
18	rs4940235	C	A	0.517857	1008
18	rs77867423	C	G	0.00198413	1008
18	rs59011740	G	A	0.031746	1008
18	rs75795342	C	A	0.047619	1008
18	rs9952826	G	A	0.381944	1008
18	rs7506242	A	G	0.382937	1008
18	rs6508187	C	A	0.381944	1008
18	rs7244199	A	C	0.0327381	1008
18	rs6417120	C	A	0.517857	1008
18	rs7244768	G	A	0.0327381	1008
18	rs11875796	G	T	0.479167	1008
18	rs8088299	T	G	0.430556	1008
18	rs7506428	A	C	0.389881	1008
18	rs66493109	G	A	0.387897	1008
18	rs8085965	G	T	0.394841	1008
18	rs73958667	A	G	0.0327381	1008
18	rs144446778	C	T	0.0357143	1008
18	rs146603662	C	T	0.00694444	1008
18	rs8087273	A	G	0.391865	1008
18	rs12958003	A	T	0.388889	1008
18	rs7505888	T	C	0.43254	1008
18	rs11082964	C	G	0.395833	1008
18	rs7505807	G	C	0.39881	1008
18	rs28561967	T	A	0.395833	1008
18	rs35724995	G	A	0.388889	1008
18	rs12608189	T	C	0.246032	1008
18	rs73958669	A	G	0.0327381	1008
18	rs117320027	G	A	0.093254	1008
18	rs79054081	T	C	0.0327381	1008
18	rs8084947	C	G	0.393849	1008
18	rs8085098	C	T	0.393849	1008
18	rs61566053	C	T	0.0327381	1008
18	rs7505483	A	T	0.387897	1008
18	rs59110446	C	A	0.0327381	1008
18	rs6508188	T	G	0.397817	1008
18	rs9950010	G	A	0.393849	1008
18	rs9949949	A	G	0.396825	1008
18	rs9950066	A	T	0.389881	1008
18	rs7505556	A	G	0.391865	1008
18	rs11874458	G	T	0.389881	1008
18	rs28718037	A	G	0.394841	1008
18	rs67685219	G	C	0.387897	1008
18	rs35396060	T	A	0.388889	1008
18	rs28474800	C	T	0.394841	1008
18	rs9962803	A	G	0.393849	1008
18	rs7505909	A	G	0.388889	1008
18	rs6508189	C	T	0.393849	1008
18	rs6508190	A	G	0.391865	1008
18	rs77115061	G	C	0.0496032	1008
18	rs7506807	C	T	0.393849	1008
18	rs7506784	A	T	0.396825	1008
18	rs7506999	T	G	0.396825	1008
18	rs71368908	G	C	0.393849	1008
18	rs7244694	T	C	0.426587	1008
18	rs66535948	C	T	0.388889	1008
18	rs57950523	T	A	0.0376984	1008
18	rs59681356	T	G	0.0376984	1008
18	rs60922802	A	G	0.0327381	1008
18	rs7229493	C	G	0.390873	1008
18	rs6508191	T	C	0.390873	1008
18	rs73957007	C	A	0.0327381	1008
18	rs73957009	G	A	0.0327381	1008
18	rs77584285	C	T	0.00793651	1008
18	rs9953376	A	G	0.391865	1008
18	rs151214836	G	T	0.0277778	1008
18	rs4132357	T	C	0.392857	1008
18	rs8096519	A	C	0.392857	1008
18	rs7241819	A	G	0.0327381	1008
18	rs7228737	T	A	0.0327381	1008
18	rs7227450	A	G	0.0327381	1008
18	rs12955140	C	T	0.376984	1008
18	rs12955163	A	G	0.377976	1008
18	rs28479824	C	T	0.376984	1008
18	rs28460190	T	C	0.376984	1008
18	rs59494746	C	T	0.0376984	1008
18	rs6508193	A	G	0.419643	1008
18	rs8099235	G	C	0.410714	1008
18	rs6508194	G	C	0.410714	1008
18	rs7226789	T	G	0.410714	1008
18	rs7244808	C	T	0.0327381	1008
18	rs76514135	T	A	0.0714286	1008
18	rs73957010	T	C	0.0327381	1008
18	rs141795759	C	A	0.0287698	1008
18	rs7242052	T	A	0.378968	1008
18	rs11874659	T	C	0.419643	1008
18	rs8084454	T	A	0.414683	1008
18	rs116845927	C	G	0.0515873	1008
18	rs4129439	T	C	0.00297619	1008
18	rs57641235	A	G	0.0327381	1008
18	rs8084270	G	A	0.41369	1008
18	rs66501208	A	C	0.377976	1008
18	rs28683803	A	G	0.381944	1008
18	rs8094435	A	G	0.416667	1008
18	rs76804221	C	T	0.0228175	1008
18	rs74384873	G	A	0.0376984	1008
18	rs142879699	C	T	0.0228175	1008
18	rs77366078	A	T	0.0327381	1008
18	rs73957015	C	T	0.0327381	1008
18	rs8082863	C	G	0.410714	1008
18	rs9947923	G	C	0.412698	1008
18	rs9947891	A	C	0.375	1008
18	rs9947974	A	G	0.407738	1008
18	rs62099173	T	G	0.0228175	1008
18	rs73957017	C	G	0.0327381	1008
18	rs9963521	T	C	0.411706	1008
18	rs7359818	T	C	0.0327381	1008
18	rs4506980	G	A	0.0228175	1008
18	rs4510098	G	T	0.0228175	1008
18	rs8098813	T	G	0.0357143	1008
18	rs4254388	C	T	0.380952	1008
18	rs60638615	C	T	0.0337302	1008
18	rs60237858	A	G	0.0327381	1008
18	rs9964201	C	A	0.37996	1008
18	rs73957018	G	A	0.0327381	1008
18	rs73957019	G	A	0.0327381	1008
18	rs12607343	T	C	0.241071	1008
18	rs143003578	T	C	0.0109127	1008
18	rs6508195	C	T	0.412698	1008
18	rs7227950	T	C	0.383929	1008
18	rs12606343	A	C	0.415675	1008
18	rs28629395	G	A	0.436508	1008
18	rs72917325	C	A	0.0327381	1008
18	rs4129323	G	C	0.4375	1008
18	rs117373335	A	G	0.00992063	1008
18	rs140141020	G	A	0.00892857	1008
18	rs4129322	G	A	0.376984	1008
18	rs12327491	G	A	0.415675	1008
18	rs12957045	T	G	0.377976	1008
18	rs72917329	G	A	0.0228175	1008
18	rs73957023	C	T	0.0327381	1008
18	rs35840237	T	A	0.435516	1008
18	rs73957024	T	C	0.0337302	1008
18	rs73957025	G	A	0.0337302	1008
18	rs9949889	C	T	0.40377	1008
18	rs9949928	A	G	0.438492	1008
18	rs3922754	T	C	0.441468	1008
18	rs4281791	C	T	0.0337302	1008
18	rs4078161	G	T	0.441468	1008
18	rs4078162	T	G	0.407738	1008
18	rs7504413	T	C	0.443452	1008
18	rs4077771	T	C	0.382937	1008
18	rs145787214	C	G	0.014881	1008
18	rs4368222	G	C	0.0277778	1008
18	rs4468701	T	C	0.0277778	1008
18	rs9961846	T	C	0.382937	1008
18	rs56291441	G	A	0.0386905	1008
18	rs66526762	A	G	0.383929	1008
18	rs11663393	G	A	0.0228175	1008
18	rs113034611	A	T	0.255952	1008
18	rs9962460	G	T	0.381944	1008
18	rs73957026	C	T	0.0337302	1008
18	rs56229265	A	G	0.0337302	1008
18	rs56287586	A	G	0.0337302	1008
18	rs4291980	T	G	0.0228175	1008
18	rs9945776	A	G	0.380952	1008
18	rs7233997	G	A	0.420635	1008
18	rs12607254	T	C	0.381944	1008
18	rs9807257	G	A	0.0337302	1008
18	rs4433873	A	T	0.385913	1008
18	rs9951892	C	T	0.381944	1008
18	rs9952089	A	G	0.44246	1008
18	rs7506909	A	G	0.0575397	1008
18	rs148250279	G	A	0.0119048	1008
18	rs4459619	T	C	0.0228175	1008
18	rs4453578	A	G	0.443452	1008
18	rs4444405	C	A	0.443452	1008
18	rs4270245	A	G	0.443452	1008
18	rs4456578	A	G	0.443452	1008
18	rs73957040	A	C	0.0337302	1008
18	rs12607886	C	T	0.420635	1008
18	rs10502963	T	C	0.420635	1008
18	rs4426414	G	C	0.443452	1008
18	rs12605900	T	A	0.420635	1008
18	rs34095568	C	T	0.419643	1008
18	rs35585120	A	C	0.420635	1008
18	rs34540811	C	T	0.420635	1008
18	rs34006123	C	T	0.420635	1008
18	rs8082811	A	G	0.420635	1008
18	rs35946824	G	C	0.420635	1008
18	rs56173310	A	G	0.420635	1008
18	rs4462678	A	G	0.0575397	1008
18	rs8083463	G	A	0.420635	1008
18	rs8084433	T	A	0.420635	1008
18	rs60830517	G	T	0.0347222	1008
18	rs9957443	T	G	0.421627	1008
18	rs16956110	C	T	0.421627	1008
18	rs9959803	T	C	0.385913	1008
18	rs62099183	T	C	0.0228175	1008
18	rs9947827	G	A	0.443452	1008
18	rs9947905	G	A	0.444444	1008
18	rs16956114	G	A	0.0396825	1008
18	rs9948463	G	A	0.381944	1008
18	rs4321259	G	A	0.0228175	1008
18	rs7238021	T	A	0.0337302	1008
18	rs75441300	G	T	0.0248016	1008
18	rs7506783	A	G	0.443452	1008
18	rs7506904	G	A	0.439484	1008
18	rs4602107	T	C	0.443452	1008
18	rs57141605	C	A	0.258929	1008
18	rs12956998	G	A	0.381944	1008
18	rs72919449	A	G	0.0337302	1008
18	rs11876419	G	C	0.443452	1008
18	rs11873586	T	G	0.0337302	1008
18	rs11876405	C	T	0.0337302	1008
18	rs9961246	C	A	0.382937	1008
18	rs9950661	T	C	0.404762	1008
18	rs185153332	T	C	0.030754	1008
18	rs17393029	T	A	0.405754	1008
18	rs7226390	A	C	0.443452	1008
18	rs4497765	A	G	0.449405	1008
18	rs56327309	C	G	0.0218254	1008
18	rs116884902	C	T	0.100198	1008
18	rs9946519	T	C	0.443452	1008
18	rs75634538	A	G	0.0545635	1008
18	rs10502964	A	G	0.115079	1008
18	rs7235008	T	C	0.443452	1008
18	rs9963182	A	G	0.381944	1008
18	rs4494619	T	G	0.0228175	1008
18	rs8098518	G	A	0.0337302	1008
18	rs11082966	T	C	0.0337302	1008
18	rs11082967	G	A	0.0337302	1008
18	rs4296324	C	G	0.0228175	1008
18	rs11659803	G	A	0.0218254	1008
18	rs7236657	T	G	0.0337302	1008
18	rs7235602	C	T	0.0337302	1008
18	rs9950187	A	T	0.381944	1008
18	rs7235942	A	G	0.0337302	1008
18	rs11082968	C	T	0.0337302	1008
18	rs4380115	C	G	0.122024	1008
18	rs8083719	A	G	0.443452	1008
18	rs76276817	C	G	0.0853175	1008
18	rs10163983	C	G	0.443452	1008
18	rs16956160	T	C	0.125992	1008
18	rs7233664	T	G	0.0337302	1008
18	rs8088927	G	A	0.404762	1008
18	rs8089270	G	A	0.443452	1008
18	rs16956165	A	G	0.126984	1008
18	rs4638654	A	G	0.443452	1008
18	rs56785723	C	T	0.0337302	1008
18	rs56719714	G	A	0.0337302	1008
18	rs57863253	G	A	0.0337302	1008
18	rs8089823	C	T	0.0337302	1008
18	rs5020052	T	G	0.0228175	1008
18	rs4474758	G	A	0.447421	1008
18	rs4534924	G	A	0.447421	1008
18	rs12326559	G	A	0.40873	1008
18	rs73957092	T	C	0.0337302	1008
18	rs8094882	A	T	0.0337302	1008
18	rs117095523	G	A	0.0287698	1008
18	rs4414555	T	C	0.277778	1008
18	rs4343352	T	C	0.277778	1008
18	rs12608058	A	C	0.0248016	1008
18	rs9957822	T	G	0.12996	1008
18	rs11872442	A	T	0.0337302	1008
18	rs16956187	T	C	0.402778	1008
18	rs8088666	A	G	0.44246	1008
18	rs12960524	G	A	0.127976	1008
18	rs12970188	A	G	0.561508	1008
18	rs8083111	T	C	0.0337302	1008
18	rs4548946	C	T	0.55754	1008
18	rs28376015	G	A	0.125992	1008
18	rs116941416	G	A	0.0138889	1008
18	rs8083043	G	A	0.59623	1008
18	rs8083977	T	C	0.59623	1008
18	rs9944880	G	A	0.125992	1008
18	rs141024128	T	G	0.0138889	1008
18	rs117249380	A	G	0.0198413	1008
18	rs35594898	T	A	0.156746	1008
18	rs35458640	G	A	0.156746	1008
18	rs76864750	A	G	0.0823413	1008
18	rs8096803	A	T	0.030754	1008
18	rs33999846	C	T	0.121032	1008
18	rs12454410	T	C	0.561508	1008
18	rs7228703	A	C	0.59623	1008
18	rs7229097	G	A	0.722222	1008
18	rs34556005	C	A	0.0337302	1008
18	rs56393416	C	T	0.030754	1008
18	rs4371227	C	T	0.55754	1008
18	rs11873641	T	C	0.0337302	1008
18	rs73957098	C	A	0.030754	1008
18	rs12607872	G	A	0.560516	1008
18	rs12966225	C	A	0.560516	1008
18	rs76011022	C	T	0.0684524	1008
18	rs4530205	G	A	0.560516	1008
18	rs57093578	C	T	0.030754	1008
18	rs4445960	G	A	0.59623	1008
18	rs117035834	G	T	0.0248016	1008
18	rs4315409	C	T	0.55754	1008
18	rs16956204	A	C	0.12996	1008
18	rs4349221	A	G	0.560516	1008
18	rs117478769	T	A	0.0238095	1008
18	rs34948189	C	G	0.125992	1008
18	rs12965244	A	G	0.560516	1008
18	rs4273117	G	A	0.0337302	1008
18	rs4578737	C	T	0.55754	1008
18	rs4423490	A	G	0.558532	1008
18	rs8098809	G	C	0.723214	1008
18	rs12457189	T	C	0.556548	1008
18	rs12966884	G	A	0.125	1008
18	rs34759354	A	T	0.125	1008
18	rs9956477	C	A	0.160714	1008
18	rs12456646	C	T	0.55754	1008
18	rs187502183	C	T	0.0337302	1008
18	rs8088624	G	A	0.125	1008
18	rs8089828	T	C	0.72123	1008
18	rs8088857	C	T	0.155754	1008
18	rs8092993	G	A	0.030754	1008
18	rs7238685	G	A	0.160714	1008
18	rs58142657	C	G	0.030754	1008
18	rs28572000	G	T	0.12996	1008
18	rs4939721	T	G	0.572421	1008
18	rs73457585	T	G	0.126984	1008
18	rs4939722	T	C	0.734127	1008
18	rs12970087	C	G	0.12004	1008
18	rs4939723	G	A	0.56746	1008
18	rs34642579	G	A	0.122024	1008
18	rs10153414	G	A	0.0327381	1008
18	rs8092150	G	A	0.128968	1008
18	rs12967441	G	A	0.568452	1008
18	rs12967822	C	G	0.568452	1008
18	rs12454142	G	A	0.568452	1008
18	rs948524	T	C	0.569444	1008
18	rs12454839	A	G	0.568452	1008
18	rs8089296	A	G	0.700397	1008
18	rs10502959	C	T	0.568452	1008
18	rs73960204	C	T	0.0297619	1008
18	rs12605603	C	G	0.571429	1008
18	rs9955274	G	A	0.703373	1008
18	rs11082969	C	G	0.568452	1008
18	rs11082970	G	T	0.569444	1008
18	rs34162293	G	A	0.569444	1008
18	rs56411614	G	A	0.0337302	1008
18	rs9944703	A	G	0.700397	1008
18	rs9956982	T	A	0.125992	1008
18	rs6508197	T	C	0.701389	1008
18	rs4372758	C	T	0.734127	1008
18	rs3819116	T	C	0.701389	1008
18	rs2276147	G	A	0.126984	1008
18	rs116701538	A	G	0.0297619	1008
18	rs9963392	T	C	0.704365	1008
18	rs9963399	T	G	0.704365	1008
18	rs117914556	C	G	0.0595238	1008
18	rs9957223	A	G	0.704365	1008
18	rs4245253	A	G	0.704365	1008
18	rs35398250	G	A	0.126984	1008
18	rs4245254	A	G	0.704365	1008
18	rs4245255	C	G	0.704365	1008
18	rs4636988	A	C	0.704365	1008
18	rs4264463	T	C	0.704365	1008
18	rs4940240	G	A	0.704365	1008
18	rs4940241	A	G	0.703373	1008
18	rs4940242	G	A	0.572421	1008
18	rs28529496	G	A	0.126984	1008
18	rs28679630	C	G	0.701389	1008
18	rs8095327	T	C	0.734127	1008
18	rs28631779	T	C	0.701389	1008
18	rs4513167	C	T	0.574405	1008
18	rs9953629	T	C	0.701389	1008
18	rs4380113	A	T	0.701389	1008
18	rs4380114	A	G	0.704365	1008
18	rs4525560	T	C	0.701389	1008
18	rs7240372	C	T	0.126984	1008
18	rs4940243	C	G	0.701389	1008
18	rs7226571	T	C	0.701389	1008
18	rs4245256	T	C	0.701389	1008
18	rs4410149	T	A	0.701389	1008
18	rs4359515	T	G	0.701389	1008
18	rs73960208	A	G	0.0327381	1008
18	rs148017237	C	T	0.014881	1008
18	rs4444404	T	C	0.701389	1008
18	rs34844064	T	A	0.125992	1008
18	rs4372757	C	T	0.701389	1008
18	rs4940244	A	G	0.701389	1008
18	rs9959914	A	G	0.701389	1008
18	rs9949312	T	A	0.701389	1008
18	rs12457406	C	A	0.701389	1008
18	rs12457407	C	G	0.696429	1008
18	rs4278818	C	T	0.734127	1008
18	rs4245257	C	T	0.701389	1008
18	rs4939724	A	T	0.701389	1008
18	rs16956260	G	A	0.0327381	1008
18	rs4940245	A	G	0.569444	1008
18	rs4614799	G	A	0.569444	1008
18	rs9966662	C	T	0.126984	1008
18	rs4291978	A	G	0.701389	1008
18	rs141794403	C	T	0.0367063	1008
18	rs16956268	C	T	0.186508	1008
18	rs9949444	A	C	0.630952	1008
18	rs77350000	T	G	0.0615079	1008
18	rs17486305	C	T	0.0218254	1008
18	rs9807382	C	G	0.0337302	1008
18	rs118176980	C	A	0.100198	1008
18	rs138045154	C	T	0.0109127	1008
18	rs9953762	G	A	0.126984	1008
18	rs4277413	G	A	0.734127	1008
18	rs4423491	C	G	0.734127	1008
18	rs150946229	A	T	0.00992063	1008
18	rs9989538	T	G	0.0337302	1008
18	rs6417121	A	G	0.734127	1008
18	rs4419125	T	A	0.573413	1008
18	rs4417608	G	C	0.734127	1008
18	rs12455474	T	G	0.574405	1008
18	rs10853627	T	C	0.574405	1008
18	rs16956296	T	C	0.126984	1008
18	rs140962121	T	C	0.015873	1008
18	rs10775504	G	A	0.701389	1008
18	rs2000696	G	A	0.569444	1008
18	rs73960212	T	A	0.0337302	1008
18	rs12454147	G	T	0.569444	1008
18	rs12456765	T	C	0.576389	1008
18	rs12454116	A	G	0.576389	1008
18	rs8083850	A	G	0.573413	1008
18	rs9948554	G	T	0.12996	1008
18	rs73960215	G	A	0.0337302	1008
18	rs76615816	A	T	0.00198413	1008
18	rs17408393	A	G	0.0218254	1008
18	rs12959099	A	G	0.183532	1008
18	rs7505145	A	C	0.188492	1008
18	rs9951445	A	C	0.127976	1008
18	rs9951529	C	T	0.127976	1008
18	rs9966566	T	A	0.127976	1008
18	rs12969315	G	T	0.127976	1008
18	rs7243019	C	T	0.188492	1008
18	rs16956327	G	A	0.128968	1008
18	rs56379285	T	C	0.0337302	1008
18	rs12956266	C	T	0.127976	1008
18	rs10469019	A	G	0.0337302	1008
18	rs4296323	C	A	0.127976	1008
18	rs7245004	C	A	0.184524	1008
18	rs9944782	G	A	0.127976	1008
18	rs4940246	T	C	0.568452	1008
18	rs12957781	A	G	0.127976	1008
18	rs17487256	C	T	0.0218254	1008
18	rs7232543	A	G	0.0228175	1008
18	rs7233123	G	A	0.0267857	1008
18	rs17487277	C	G	0.0218254	1008
18	rs8097377	A	T	0.161706	1008
18	rs9954922	G	T	0.127976	1008
18	rs147725024	G	A	0.0337302	1008
18	rs16956346	A	T	0.127976	1008
18	rs62099230	G	A	0.0218254	1008
18	rs7230285	G	A	0.0228175	1008
18	rs9946770	C	T	0.127976	1008
18	rs7230446	G	A	0.0228175	1008
18	rs17487484	T	G	0.0228175	1008
18	rs12958119	T	G	0.127976	1008
18	rs16956352	A	C	0.126984	1008
18	rs2069191	T	C	0.0267857	1008
18	rs10221412	T	C	0.154762	1008
18	rs62099231	G	A	0.0267857	1008
18	rs73960220	C	T	0.0337302	1008
18	rs8084239	T	C	0.0267857	1008
18	rs7227160	A	G	0.0337302	1008
18	rs10221371	C	A	0.0228175	1008
18	rs9973086	A	G	0.0337302	1008
18	rs8084351	G	A	0.0228175	1008
18	rs8084280	A	T	0.0228175	1008
18	rs73960258	G	A	0.0337302	1008
18	rs12958959	C	T	0.127976	1008
18	rs3794923	C	T	0.0218254	1008
18	rs62099232	C	T	0.0218254	1008
18	rs11662175	T	C	0.154762	1008
18	rs60939828	T	C	0.0228175	1008
18	rs9967014	A	G	0.127976	1008
18	rs80270462	T	C	0.0297619	1008
18	rs12604508	A	G	0.569444	1008
18	rs62099234	C	T	0.0228175	1008
18	rs62099235	G	A	0.0228175	1008
18	rs35749078	C	A	0.127976	1008
18	rs62099236	G	T	0.0228175	1008
18	rs7227069	G	A	0.0228175	1008
18	rs2298606	T	C	0.154762	1008
18	rs11082972	C	T	0.186508	1008
18	rs12963433	A	C	0.128968	1008
18	rs118038870	G	A	0.0436508	1008
18	rs12326120	G	A	0.0327381	1008
18	rs62100765	C	T	0.0218254	1008
18	rs117947395	C	T	0.0337302	1008
18	rs61016565	C	T	0.0327381	1008
18	rs62100766	G	T	0.0218254	1008
18	rs149905275	G	A	0.0605159	1008
18	rs6508207	T	C	0.1875	1008
18	rs62100767	A	G	0.0218254	1008
18	rs6508208	G	C	0.1875	1008
18	rs9944991	T	A	0.127976	1008
18	rs8086812	C	G	0.0228175	1008
18	rs62100769	G	A	0.0228175	1008
18	rs55906054	A	G	0.0228175	1008
18	rs72923258	A	T	0.564484	1008
18	rs7237256	G	A	0.164683	1008
18	rs62100771	A	G	0.0218254	1008
18	rs62100772	G	A	0.0228175	1008
18	rs12958954	A	T	0.131944	1008
18	rs68048120	G	C	0.127976	1008
18	rs66706659	G	A	0.0327381	1008
18	rs12964204	G	A	0.164683	1008
18	rs9951763	G	A	0.164683	1008
18	rs117774417	G	T	0.0188492	1008
18	rs7243444	G	A	0.164683	1008
18	rs7243345	C	T	0.16369	1008
18	rs6508209	G	A	0.1875	1008
18	rs7243973	G	T	0.0327381	1008
18	rs4245258	A	C	0.755952	1008
18	rs12956682	G	T	0.160714	1008
18	rs4609919	A	G	0.755952	1008
18	rs60234723	C	T	0.0327381	1008
18	rs11663824	C	A	0.0218254	1008
18	rs9304441	C	T	0.127976	1008
18	rs16956378	G	A	0.0327381	1008
18	rs4632195	C	T	0.0555556	1008
18	rs6508210	A	C	0.0595238	1008
18	rs10502965	G	A	0.126984	1008
18	rs1367633	G	A	0.0228175	1008
18	rs10502966	A	G	0.0218254	1008
18	rs8089330	T	C	0.758929	1008
18	rs7237110	A	T	0.0337302	1008
18	rs77370130	C	T	0.0228175	1008
18	rs17488316	A	T	0.0228175	1008
18	rs7243601	T	G	0.758929	1008
18	rs12968428	A	G	0.698413	1008
18	rs7243008	A	T	0.0228175	1008
18	rs7243756	G	A	0.0337302	1008
18	rs11082973	C	T	0.0337302	1008
18	rs7238231	A	G	0.0337302	1008
18	rs1367638	G	C	0.0228175	1008
18	rs8098405	A	G	0.0267857	1008
18	rs73957110	A	G	0.0337302	1008
18	rs8099160	G	A	0.0267857	1008
18	rs8085649	C	G	0.758929	1008
18	rs57841322	T	C	0.0228175	1008
18	rs28628885	A	G	0.0267857	1008
18	rs7231178	G	A	0.0654762	1008
18	rs13339708	C	T	0.0386905	1008
18	rs62100775	A	G	0.0218254	1008
18	rs16956387	C	A	0.104167	1008
18	rs75891090	T	C	0.0456349	1008
18	rs17488531	G	A	0.0228175	1008
18	rs11661696	C	T	0.588294	1008
18	rs62100777	G	A	0.0267857	1008
18	rs73957112	G	T	0.0327381	1008
18	rs6508212	A	G	0.765873	1008
18	rs35580963	G	C	0.105159	1008
18	rs17488580	G	T	0.0218254	1008
18	rs16956392	T	C	0.0376984	1008
18	rs62100778	A	G	0.0267857	1008
18	rs59723594	A	C	0.0337302	1008
18	rs16956398	A	G	0.240079	1008
18	rs73957115	A	C	0.0337302	1008
18	rs79378934	G	A	0.0337302	1008
18	rs1821075	G	A	0.569444	1008
18	rs78417852	A	G	0.0337302	1008
18	rs17488727	A	C	0.0218254	1008
18	rs34197805	C	T	0.144841	1008
18	rs7231742	G	A	0.628968	1008
18	rs4456576	C	G	0.0218254	1008
18	rs11660990	T	C	0.574405	1008
18	rs11664095	A	G	0.574405	1008
18	rs146666838	A	C	0.0198413	1008
18	rs79747779	T	A	0.0327381	1008
18	rs8085221	C	T	0.0337302	1008
18	rs71368918	G	A	0.126984	1008
18	rs73957117	T	C	0.0337302	1008
18	rs78800255	A	G	0.0406746	1008
18	rs73957118	C	T	0.0337302	1008
18	rs1811358	G	A	0.606151	1008
18	rs919584	A	G	0.0337302	1008
18	rs60491644	C	T	0.0386905	1008
18	rs8087057	G	A	0.0386905	1008
18	rs2879526	G	A	0.628968	1008
18	rs7232783	T	C	0.775794	1008
18	rs11082974	C	A	0.573413	1008
18	rs10853628	T	C	0.607143	1008
18	rs73957121	T	A	0.0337302	1008
18	rs59120718	T	C	0.0337302	1008
18	rs73957122	A	G	0.0337302	1008
18	rs73957123	G	A	0.0337302	1008
18	rs73957124	G	T	0.0337302	1008
18	rs79735443	C	G	0.0337302	1008
18	rs7230034	T	C	0.630952	1008
18	rs57439860	G	C	0.0337302	1008
18	rs73957125	A	C	0.0337302	1008
18	rs28444913	T	G	0.568452	1008
18	rs16956411	A	G	0.573413	1008
18	rs1078459	T	G	0.607143	1008
18	rs17410557	T	C	0.0218254	1008
18	rs2339638	T	G	0.149802	1008
18	rs12326280	C	T	0.0357143	1008
18	rs17501820	C	T	0.0218254	1008
18	rs1431181	G	A	0.0228175	1008
18	rs73957129	G	A	0.0357143	1008
18	rs7237773	A	C	0.154762	1008
18	rs145897070	C	T	0.00793651	1008
18	rs12966074	T	C	0.142857	1008
18	rs12969597	G	A	0.202381	1008
18	rs139314868	G	A	0.046627	1008
18	rs186811389	T	G	0.00992063	1008
18	rs141797582	A	G	0.154762	1008
18	rs113875255	T	C	0.737103	1008
18	rs55668360	A	G	0.0357143	1008
18	rs138398347	A	G	0.154762	1008
18	rs58280938	G	T	0.0357143	1008
18	rs12327102	G	C	0.217262	1008
18	rs12326386	T	C	0.15377	1008
18	rs7237361	A	G	0.736111	1008
18	rs73957132	C	T	0.0357143	1008
18	rs76862750	G	A	0.0357143	1008
18	rs1431197	G	A	0.204365	1008
18	rs10502967	C	T	0.513889	1008
18	rs17411025	C	G	0.0218254	1008
18	rs4939727	G	A	0.514881	1008
18	rs75353577	C	T	0.0357143	1008
18	rs4939728	A	G	0.516865	1008
18	rs79807417	A	T	0.0416667	1008
18	rs17411061	C	T	0.0218254	1008
18	rs117137093	T	C	0.0208333	1008
18	rs8085053	C	A	0.0357143	1008
18	rs62097980	G	A	0.0218254	1008
18	rs73957140	A	G	0.0357143	1008
18	rs1431188	A	G	0.0218254	1008
18	rs10502968	C	A	0.0376984	1008
18	rs11664776	T	C	0.517857	1008
18	rs16956461	T	C	0.0376984	1008
18	rs61063719	C	T	0.0357143	1008
18	rs56399795	G	A	0.0357143	1008
18	rs59166914	G	A	0.0367063	1008
18	rs11660187	C	A	0.0218254	1008
18	rs57802475	G	A	0.0416667	1008
18	rs56206740	C	T	0.0376984	1008
18	rs58819541	G	A	0.0376984	1008
18	rs75205623	A	G	0.0376984	1008
18	rs59186653	T	C	0.0416667	1008
18	rs1431187	T	C	0.742063	1008
18	rs73463054	T	C	0.0376984	1008
18	rs7229129	C	T	0.512897	1008
18	rs10084040	A	G	0.0357143	1008
18	rs6508215	C	G	0.0357143	1008
18	rs8095056	G	A	0.541667	1008
18	rs7239818	A	T	0.718254	1008
18	rs2068861	G	A	0.513889	1008
18	rs1821074	A	G	0.0357143	1008
18	rs56027651	T	A	0.0218254	1008
18	rs12709769	T	C	0.155754	1008
18	rs17411339	A	G	0.0218254	1008
18	rs1816360	G	C	0.723214	1008
18	rs12605405	G	A	0.12004	1008
18	rs9954088	A	G	0.160714	1008
18	rs9966618	T	C	0.160714	1008
18	rs62097985	C	T	0.0218254	1008
18	rs8098042	G	A	0.0357143	1008
18	rs1821073	T	G	0.156746	1008
18	rs10469020	A	T	0.144841	1008
18	rs6508216	A	G	0.735119	1008
18	rs11660938	G	T	0.0218254	1008
18	rs80238995	T	C	0.00198413	1008
18	rs9953546	A	G	0.14881	1008
18	rs1594459	G	A	0.145833	1008
18	rs1346913	T	G	0.157738	1008
18	rs7505089	A	G	0.15377	1008
18	rs7505394	T	C	0.159722	1008
18	rs1367632	A	T	0.150794	1008
18	rs12964775	G	A	0.156746	1008
18	rs8093938	G	C	0.0357143	1008
18	rs6508217	A	G	0.739087	1008
18	rs905761	C	T	0.521825	1008
18	rs1847562	T	C	0.159722	1008
18	rs76271020	A	G	0.0982143	1008
18	rs62097986	C	A	0.0297619	1008
18	rs4643406	C	T	0.191468	1008
18	rs62097987	T	G	0.0297619	1008
18	rs1813714	C	T	0.159722	1008
18	rs924858	A	G	0.160714	1008
18	rs12968962	T	C	0.160714	1008
18	rs12969090	T	G	0.160714	1008
18	rs1431183	G	A	0.152778	1008
18	rs1431182	C	G	0.152778	1008
18	rs1988344	T	C	0.159722	1008
18	rs17411548	G	T	0.0327381	1008
18	rs1813854	A	G	0.159722	1008
18	rs60898995	C	T	0.0357143	1008
18	rs6508218	A	G	0.155754	1008
18	rs12960007	A	C	0.154762	1008
18	rs924857	A	C	0.15873	1008
18	rs12961446	T	C	0.154762	1008
18	rs74662231	T	C	0.115079	1008
18	rs4940249	A	G	0.144841	1008
18	rs7407520	G	A	0.809524	1008
18	rs11082975	G	C	0.0327381	1008
18	rs2879513	A	G	0.15873	1008
18	rs1504742	T	C	0.15873	1008
18	rs62097989	A	G	0.0327381	1008
18	rs1594460	C	A	0.144841	1008
18	rs12957583	G	C	0.154762	1008
18	rs28595777	C	A	0.15873	1008
18	rs72925341	C	T	0.0327381	1008
18	rs78867956	T	C	0.0357143	1008
18	rs11082976	A	C	0.630952	1008
18	rs11877496	C	T	0.179563	1008
18	rs11877505	A	G	0.0327381	1008
18	rs12968053	G	A	0.140873	1008
18	rs34094552	G	A	0.140873	1008
18	rs12955667	G	A	0.140873	1008
18	rs12955696	C	T	0.157738	1008
18	rs56291455	C	A	0.598214	1008
18	rs12969934	T	G	0.142857	1008
18	rs6508219	A	T	0.780754	1008
18	rs6508220	A	G	0.748016	1008
18	rs60453854	C	T	0.0357143	1008
18	rs75015568	C	G	0.0744048	1008
18	rs6508221	A	G	0.792659	1008
18	rs1431193	G	A	0.141865	1008
18	rs1431194	C	T	0.141865	1008
18	rs1431195	C	T	0.156746	1008
18	rs1431196	A	G	0.0337302	1008
18	rs3817093	T	C	0.047619	1008
18	rs6508222	A	G	0.160714	1008
18	rs73957145	C	T	0.0357143	1008
18	rs4940251	A	C	0.597222	1008
18	rs4940252	A	G	0.195437	1008
18	rs8090222	A	G	0.0357143	1008
18	rs1367640	T	G	0.156746	1008
18	rs12962075	G	A	0.139881	1008
18	rs7506400	C	T	0.144841	1008
18	rs143564216	C	T	0.031746	1008
18	rs8084830	T	C	0.587302	1008
18	rs62097992	T	C	0.0327381	1008
18	rs11873021	A	G	0.0327381	1008
18	rs12963046	A	G	0.141865	1008
18	rs7505772	C	T	0.733135	1008
18	rs7505903	C	T	0.767857	1008
18	rs1963070	C	T	0.587302	1008
18	rs1963071	G	A	0.141865	1008
18	rs8089704	A	C	0.380952	1008
18	rs62097994	T	A	0.0327381	1008
18	rs12957530	G	A	0.14881	1008
18	rs151322702	C	T	0.0833333	1008
18	rs74367954	T	A	0.14881	1008
18	rs149504572	T	C	0.0833333	1008
18	rs28868998	T	C	0.572421	1008
18	rs7236567	A	T	0.231151	1008
18	rs62097995	T	A	0.0327381	1008
18	rs62097996	C	A	0.0327381	1008
18	rs6508223	C	T	0.0357143	1008
18	rs6508224	C	T	0.231151	1008
18	rs6508225	C	T	0.231151	1008
18	rs13313703	T	C	0.16369	1008
18	rs141122018	A	G	0.0376984	1008
18	rs55885537	A	G	0.0357143	1008
18	rs79786489	G	T	0.0357143	1008
18	rs56931789	C	T	0.0357143	1008
18	rs10153335	T	C	0.160714	1008
18	rs6508226	A	G	0.232143	1008
18	rs1346914	G	T	0.0327381	1008
18	rs9963815	G	A	0.571429	1008
18	rs12458143	A	G	0.571429	1008
18	rs8098084	G	C	0.185516	1008
18	rs11662416	T	G	0.0327381	1008
18	rs73957148	T	G	0.0347222	1008
18	rs12961704	A	C	0.160714	1008
18	rs12962087	G	C	0.14881	1008
18	rs12962118	C	A	0.14881	1008
18	rs57791683	T	C	0.209325	1008
18	rs12966663	G	A	0.428571	1008
18	rs2047914	C	T	0.0327381	1008
18	rs8097413	T	C	0.183532	1008
18	rs2043146	T	G	0.428571	1008
18	rs2043145	A	G	0.0327381	1008
18	rs8092279	C	G	0.183532	1008
18	rs76512767	G	A	0.0138889	1008
18	rs1897261	A	G	0.428571	1008
18	rs11665094	A	G	0.428571	1008
18	rs8097821	G	A	0.195437	1008
18	rs8098702	T	C	0.160714	1008
18	rs17503301	G	A	0.195437	1008
18	rs34921006	G	T	0.159722	1008
18	rs12956113	C	T	0.159722	1008
18	rs12959829	A	G	0.159722	1008
18	rs1979914	G	A	0.0327381	1008
18	rs1835619	T	G	0.196429	1008
18	rs7240629	T	A	0.197421	1008
18	rs4450475	C	T	0.571429	1008
18	rs68096834	C	A	0.198413	1008
18	rs1897260	T	C	0.0347222	1008
18	rs8082757	G	T	0.159722	1008
18	rs965943	A	G	0.572421	1008
18	rs17503448	T	C	0.0327381	1008
18	rs8087757	G	A	0.0347222	1008
18	rs1504746	T	C	0.0327381	1008
18	rs1504745	T	C	0.198413	1008
18	rs10469021	A	G	0.160714	1008
18	rs7241424	G	A	0.197421	1008
18	rs7242224	G	A	0.0347222	1008
18	rs11872471	G	T	0.194444	1008
18	rs1367637	T	C	0.429563	1008
18	rs1367636	T	C	0.429563	1008
18	rs11872486	C	T	0.194444	1008
18	rs11872483	A	T	0.196429	1008
18	rs11872549	G	C	0.196429	1008
18	rs72925397	C	G	0.196429	1008
18	rs9954344	C	G	0.569444	1008
18	rs1367635	T	C	0.194444	1008
18	rs73957152	A	T	0.0347222	1008
18	rs2195722	G	T	0.569444	1008
18	rs145162105	G	A	0.00793651	1008
18	rs62098012	C	T	0.0327381	1008
18	rs13381535	A	G	0.160714	1008
18	rs112514169	T	C	0.198413	1008
18	rs10469022	A	G	0.195437	1008
18	rs10469023	T	C	0.160714	1008
18	rs11873644	T	C	0.198413	1008
18	rs10469024	A	C	0.429563	1008
18	rs9950970	T	C	0.571429	1008
18	rs62098013	G	A	0.0327381	1008
18	rs76051426	G	A	0.15873	1008
18	rs1367634	T	G	0.430556	1008
18	rs72927212	C	T	0.195437	1008
18	rs12954274	C	T	0.427579	1008
18	rs72927214	T	A	0.196429	1008
18	rs56162392	A	G	0.198413	1008
18	rs16956615	A	C	0.198413	1008
18	rs55974106	G	A	0.198413	1008
18	rs72927217	C	G	0.198413	1008
18	rs76578289	T	A	0.0218254	1008
18	rs62098014	T	C	0.0327381	1008
18	rs12956187	A	G	0.426587	1008
18	rs11082980	A	G	0.198413	1008
18	rs8091083	T	A	0.193452	1008
18	rs12956913	A	G	0.160714	1008
18	rs73957159	T	A	0.0347222	1008
18	rs73957160	C	T	0.0347222	1008
18	rs12963080	T	G	0.160714	1008
18	rs72927224	A	G	0.196429	1008
18	rs11664320	T	C	0.0674603	1008
18	rs12968567	T	C	0.428571	1008
18	rs73957161	G	A	0.0347222	1008
18	rs73957162	C	G	0.0347222	1008
18	rs2339578	G	A	0.571429	1008
18	rs6508229	G	C	0.428571	1008
18	rs143532531	G	T	0.0833333	1008
18	rs8088265	C	G	0.0347222	1008
18	rs62098017	A	C	0.0327381	1008
18	rs11876231	C	T	0.195437	1008
18	rs11876254	C	G	0.357143	1008
18	rs9960416	A	G	0.732143	1008
18	rs11876936	G	A	0.267857	1008
18	rs55947207	G	A	0.268849	1008
18	rs8093717	A	G	0.0347222	1008
18	rs8094117	G	C	0.0347222	1008
18	rs12969525	C	A	0.159722	1008
18	rs11872725	G	T	0.197421	1008
18	rs7235844	G	A	0.159722	1008
18	rs7237127	T	A	0.232143	1008
18	rs7235888	A	T	0.571429	1008
18	rs11874299	A	C	0.359127	1008
18	rs9953648	G	T	0.571429	1008
18	rs7242550	T	G	0.160714	1008
18	rs7241828	G	T	0.159722	1008
18	rs7241752	A	G	0.160714	1008
18	rs78769585	A	G	0.0218254	1008
18	rs62098020	C	T	0.0327381	1008
18	rs72927242	G	T	0.198413	1008
18	rs73957167	G	A	0.0347222	1008
18	rs73957169	C	T	0.0347222	1008
18	rs11873306	G	A	0.197421	1008
18	rs73957170	G	A	0.0347222	1008
18	rs4405620	C	A	0.0327381	1008
18	rs78496588	C	T	0.0347222	1008
18	rs112000341	G	A	0.196429	1008
18	rs57740540	C	A	0.0347222	1008
18	rs17412636	A	C	0.0327381	1008
18	rs11874922	A	G	0.196429	1008
18	rs12970769	G	A	0.159722	1008
18	rs56030110	A	T	0.0327381	1008
18	rs10502969	A	C	0.159722	1008
18	rs7231225	C	T	0.0347222	1008
18	rs7232507	T	C	0.0347222	1008
18	rs7231347	C	T	0.0347222	1008
18	rs72927260	A	T	0.198413	1008
18	rs10502970	T	C	0.357143	1008
18	rs10502971	G	A	0.0714286	1008
18	rs10502972	A	G	0.159722	1008
18	rs17412782	T	C	0.0327381	1008
18	rs16956626	G	A	0.197421	1008
18	rs62098022	T	C	0.0327381	1008
18	rs72927272	A	C	0.195437	1008
18	rs1504743	G	C	0.41369	1008
18	rs1504744	G	A	0.0327381	1008
18	rs10853629	A	G	0.55754	1008
18	rs73957171	A	C	0.0347222	1008
18	rs72927275	A	G	0.195437	1008
18	rs72927278	C	T	0.195437	1008
18	rs72927280	C	T	0.195437	1008
18	rs11877997	T	C	0.483135	1008
18	rs148348465	G	T	0.0347222	1008
18	rs12956821	T	G	0.486111	1008
18	rs76314072	A	G	0.151786	1008
18	rs10515959	G	T	0.441468	1008
18	rs11082981	C	G	0.198413	1008
18	rs72927286	G	A	0.201389	1008
18	rs62098023	A	C	0.0327381	1008
18	rs73957174	A	G	0.0347222	1008
18	rs62098036	A	G	0.268849	1008
18	rs8095929	T	C	0.205357	1008
18	rs11877400	G	T	0.265873	1008
18	rs62098037	C	T	0.265873	1008
18	rs72927294	C	T	0.196429	1008
18	rs72927295	C	A	0.198413	1008
18	rs60218578	T	G	0.265873	1008
18	rs10048229	G	A	0.197421	1008
18	rs7226995	A	G	0.269841	1008
18	rs7227402	G	T	0.0684524	1008
18	rs6508231	C	T	0.265873	1008
18	rs1118897	G	A	0.265873	1008
18	rs72927299	G	A	0.197421	1008
18	rs58785519	C	T	0.0347222	1008
18	rs73957175	C	T	0.0347222	1008
18	rs8098039	T	G	0.290675	1008
18	rs8097041	A	T	0.360119	1008
18	rs16956637	A	G	0.196429	1008
18	rs151278016	C	T	0.0109127	1008
18	rs77407603	G	T	0.0168651	1008
18	rs75248978	A	T	0.0228175	1008
18	rs16960571	A	G	0.290675	1008
18	rs72929406	A	C	0.196429	1008
18	rs62098040	A	G	0.232143	1008
18	rs34563569	C	T	0.556548	1008
18	rs8091068	T	C	0.357143	1008
18	rs12956476	C	T	0.00595238	1008
18	rs55968250	A	G	0.196429	1008
18	rs12957114	G	A	0.279762	1008
18	rs56242033	C	T	0.0347222	1008
18	rs12604606	A	G	0.451389	1008
18	rs62098042	G	A	0.0327381	1008
18	rs62098043	A	G	0.0327381	1008
18	rs62098044	G	C	0.0327381	1008
18	rs62098046	T	C	0.0327381	1008
18	rs17504372	C	T	0.0327381	1008
18	rs16956641	A	G	0.197421	1008
18	rs11082983	A	G	0.196429	1008
18	rs11082984	A	G	0.196429	1008
18	rs11082985	G	A	0.229167	1008
18	rs11082986	C	G	0.196429	1008
18	rs150584708	T	G	0.00198413	1008
18	rs79646034	A	T	0.0367063	1008
18	rs62098047	G	A	0.0327381	1008
18	rs114363453	G	A	0.0347222	1008
18	rs1553521	T	C	0.553571	1008
18	rs62098048	C	G	0.0327381	1008
18	rs12606436	G	A	0.196429	1008
18	rs1910713	C	A	0.217262	1008
18	rs62098049	G	A	0.0327381	1008
18	rs1394464	A	C	0.196429	1008
18	rs1394465	G	T	0.229167	1008
18	rs1394466	A	G	0.229167	1008
18	rs17504520	G	T	0.229167	1008
18	rs72929440	A	G	0.196429	1008
18	rs11876282	G	C	0.229167	1008
18	rs12963775	C	T	0.24504	1008
18	rs11876941	G	A	0.229167	1008
18	rs2062877	C	A	0.243056	1008
18	rs12607571	A	G	0.229167	1008
18	rs11876975	C	T	0.229167	1008
18	rs12607674	C	T	0.229167	1008
18	rs12965192	C	A	0.475198	1008
18	rs72929453	C	T	0.196429	1008
18	rs62098050	A	G	0.229167	1008
18	rs55792100	A	G	0.229167	1008
18	rs60658082	C	T	0.229167	1008
18	rs1394463	C	T	0.196429	1008
18	rs12969469	G	A	0.243056	1008
18	rs11665242	A	G	0.031746	1008
18	rs4940255	C	A	0.52381	1008
18	rs11662234	T	G	0.228175	1008
18	rs11665364	G	T	0.228175	1008
18	rs11662271	T	C	0.229167	1008
18	rs11665326	A	G	0.22619	1008
18	rs62098051	A	G	0.262897	1008
18	rs77627823	G	A	0.00992063	1008
18	rs17504871	G	A	0.220238	1008
18	rs62098054	G	C	0.22123	1008
18	rs11872758	G	A	0.22123	1008
18	rs11872738	C	A	0.220238	1008
18	rs1504741	C	G	0.65377	1008
18	rs62098055	A	G	0.22123	1008
18	rs17413886	T	C	0.22123	1008
18	rs79615356	A	C	0.0426587	1008
18	rs11664220	T	G	0.22123	1008
18	rs11660799	G	A	0.22123	1008
18	rs11660761	A	G	0.22123	1008
18	rs77956000	G	A	0.171627	1008
18	rs11661458	C	G	0.22123	1008
18	rs11664978	T	C	0.22123	1008
18	rs12967544	T	C	0.251984	1008
18	rs55965629	A	G	0.22123	1008
18	rs73467289	T	C	0.031746	1008
18	rs73960113	T	G	0.031746	1008
18	rs56217121	A	G	0.22123	1008
18	rs55934710	C	T	0.717262	1008
18	rs56371758	A	G	0.720238	1008
18	rs16956659	T	G	0.492063	1008
18	rs73467291	C	T	0.031746	1008
18	rs62099975	C	G	0.22123	1008
18	rs11663156	T	C	0.496032	1008
18	rs11082987	G	A	0.49504	1008
18	rs3764496	T	C	0.22123	1008
18	rs3764494	G	A	0.0238095	1008
18	rs12605576	C	T	0.22123	1008
18	rs12605580	A	G	0.224206	1008
18	rs56098701	C	G	0.452381	1008
18	rs10515960	C	A	0.374008	1008
18	rs56151507	T	C	0.22123	1008
18	rs17505156	C	T	0.22123	1008
18	rs3794922	G	A	0.22123	1008
18	rs3794921	G	A	0.22123	1008
18	rs3794920	A	G	0.22123	1008
18	rs3794919	C	T	0.22123	1008
18	rs3794918	G	A	0.22123	1008
18	rs11082988	G	A	0.222222	1008
18	rs67318347	A	G	0.418651	1008
18	rs62099977	G	A	0.22123	1008
18	rs62099978	G	A	0.22123	1008
18	rs62099979	T	A	0.22123	1008
18	rs72929492	T	G	0.193452	1008
18	rs3794917	G	T	0.22123	1008
18	rs3794916	C	T	0.22123	1008
18	rs3794915	C	A	0.22123	1008
18	rs11876853	G	A	0.22123	1008
18	rs11876805	C	T	0.22123	1008
18	rs11874038	T	G	0.22123	1008
18	rs11876878	G	A	0.22123	1008
18	rs11876922	G	A	0.22123	1008
18	rs17414252	G	A	0.22123	1008
18	rs66920460	C	A	0.416667	1008
18	rs13381912	A	G	0.642857	1008
18	rs13381915	A	G	0.22123	1008
18	rs13381929	G	A	0.22123	1008
18	rs12604262	C	T	0.22123	1008
18	rs1393331	A	G	0.22123	1008
18	rs1393333	T	C	0.22123	1008
18	rs4940256	C	T	0.641865	1008
18	rs10163656	C	T	0.641865	1008
18	rs10163659	C	T	0.22123	1008
18	rs10164052	T	C	0.22123	1008
18	rs1502226	A	G	0.641865	1008
18	rs10164055	T	C	0.0277778	1008
18	rs72931320	A	G	0.193452	1008
18	rs79298094	G	T	0.170635	1008
18	rs57074668	C	T	0.22123	1008
18	rs17505685	C	T	0.22123	1008
18	rs55651361	T	G	0.193452	1008
18	rs56054126	T	G	0.418651	1008
18	rs12965919	A	C	0.324405	1008
18	rs10163694	T	C	0.22123	1008
18	rs7234451	A	C	0.0327381	1008
18	rs10164049	C	T	0.22123	1008
18	rs10164054	G	A	0.22123	1008
18	rs7236538	T	C	0.031746	1008
18	rs113961895	G	A	0.420635	1008
18	rs67915568	C	T	0.417659	1008
18	rs12327184	C	G	0.22123	1008
18	rs11082990	G	A	0.22123	1008
18	rs12327206	G	A	0.22123	1008
18	rs12326478	T	G	0.22123	1008
18	rs12327199	C	T	0.22123	1008
18	rs12327369	G	A	0.222222	1008
18	rs4939730	G	T	0.641865	1008
18	rs62099981	A	G	0.22123	1008
18	rs148843589	G	A	0.193452	1008
18	rs11874624	T	C	0.22123	1008
18	rs11874642	T	C	0.22123	1008
18	rs17505951	C	T	0.22123	1008
18	rs62099982	A	C	0.22123	1008
18	rs17414727	T	C	0.22123	1008
18	rs112272840	T	C	0.193452	1008
18	rs62100015	T	A	0.222222	1008
18	rs62100016	A	G	0.222222	1008
18	rs143891719	A	G	0.0277778	1008
18	rs7231978	G	T	0.675595	1008
18	rs11082991	A	G	0.22123	1008
18	rs11082992	T	C	0.22123	1008
18	rs12604759	A	G	0.222222	1008
18	rs17506126	T	A	0.22123	1008
18	rs17506154	C	G	0.22123	1008
18	rs1010453	T	A	0.22123	1008
18	rs1010454	G	A	0.22123	1008
18	rs62100018	A	T	0.22123	1008
18	rs16956672	C	G	0.643849	1008
18	rs17414993	G	A	0.22123	1008
18	rs72931381	T	C	0.193452	1008
18	rs17506295	A	C	0.22123	1008
18	rs16956674	A	G	0.679563	1008
18	rs16956678	T	C	0.644841	1008
18	rs17506372	C	T	0.22123	1008
18	rs17415140	C	T	0.22123	1008
18	rs62100019	T	G	0.22123	1008
18	rs62100020	G	C	0.22123	1008
18	rs17506491	G	C	0.22123	1008
18	rs2339639	A	T	0.419643	1008
18	rs1553334	A	G	0.640873	1008
18	rs1010360	T	G	0.422619	1008
18	rs11873742	T	C	0.22123	1008
18	rs1972049	T	G	0.22123	1008
18	rs72933411	A	G	0.193452	1008
18	rs72933414	C	T	0.416667	1008
18	rs62100022	C	A	0.638889	1008
18	rs62100023	T	C	0.22123	1008
18	rs62100024	C	T	0.22123	1008
18	rs7227758	G	A	0.0327381	1008
18	rs1972044	G	A	0.0277778	1008
18	rs10515961	A	G	0.422619	1008
18	rs7241682	G	A	0.679563	1008
18	rs12967910	G	A	0.22123	1008
18	rs1546302	A	G	0.646825	1008
18	rs1546301	C	A	0.22123	1008
18	rs1502214	T	A	0.422619	1008
18	rs969467	T	C	0.22123	1008
18	rs10502973	A	G	0.22123	1008
18	rs62100025	A	G	0.224206	1008
18	rs1546300	C	A	0.22123	1008
18	rs11874152	T	A	0.225198	1008
18	rs11876967	A	T	0.22123	1008
18	rs11877032	A	T	0.0277778	1008
18	rs11082993	G	A	0.225198	1008
18	rs968807	A	G	0.22619	1008
18	rs968806	A	G	0.22619	1008
18	rs10853630	C	T	0.22619	1008
18	rs72933440	C	G	0.193452	1008
18	rs10853631	G	A	0.230159	1008
18	rs2229082	T	C	0.22619	1008
18	rs11873515	A	G	0.225198	1008
18	rs11873595	A	T	0.228175	1008
18	rs11876782	T	C	0.228175	1008
18	rs13381167	G	A	0.22619	1008
18	rs10502974	C	A	0.22619	1008
18	rs11082994	T	C	0.22619	1008
18	rs10502975	C	G	0.22619	1008
18	rs953122	C	G	0.22619	1008
18	rs953121	C	A	0.22619	1008
18	rs11872554	T	A	0.22619	1008
18	rs62100051	G	A	0.22619	1008
18	rs11876154	G	A	0.22619	1008
18	rs17507444	T	C	0.22619	1008
18	rs55958323	T	C	0.0327381	1008
18	rs11876240	A	G	0.224206	1008
18	rs11659577	G	A	0.22619	1008
18	rs11659533	A	G	0.22619	1008
18	rs11659624	G	C	0.22619	1008
18	rs10502976	C	A	0.22619	1008
18	rs2270951	C	T	0.22619	1008
18	rs60540565	A	C	0.031746	1008
18	rs9807369	G	T	0.22619	1008
18	rs9807370	G	A	0.22619	1008
18	rs9807385	G	A	0.22123	1008
18	rs34112859	G	A	0.204365	1008
18	rs9807387	G	C	0.22619	1008
18	rs9807529	A	G	0.0327381	1008
18	rs11875957	G	A	0.22619	1008
18	rs11875950	C	T	0.22619	1008
18	rs35617477	A	T	0.22123	1008
18	rs62098263	T	G	0.22619	1008
18	rs62098264	A	G	0.22619	1008
18	rs552061784	G	A	0.0337302	1008
18	rs62098265	A	T	0.22619	1008
18	rs28503625	C	G	0.22619	1008
18	rs28690675	A	G	0.22619	1008
18	rs28658157	A	C	0.22619	1008
18	rs12327265	G	A	0.22619	1008
18	rs79160960	G	A	0.0337302	1008
18	rs11082996	G	A	0.22619	1008
18	rs11082997	G	A	0.22619	1008
18	rs62098266	C	T	0.22619	1008
18	rs11877754	G	C	0.22619	1008
18	rs17507725	A	T	0.22619	1008
18	rs34753688	C	T	0.195437	1008
18	rs11872522	C	T	0.227183	1008
18	rs11872591	G	A	0.22619	1008
18	rs13381096	C	A	0.0277778	1008
18	rs13381100	A	C	0.22619	1008
18	rs58500166	T	C	0.22619	1008
18	rs73461187	G	C	0.0327381	1008
18	rs62098268	T	C	0.22619	1008
18	rs62098269	A	G	0.22619	1008
18	rs62098270	G	C	0.22619	1008
18	rs62098271	G	A	0.22619	1008
18	rs13381236	A	G	0.0327381	1008
18	rs11874135	A	C	0.22619	1008
18	rs11877374	T	C	0.22619	1008
18	rs13381265	G	C	0.22123	1008
18	rs13381255	C	T	0.22619	1008
18	rs13381864	T	G	0.22619	1008
18	rs62098272	A	G	0.22619	1008
18	rs62098273	C	T	0.22619	1008
18	rs62098283	T	C	0.22619	1008
18	rs62098284	C	G	0.22123	1008
18	rs11662556	T	C	0.22619	1008
18	rs1039452	C	T	0.418651	1008
18	rs11659175	A	C	0.22619	1008
18	rs12606422	T	C	0.22619	1008
18	rs11663510	T	G	0.227183	1008
18	rs11663516	T	C	0.227183	1008
18	rs35352542	A	T	0.227183	1008
18	rs58351564	G	T	0.22619	1008
18	rs11661221	G	A	0.22619	1008
18	rs11664655	T	C	0.22619	1008
18	rs10164246	T	G	0.22619	1008
18	rs10163837	G	A	0.22619	1008
18	rs10163836	C	T	0.22619	1008
18	rs10163838	G	A	0.22619	1008
18	rs2879527	C	T	0.22619	1008
18	rs2879528	A	G	0.22123	1008
18	rs12606005	A	G	0.0347222	1008
18	rs10163842	C	T	0.22619	1008
18	rs10163847	C	T	0.22619	1008
18	rs73461189	C	T	0.0327381	1008
18	rs10163926	A	G	0.22619	1008
18	rs62098288	G	A	0.22619	1008
18	rs11872882	T	C	0.22619	1008
18	rs8089865	G	A	0.258929	1008
18	rs62098290	T	G	0.222222	1008
18	rs62098291	C	T	0.227183	1008
18	rs62098292	G	A	0.227183	1008
18	rs8095329	G	A	0.677579	1008
18	rs138459653	T	G	0.0188492	1008
18	rs878571	T	C	0.427579	1008
18	rs57770253	T	C	0.193452	1008
18	rs73461190	A	G	0.031746	1008
18	rs67680898	C	G	0.428571	1008
18	rs11082998	G	A	0.222222	1008
18	rs11082999	T	C	0.223214	1008
18	rs10502977	G	C	0.223214	1008
18	rs8095430	T	A	0.684524	1008
18	rs145726269	G	T	0.030754	1008
18	rs140632901	G	A	0.031746	1008
18	rs11872815	G	A	0.222222	1008
18	rs117181702	C	T	0.0119048	1008
18	rs11083000	C	T	0.683532	1008
18	rs11664123	T	C	0.424603	1008
18	rs8090945	C	T	0.258929	1008
18	rs12962464	G	A	0.222222	1008
18	rs12962394	C	A	0.222222	1008
18	rs79828137	T	C	0.126984	1008
18	rs12953529	A	G	0.0277778	1008
18	rs12953691	A	T	0.22123	1008
18	rs57601701	G	T	0.22123	1008
18	rs8084281	A	T	0.0327381	1008
18	rs138489416	T	A	0.0337302	1008
18	rs12960505	G	T	0.222222	1008
18	rs12604940	A	G	0.194444	1008
18	rs8095058	T	C	0.670635	1008
18	rs11661305	A	G	0.222222	1008
18	rs11661326	C	T	0.228175	1008
18	rs11664788	T	G	0.228175	1008
18	rs139803408	A	G	0.00694444	1008
18	rs12604130	T	C	0.228175	1008
18	rs1393334	C	T	0.660714	1008
18	rs12957920	A	T	0.228175	1008
18	rs9948611	T	C	0.409722	1008
18	rs8093031	T	C	0.031746	1008
18	rs11874018	T	C	0.228175	1008
18	rs79268556	C	A	0.168651	1008
18	rs869225	G	T	0.228175	1008
18	rs869224	A	G	0.228175	1008
18	rs117091904	G	A	0.0337302	1008
18	rs1502225	G	A	0.223214	1008
18	rs16956735	A	G	0.228175	1008
18	rs35882434	C	T	0.225198	1008
18	rs12605017	C	T	0.229167	1008
18	rs72918220	T	C	0.197421	1008
18	rs10502978	C	A	0.230159	1008
18	rs35409749	A	C	0.225198	1008
18	rs12607295	A	G	0.230159	1008
18	rs73957208	A	G	0.031746	1008
18	rs2134297	C	T	0.228175	1008
18	rs34160346	C	G	0.0277778	1008
18	rs16956767	T	C	0.228175	1008
18	rs17417046	C	T	0.0277778	1008
18	rs16956772	A	G	0.228175	1008
18	rs117658776	C	T	0.030754	1008
18	rs11874751	G	T	0.228175	1008
18	rs16956779	C	T	0.228175	1008
18	rs60175027	T	C	0.0327381	1008
18	rs5013791	G	A	0.228175	1008
18	rs11083002	A	C	0.228175	1008
18	rs2036415	G	C	0.228175	1008
18	rs1502233	T	C	0.260913	1008
18	rs1502232	A	G	0.223214	1008
18	rs62098320	C	T	0.22619	1008
18	rs1814001	A	G	0.227183	1008
18	rs74254713	C	T	0.0426587	1008
18	rs1964667	C	T	0.227183	1008
18	rs12709772	T	C	0.229167	1008
18	rs6508232	T	A	0.030754	1008
18	rs1502230	G	A	0.229167	1008
18	rs10853632	C	T	0.229167	1008
18	rs1502229	G	T	0.260913	1008
18	rs139095899	A	T	0.0248016	1008
18	rs2036410	T	C	0.228175	1008
18	rs116915340	C	A	0.0297619	1008
18	rs149139948	C	A	0.0188492	1008
18	rs4940259	T	A	0.420635	1008
18	rs1159949	C	T	0.804563	1008
18	rs4280318	G	C	0.804563	1008
18	rs1948783	A	T	0.573413	1008
18	rs76365944	T	C	0.0456349	1008
18	rs7228423	T	G	0.152778	1008
18	rs60529248	T	C	0.152778	1008
18	rs2134296	G	A	0.419643	1008
18	rs73462908	T	C	0.152778	1008
18	rs1910132	C	T	0.421627	1008
18	rs72627225	A	T	0.419643	1008
18	rs1910131	C	A	0.231151	1008
18	rs35195355	C	A	0.0277778	1008
18	rs4940260	T	C	0.803571	1008
18	rs7229190	G	T	0.141865	1008
18	rs1125627	C	T	0.572421	1008
18	rs1393336	G	C	0.806548	1008
18	rs73462916	T	C	0.151786	1008
18	rs72918260	G	A	0.200397	1008
18	rs60702180	T	C	0.151786	1008
18	rs9964174	T	G	0.419643	1008
18	rs77675767	T	C	0.0436508	1008
18	rs117121188	G	A	0.00198413	1008
18	rs8082807	A	C	0.575397	1008
18	rs56060335	A	C	0.141865	1008
18	rs78867711	C	G	0.0396825	1008
18	rs73462923	A	G	0.152778	1008
18	rs8085778	C	T	0.228175	1008
18	rs4510099	G	C	0.804563	1008
18	rs1393330	T	C	0.232143	1008
18	rs12962455	G	C	0.232143	1008
18	rs150873490	A	C	0.0248016	1008
18	rs79385513	T	A	0.141865	1008
18	rs73462928	A	T	0.140873	1008
18	rs60337880	G	A	0.0753968	1008
18	rs4278817	C	A	0.141865	1008
18	rs2879567	A	C	0.0277778	1008
18	rs6508233	G	T	0.808532	1008
18	rs2339742	A	G	0.152778	1008
18	rs8094483	T	C	0.078373	1008
18	rs148196749	A	G	0.0287698	1008
18	rs1847126	A	G	0.809524	1008
18	rs9953087	T	C	0.810516	1008
18	rs12607758	C	T	0.227183	1008
18	rs142763841	T	C	0.0297619	1008
18	rs7244049	A	G	0.142857	1008
18	rs1502222	C	T	0.0753968	1008
18	rs1502223	T	C	0.425595	1008
18	rs59787714	T	C	0.152778	1008
18	rs7231042	A	G	0.420635	1008
18	rs7232617	T	C	0.805556	1008
18	rs72918277	T	C	0.202381	1008
18	rs151125878	T	G	0.0327381	1008
18	rs1105642	A	G	0.803571	1008
18	rs12955791	T	C	0.231151	1008
18	rs870508	C	A	0.803571	1008
18	rs870507	G	A	0.801587	1008
18	rs60518592	G	A	0.15377	1008
18	rs73462952	G	A	0.0763889	1008
18	rs79483107	T	C	0.014881	1008
18	rs6508234	C	A	0.143849	1008
18	rs2292042	C	T	0.0277778	1008
18	rs16956853	G	T	0.19246	1008
18	rs73462956	T	G	0.143849	1008
18	rs16956858	T	C	0.152778	1008
18	rs72918283	G	C	0.0902778	1008
18	rs76667845	A	G	0.152778	1008
18	rs4940261	C	T	0.416667	1008
18	rs73462960	A	C	0.15377	1008
18	rs117938019	C	T	0.0238095	1008
18	rs4939732	C	T	0.794643	1008
18	rs16956865	A	G	0.152778	1008
18	rs73462961	A	G	0.152778	1008
18	rs8086556	T	C	0.202381	1008
18	rs56042145	T	G	0.152778	1008
18	rs57154412	A	G	0.152778	1008
18	rs8090381	C	G	0.202381	1008
18	rs28873404	C	T	0.0277778	1008
18	rs143603552	A	G	0.0168651	1008
18	rs141846696	T	C	0.152778	1008
18	rs12457084	G	T	0.197421	1008
18	rs200532949	G	A	0.127976	1008
18	rs201656173	G	A	0.141865	1008
18	rs1502217	C	T	0.184524	1008
18	rs1354206	A	G	0.335317	1008
18	rs79259792	C	T	0.00992063	1008
18	rs10502979	C	G	0.0376984	1008
18	rs4453579	G	A	0.762897	1008
18	rs73462968	A	T	0.147817	1008
18	rs66882949	A	G	0.431548	1008
18	rs73462969	T	C	0.14881	1008
18	rs9947875	G	A	0.183532	1008
18	rs8088468	T	C	0.802579	1008
18	rs117441986	T	C	0.0228175	1008
18	rs1910127	A	G	0.580357	1008
18	rs62098329	C	A	0.0376984	1008
18	rs2270952	T	A	0.186508	1008
18	rs17515923	T	G	0.0376984	1008
18	rs7244915	G	T	0.804563	1008
18	rs6508235	A	G	0.579365	1008
18	rs8088048	T	C	0.763889	1008
18	rs1502219	G	A	0.423611	1008
18	rs62098330	T	C	0.0376984	1008
18	rs9950293	C	A	0.428571	1008
18	rs4245260	C	T	0.797619	1008
18	rs2270953	G	T	0.186508	1008
18	rs2270954	A	C	0.805556	1008
18	rs2292043	T	C	0.427579	1008
18	rs2292044	C	G	0.18254	1008
18	rs6650680	T	A	0.626984	1008
18	rs12607853	T	C	0.578373	1008
18	rs16956878	T	C	0.576389	1008
18	rs12373192	T	C	0.12004	1008
18	rs78406854	C	T	0.191468	1008
18	rs73957542	T	C	0.125992	1008
18	rs12457160	C	A	0.12996	1008
18	rs4245261	C	T	0.678571	1008
18	rs4245262	T	C	0.677579	1008
18	rs4940266	T	C	0.520833	1008
18	rs7237506	A	G	0.694444	1008
18	rs8097069	G	C	0.126984	1008
18	rs10502980	C	A	0.0386905	1008
18	rs8094819	T	G	0.142857	1008
18	rs4378681	A	G	0.697421	1008
18	rs74254715	A	G	0.0218254	1008
18	rs8087907	T	C	0.696429	1008
18	rs9948337	T	C	0.696429	1008
18	rs35905754	T	C	0.149802	1008
18	rs9807498	T	A	0.530754	1008
18	rs9807501	T	C	0.412698	1008
18	rs35698381	C	T	0.407738	1008
18	rs6508236	T	A	0.690476	1008
18	rs11664769	G	A	0.139881	1008
18	rs74943545	G	A	0.0367063	1008
18	rs117444494	T	G	0.0396825	1008
18	rs1159064	T	C	0.531746	1008
18	rs6508237	C	T	0.52877	1008
18	rs79641408	A	G	0.10119	1008
18	rs78302000	A	G	0.141865	1008
18	rs143676689	C	A	0.047619	1008
18	rs9963858	A	G	0.160714	1008
18	rs9953085	T	C	0.140873	1008
18	rs16956896	G	A	0.136905	1008
18	rs8098322	A	T	0.535714	1008
18	rs144992955	A	T	0.0119048	1008
18	rs74649956	T	C	0.138889	1008
18	rs73477613	T	C	0.155754	1008
18	rs71368936	G	A	0.114087	1008
18	rs4940267	A	G	0.40873	1008
18	rs4940268	G	A	0.40873	1008
18	rs4940269	T	G	0.694444	1008
18	rs80301441	C	T	0.138889	1008
18	rs117113032	T	G	0.0337302	1008
18	rs190101548	G	A	0.031746	1008
18	rs1442071	T	G	0.123016	1008
18	rs1442070	A	G	0.532738	1008
18	rs12454689	T	C	0.697421	1008
18	rs1025854	T	C	0.534722	1008
18	rs9948280	T	C	0.159722	1008
18	rs7233241	T	C	0.539683	1008
18	rs80123312	T	C	0.144841	1008
18	rs8084701	C	T	0.526786	1008
18	rs9946086	A	G	0.532738	1008
18	rs9961507	T	C	0.164683	1008
18	rs9961732	T	C	0.161706	1008
18	rs1372475	G	A	0.522817	1008
18	rs78546726	C	T	0.136905	1008
18	rs117268998	A	G	0.0337302	1008
18	rs75091256	G	T	0.134921	1008
18	rs17516772	C	T	0.00496032	1008
18	rs6508238	T	C	0.698413	1008
18	rs79227994	C	T	0.142857	1008
18	rs2044080	C	T	0.530754	1008
18	rs8093984	T	C	0.53373	1008
18	rs1899384	T	C	0.16369	1008
18	rs56227427	G	A	0.138889	1008
18	rs1442088	A	C	0.119048	1008
18	rs12605223	T	C	0.306548	1008
18	rs1442089	C	A	0.977183	1008
18	rs79264576	A	G	0.140873	1008
18	rs7227128	T	C	0.529762	1008
18	rs62099896	C	T	0.302579	1008
18	rs3752734	G	C	0.119048	1008
18	rs3752735	T	C	0.308532	1008
18	rs111746765	C	A	0.144841	1008
18	rs192248911	C	T	0.00198413	1008
18	rs11083006	G	A	0.116071	1008
18	rs10515962	A	G	0.147817	1008
18	rs76824775	G	T	0.144841	1008
18	rs80193341	T	C	0.144841	1008
18	rs35646752	C	T	0.405754	1008
18	rs78475552	C	A	0.144841	1008
18	rs75871837	C	T	0.143849	1008
18	rs12970870	C	T	0.0386905	1008
18	rs62099898	T	C	0.30754	1008
18	rs7236483	C	A	0.136905	1008
18	rs7241967	G	A	0.136905	1008
18	rs77338276	C	A	0.136905	1008
18	rs28687230	C	T	0.406746	1008
18	rs8085056	G	A	0.573413	1008
18	rs10775507	T	C	0.433532	1008
18	rs192819571	T	C	0.0119048	1008
18	rs4940271	C	A	0.121032	1008
18	rs78215054	G	A	0.138889	1008
18	rs1036801	T	C	0.414683	1008
18	rs2016773	C	T	0.554563	1008
18	rs77090696	C	G	0.0982143	1008
18	rs12604341	G	A	0.305556	1008
18	rs12604310	A	G	0.306548	1008
18	rs117946415	T	A	0.0327381	1008
18	rs76968007	C	T	0.135913	1008
18	rs4101065	T	G	0.426587	1008
18	rs985189	G	A	0.428571	1008
18	rs16956959	C	T	0.133929	1008
18	rs80098921	G	A	0.136905	1008
18	rs12957686	C	G	0.428571	1008
18	rs894274	A	G	0.434524	1008
18	rs34267730	A	T	0.00496032	1008
18	rs75257626	G	T	0.139881	1008
18	rs8098707	T	G	0.142857	1008
18	rs76492049	G	T	0.0486111	1008
18	rs35412537	A	G	0.415675	1008
18	rs1372478	C	T	0.117063	1008
18	rs1442064	T	C	0.424603	1008
18	rs141210810	G	A	0.0327381	1008
18	rs11876490	G	C	0.121032	1008
18	rs77199258	C	T	0.136905	1008
18	rs9944956	C	T	0.422619	1008
18	rs75131875	T	C	0.138889	1008
18	rs79402031	G	C	0.137897	1008
18	rs12455377	C	T	0.665675	1008
18	rs74803484	C	T	0.137897	1008
18	rs9966535	T	C	0.415675	1008
18	rs74506862	C	A	0.138889	1008
18	rs77904651	T	C	0.138889	1008
18	rs7229232	A	G	0.119048	1008
18	rs12606633	C	T	0.303571	1008
18	rs9958431	C	T	0.302579	1008
18	rs7232231	T	C	0.592262	1008
18	rs16956981	A	G	0.46131	1008
18	rs78613308	T	C	0.142857	1008
18	rs17517911	T	C	0.132937	1008
18	rs13381188	C	T	0.387897	1008
18	rs11083008	G	A	0.592262	1008
18	rs16948704	C	T	0.592262	1008
18	rs56181178	A	C	0.387897	1008
18	rs78157875	C	T	0.130952	1008
18	rs11662823	G	A	0.127976	1008
18	rs12960706	T	C	0.127976	1008
18	rs4940277	T	C	0.12996	1008
18	rs11083009	T	C	0.125992	1008
18	rs12608247	G	A	0.125992	1008
18	rs190737909	T	C	0.0257937	1008
18	rs145536828	G	A	0.00496032	1008
18	rs2006656	T	C	0.585317	1008
18	rs12454453	C	T	0.581349	1008
18	rs16956987	C	T	0.135913	1008
18	rs16956993	T	C	0.321429	1008
18	rs9959094	C	A	0.587302	1008
18	rs17518191	T	C	0.130952	1008
18	rs35114923	T	G	0.388889	1008
18	rs7237411	C	G	0.589286	1008
18	rs17518254	T	C	0.580357	1008
18	rs12969610	G	T	0.578373	1008
18	rs16957010	C	A	0.306548	1008
18	rs12454349	A	G	0.585317	1008
18	rs12960296	G	T	0.394841	1008
18	rs17439836	A	C	0.584325	1008
18	rs75440539	C	T	0.136905	1008
18	rs7234881	A	G	0.400794	1008
18	rs4306584	C	A	0.575397	1008
18	rs78471799	T	A	0.140873	1008
18	rs8096370	T	A	0.576389	1008
18	rs77595527	T	G	0.140873	1008
18	rs8083201	T	A	0.576389	1008
18	rs78857920	C	A	0.134921	1008
18	rs11659419	T	C	0.578373	1008
18	rs11659420	T	G	0.311508	1008
18	rs4939735	A	G	0.577381	1008
18	rs4939736	C	T	0.577381	1008
18	rs4939737	G	A	0.577381	1008
18	rs190083178	A	G	0.0277778	1008
18	rs145711147	A	G	0.316468	1008
18	rs62097565	G	C	0.583333	1008
18	rs140313524	C	T	0.355159	1008
18	rs76770870	A	G	0.580357	1008
18	rs79400249	A	G	0.140873	1008
18	rs62096852	G	A	0.395833	1008
18	rs17439885	A	G	0.39881	1008
18	rs11083011	A	G	0.583333	1008
18	rs34400957	G	T	0.393849	1008
18	rs145550594	A	G	0.0327381	1008
18	rs55638139	C	T	0.309524	1008
18	rs185961284	T	G	0.0347222	1008
18	rs118139407	C	T	0.0327381	1008
18	rs62096853	C	T	0.359127	1008
18	rs4347697	G	A	0.311508	1008
18	rs139700574	G	T	0.138889	1008
18	rs113744949	G	A	0.575397	1008
18	rs8092463	C	T	0.576389	1008
18	rs62096854	A	G	0.400794	1008
18	rs9951597	C	T	0.575397	1008
18	rs80186428	C	T	0.445437	1008
18	rs16957029	C	A	0.445437	1008
18	rs16957032	G	C	0.315476	1008
18	rs1866988	T	G	0.580357	1008
18	rs1866987	G	A	0.580357	1008
18	rs1866986	G	C	0.579365	1008
18	rs55963017	G	T	0.304563	1008
18	rs1442086	T	C	0.581349	1008
18	rs9304448	A	T	0.580357	1008
18	rs9947672	G	A	0.578373	1008
18	rs12968161	C	T	0.124008	1008
18	rs71368937	A	G	0.128968	1008
18	rs7228258	G	A	0.128968	1008
18	rs9304449	T	C	0.580357	1008
18	rs12457421	C	T	0.128968	1008
18	rs80270401	G	A	0.137897	1008
18	rs55826947	C	T	0.128968	1008
18	rs78735241	G	A	0.123016	1008
18	rs11873454	A	C	0.12996	1008
18	rs72924412	G	A	0.00198413	1008
18	rs1442082	T	C	0.578373	1008
18	rs1442081	G	T	0.12996	1008
18	rs7237386	T	C	0.134921	1008
18	rs34428304	C	A	0.134921	1008
18	rs35536240	C	G	0.130952	1008
18	rs12959812	T	C	0.133929	1008
18	rs12457843	C	T	0.130952	1008
18	rs1025855	A	C	0.133929	1008
18	rs117575446	A	T	0.0277778	1008
18	rs4347699	G	A	0.469246	1008
18	rs727683	G	A	0.131944	1008
18	rs75623159	G	A	0.143849	1008
18	rs77325800	T	A	0.00198413	1008
18	rs62097660	C	T	0.321429	1008
18	rs1899383	T	C	0.606151	1008
18	rs7228288	A	G	0.606151	1008
18	rs74421652	A	G	0.150794	1008
18	rs1442080	G	A	0.282738	1008
18	rs79402536	T	C	0.162698	1008
18	rs1442079	G	A	0.330357	1008
18	rs4465666	T	C	0.0406746	1008
18	rs75462997	T	C	0.0327381	1008
18	rs6508244	T	C	0.0198413	1008
18	rs8094928	A	G	0.0178571	1008
18	rs16957060	T	G	0.371032	1008
18	rs17518904	C	T	0.0168651	1008
18	rs72924439	C	T	0.0178571	1008
18	rs1372482	G	A	0.030754	1008
18	rs9955924	A	G	0.0416667	1008
18	rs35673785	A	T	0.0238095	1008
18	rs12957706	C	T	0.0238095	1008
18	rs7232229	G	A	0.0426587	1008
18	rs6508245	A	T	0.0416667	1008
18	rs6508246	G	C	0.0416667	1008
18	rs1960903	C	T	0.926587	1008
18	rs2165608	T	C	0.460317	1008
18	rs11664287	A	G	0.030754	1008
18	rs4940280	A	G	0.926587	1008
18	rs9965113	A	C	0.0416667	1008
18	rs11665025	G	A	0.030754	1008
18	rs17519016	T	A	0.0238095	1008
18	rs4939738	G	A	0.483135	1008
18	rs75256679	G	A	0.0228175	1008
18	rs56128154	A	G	0.371032	1008
18	rs1583951	C	T	0.459325	1008
18	rs17440518	T	C	0.0238095	1008
18	rs11664668	T	C	0.030754	1008
18	rs1348220	C	G	0.483135	1008
18	rs920622	G	C	0.030754	1008
18	rs1811441	A	G	0.555556	1008
18	rs9947427	T	C	0.483135	1008
18	rs9960879	A	G	0.926587	1008
18	rs7240087	G	A	0.0416667	1008
18	rs77640642	C	T	0.0277778	1008
18	rs8096137	G	C	0.459325	1008
18	rs8083447	T	C	0.0416667	1008
18	rs75563490	C	G	0.0367063	1008
18	rs2028523	T	C	0.52877	1008
18	rs2028522	T	C	0.607143	1008
18	rs77255251	G	C	0.0734127	1008
18	rs8083679	G	A	0.0416667	1008
18	rs1442078	A	T	0.926587	1008
18	rs11083014	G	A	0.483135	1008
18	rs17440859	C	T	0.0238095	1008
18	rs11663728	T	C	0.0367063	1008
18	rs4632196	C	T	0.926587	1008
18	rs17440915	T	G	0.0416667	1008
18	rs2028521	G	T	0.482143	1008
18	rs35505093	G	A	0.0238095	1008
18	rs10048277	C	T	0.0416667	1008
18	rs8092785	C	G	0.0734127	1008
18	rs138631851	G	A	0.0228175	1008
18	rs76805613	T	C	0.0367063	1008
18	rs1442077	T	G	0.607143	1008
18	rs75404909	C	T	0.0228175	1008
18	rs78820151	A	G	0.0228175	1008
18	rs13380986	T	A	0.0406746	1008
18	rs17519505	G	C	0.0168651	1008
18	rs10048338	G	A	0.0406746	1008
18	rs10048336	A	G	0.561508	1008
18	rs114880974	C	T	0.0228175	1008
18	rs11659946	T	C	0.0367063	1008
18	rs4940281	A	T	0.483135	1008
18	rs4940282	G	A	0.482143	1008
18	rs4939739	T	C	0.458333	1008
18	rs17441111	C	T	0.0238095	1008
18	rs1442076	G	T	0.483135	1008
18	rs16957117	A	C	0.37004	1008
18	rs9967214	A	T	0.0416667	1008
18	rs16957119	C	T	0.37004	1008
18	rs76890764	G	A	0.0228175	1008
18	rs1442075	T	A	0.556548	1008
18	rs79094807	A	G	0.0238095	1008
18	rs80166937	G	A	0.030754	1008
18	rs74964731	T	G	0.0228175	1008
18	rs76965941	C	T	0.0525794	1008
18	rs1595000	A	G	0.556548	1008
18	rs35901435	G	C	0.0416667	1008
18	rs71368938	G	C	0.0238095	1008
18	rs4358014	G	C	0.0178571	1008
18	rs4299215	A	G	0.0416667	1008
18	rs4638653	T	C	0.0416667	1008
18	rs4624259	T	C	0.0416667	1008
18	rs1073134	T	C	0.371032	1008
18	rs4606795	C	T	0.0416667	1008
18	rs9962953	T	C	0.0416667	1008
18	rs9950889	C	T	0.0416667	1008
18	rs11664387	T	A	0.030754	1008
18	rs11661624	C	G	0.031746	1008
18	rs4041295	T	C	0.926587	1008
18	rs16957122	A	G	0.0426587	1008
18	rs3859343	A	G	0.030754	1008
18	rs3910697	C	A	0.0238095	1008
18	rs4100584	A	G	0.555556	1008
18	rs4100583	C	T	0.524802	1008
18	rs3910696	G	A	0.0238095	1008
18	rs75691654	A	C	0.030754	1008
18	rs3859344	G	T	0.540675	1008
18	rs9959921	C	T	0.508929	1008
18	rs11663575	G	A	0.031746	1008
18	rs9960494	G	C	0.46627	1008
18	rs7238765	G	A	0.46627	1008
18	rs117213322	G	A	0.0218254	1008
18	rs1369454	G	A	0.031746	1008
18	rs4940283	T	C	0.464286	1008
18	rs75438040	T	C	0.046627	1008
18	rs78914632	T	A	0.031746	1008
18	rs9946509	A	G	0.46627	1008
18	rs59689811	A	C	0.0426587	1008
18	rs78647094	C	G	0.0248016	1008
18	rs9946886	A	G	0.46627	1008
18	rs147038041	C	T	0.112103	1008
18	rs12961506	A	G	0.542659	1008
18	rs16957143	A	G	0.382937	1008
18	rs9962411	T	C	0.0426587	1008
18	rs3910695	T	C	0.926587	1008
18	rs75580296	T	A	0.0168651	1008
18	rs75891776	C	T	0.0168651	1008
18	rs6508247	G	A	0.55754	1008
18	rs11659542	C	A	0.030754	1008
18	rs4939740	C	G	0.485119	1008
18	rs9946269	A	T	0.558532	1008
18	rs75655127	G	A	0.0228175	1008
18	rs1372481	A	G	0.0734127	1008
18	rs35861631	T	C	0.0416667	1008
18	rs9949238	C	A	0.0416667	1008
18	rs35203241	G	A	0.0238095	1008
18	rs920079	T	C	0.55754	1008
18	rs1811398	T	G	0.030754	1008
18	rs71368939	A	G	0.0238095	1008
18	rs3859345	T	A	0.927579	1008
18	rs148676196	A	G	0.014881	1008
18	rs11661455	G	A	0.030754	1008
18	rs62097689	A	C	0.368056	1008
18	rs8084493	T	A	0.564484	1008
18	rs1442069	A	G	0.556548	1008
18	rs34316644	T	C	0.0416667	1008
18	rs74636234	T	A	0.0287698	1008
18	rs17520206	T	C	0.0416667	1008
18	rs72926317	G	A	0.0178571	1008
18	rs9965562	A	G	0.558532	1008
18	rs9965852	G	A	0.486111	1008
18	rs9965865	C	G	0.558532	1008
18	rs9954971	T	C	0.926587	1008
18	rs9966086	A	G	0.558532	1008
18	rs9966089	A	G	0.926587	1008
18	rs71368940	A	T	0.0238095	1008
18	rs34884286	A	G	0.0416667	1008
18	rs8084890	G	A	0.485119	1008
18	rs12955711	C	G	0.0416667	1008
18	rs9961354	T	C	0.558532	1008
18	rs60324643	T	G	0.368056	1008
18	rs12960737	A	T	0.485119	1008
18	rs59373353	G	A	0.0297619	1008
18	rs58122275	C	T	0.0297619	1008
18	rs11660055	T	G	0.031746	1008
18	rs1596136	A	G	0.558532	1008
18	rs1596135	G	A	0.486111	1008
18	rs71368941	G	C	0.0416667	1008
18	rs58906991	C	T	0.0178571	1008
18	rs2339763	T	C	0.925595	1008
18	rs144335027	C	T	0.0198413	1008
18	rs1865556	T	A	0.56746	1008
18	rs76718544	C	A	0.0178571	1008
18	rs1866985	T	A	0.56746	1008
18	rs2339764	A	G	0.494048	1008
18	rs1865555	T	C	0.56746	1008
18	rs79797375	T	C	0.030754	1008
18	rs74419654	A	G	0.0168651	1008
18	rs9947933	A	C	0.359127	1008
18	rs11660186	G	A	0.030754	1008
18	rs1897986	A	G	0.030754	1008
18	rs56005034	T	C	0.359127	1008
18	rs9960846	T	C	0.494048	1008
18	rs12605342	A	T	0.494048	1008
18	rs9963880	T	C	0.359127	1008
18	rs1865554	G	A	0.465278	1008
18	rs17441784	C	G	0.0168651	1008
18	rs35470793	A	G	0.0238095	1008
18	rs74566765	A	C	0.0168651	1008
18	rs12966330	C	T	0.0238095	1008
18	rs72926342	C	A	0.0178571	1008
18	rs72926344	G	T	0.0178571	1008
18	rs77472326	T	C	0.030754	1008
18	rs75946211	A	C	0.030754	1008
18	rs35656155	G	A	0.0416667	1008
18	rs9954027	G	A	0.0238095	1008
18	rs7242049	G	C	0.496032	1008
18	rs7241982	C	A	0.496032	1008
18	rs17520394	C	T	0.0238095	1008
18	rs1862930	C	T	0.568452	1008
18	rs35572545	T	C	0.0724206	1008
18	rs79945839	C	T	0.0228175	1008
18	rs72926355	T	G	0.0178571	1008
18	rs1424507	C	T	0.0724206	1008
18	rs9957524	A	T	0.569444	1008
18	rs9949496	T	G	0.496032	1008
18	rs4101066	T	C	0.497024	1008
18	rs7234318	C	T	0.0724206	1008
18	rs1862929	G	T	0.467262	1008
18	rs3859346	G	T	0.496032	1008
18	rs71363044	C	A	0.0238095	1008
18	rs17441970	T	C	0.0238095	1008
18	rs62097725	G	T	0.357143	1008
18	rs76894993	A	G	0.030754	1008
18	rs78122952	C	T	0.0277778	1008
18	rs75172269	T	A	0.030754	1008
18	rs66755284	C	T	0.0724206	1008
18	rs9967054	G	C	0.497024	1008
18	rs35574738	G	A	0.0238095	1008
18	rs980754	G	A	0.496032	1008
18	rs2879573	A	G	0.569444	1008
18	rs3859347	G	A	0.569444	1008
18	rs80069917	T	C	0.0168651	1008
18	rs71368943	T	C	0.0416667	1008
18	rs76746753	C	T	0.030754	1008
18	rs9962215	T	C	0.497024	1008
18	rs75442188	G	A	0.0734127	1008
18	rs9950083	A	G	0.569444	1008
18	rs17442165	A	G	0.0416667	1008
18	rs3910383	G	A	0.0724206	1008
18	rs79140036	G	T	0.030754	1008
18	rs9950724	A	C	0.569444	1008
18	rs12232599	G	C	0.569444	1008
18	rs12232600	G	T	0.569444	1008
18	rs62097726	A	G	0.357143	1008
18	rs9953669	G	A	0.555556	1008
18	rs11662522	C	A	0.0724206	1008
18	rs1364467	T	G	0.47123	1008
18	rs17442319	C	G	0.0416667	1008
18	rs34640833	T	A	0.0724206	1008
18	rs2339765	T	C	0.497024	1008
18	rs9957265	C	T	0.467262	1008
18	rs76190584	G	A	0.0902778	1008
18	rs4940285	A	G	0.570437	1008
18	rs67232891	C	T	0.0724206	1008
18	rs1442068	A	G	0.926587	1008
18	rs1560987	A	G	0.497024	1008
18	rs140952109	G	C	0.0515873	1008
18	rs12960696	G	A	0.0238095	1008
18	rs17520995	A	T	0.0178571	1008
18	rs76321930	C	T	0.0228175	1008
18	rs75565722	T	C	0.030754	1008
18	rs12961844	G	A	0.0238095	1008
18	rs59528395	G	C	0.0178571	1008
18	rs17521058	A	C	0.0238095	1008
18	rs75893935	C	A	0.030754	1008
18	rs1159508	A	G	0.569444	1008
18	rs12970819	C	T	0.0416667	1008
18	rs1442067	G	A	0.569444	1008
18	rs7226860	C	A	0.0724206	1008
18	rs7232009	T	C	0.0724206	1008
18	rs76533632	C	T	0.030754	1008
18	rs6508249	G	A	0.569444	1008
18	rs79545764	T	C	0.0168651	1008
18	rs17442740	T	C	0.0178571	1008
18	rs80285307	A	G	0.030754	1008
18	rs10163981	G	A	0.497024	1008
```
