## Supplementary material for "Characterization of shared and ancestry-specific signals driving complex traits using multi-ancestry fine-mapping": s2_snps.txt

```
rs9962589
rs11082942
rs16955425
rs55741030
rs12969316
rs9966514
rs9956976
rs34010072
rs4603662
rs9946497
rs36125484
rs4641847
rs8089980
rs28509341
rs75624963
rs11873548
rs7229030
rs9958731
rs12956680
rs7234408
rs11873396
rs11876570
rs80189908
rs12455163
rs79612266
rs36047975
rs71367292
rs1574039
rs4075931
rs12960054
rs148045042
rs78630486
rs75885611
rs6508150
rs76036123
rs4524024
rs8098260
rs4527117
rs80301098
rs12956545
rs7234904
rs4939702
rs11873412
rs11876586
rs79958626
rs117412147
rs8095838
rs11877459
rs12458438
rs17468382
rs8090854
rs7236234
rs72916196
rs79610234
rs12458395
rs4305172
rs6508151
rs6508152
rs191288910
rs6508153
rs189479567
rs79810340
rs9945328
rs35713234
rs9948029
rs118144563
rs34362394
rs117980044
rs10853621
rs78604944
rs9304427
rs9304428
rs12969584
rs12456313
rs75634284
rs9958020
rs4429382
rs4416120
rs6508154
rs6508155
rs4578764
rs80170347
rs7235566
rs10853622
rs16955448
rs76474866
rs17383821
rs80019476
rs12953702
rs8097224
rs12968878
rs8097243
rs8097428
rs76434142
rs56127929
rs78927416
rs72918033
rs77082581
rs62081895
rs114131651
rs4452042
rs12458864
rs145017479
rs12458933
rs7230601
rs76428246
rs140518702
rs145620076
rs80203133
rs78132131
rs62081899
rs74679918
rs77282284
rs79893360
rs10084031
rs140378613
rs78616008
rs35024856
rs75198550
rs117462285
rs4334396
rs181526140
rs4530241
rs75239539
rs57453934
rs57432871
rs13381281
rs13381888
rs12605738
rs13381401
rs13381399
rs13381403
rs75634824
rs4522501
rs60955064
rs768048
rs2339422
rs1431747
rs8092051
rs9951810
rs59818759
rs56119117
rs74253987
rs6508159
rs3919651
rs59364146
rs8085440
rs8085468
rs142547183
rs146694708
rs1835716
rs137916134
rs142580082
rs147276477
rs73957683
rs62081916
rs8083288
rs8083645
rs8088046
rs144659614
rs12454726
rs1431743
rs141257329
rs1431742
rs150799127
rs143856400
rs147252609
rs1431741
rs28592006
rs8093979
rs151121332
rs143880838
rs117248904
rs77861829
rs10469015
rs77205948
rs76087955
rs117657983
rs56999267
rs138417757
rs143765349
rs149621133
rs10164268
rs142373070
rs4940211
rs8083929
rs8095953
rs73955985
rs143642310
rs114489043
rs74671490
rs74600925
rs8097127
rs75368394
rs113902371
rs9954223
rs9954366
rs9954387
rs187419576
rs9956954
rs9946240
rs9957208
rs9957066
rs76955272
rs11082944
rs28720976
rs28710315
rs75255207
rs112096055
rs77911615
rs77161102
rs9960305
rs9949728
rs28418704
rs1984342
rs78366935
rs75177472
rs56399533
rs79241149
rs9963981
rs74601030
rs7239745
rs9966586
rs9955760
rs9955775
rs76362387
rs76980476
rs79518038
rs116940662
rs9967152
rs9956376
rs9967408
rs4940213
rs4638688
rs9947241
rs9959370
rs78062210
rs78835166
rs74542236
rs74406804
rs10502950
rs76093543
rs74641489
rs79335626
rs79579873
rs9962392
rs117473697
rs9950339
rs9950448
rs9950558
rs1943100
rs9962979
rs9950856
rs9951083
rs9950936
rs17469388
rs1943101
rs80118519
rs80289134
rs77481124
rs28407519
rs28485029
rs28610143
rs111627202
rs62081958
rs28398323
rs1821121
rs28659932
rs28524721
rs1367846
rs77721880
rs78434669
rs11659663
rs114083506
rs79875724
rs9959936
rs111664411
rs75906728
rs74650785
rs9949295
rs76434772
rs75112069
rs76796891
rs75070255
rs78714353
rs75493591
rs77393461
rs9960581
rs77105189
rs115627213
rs113795849
rs76212234
rs75762275
rs78544169
rs28762705
rs28820319
rs1431737
rs9953235
rs9953246
rs28587032
rs9953616
rs9956105
rs9956125
rs9945323
rs9956060
rs9945509
rs9956657
rs1304552
rs9956597
rs111891224
rs79954978
rs9941424
rs9941425
rs9941430
rs9941431
rs78139846
rs75846297
rs28748057
rs28770857
rs28872917
rs11664308
rs57192567
rs9941438
rs9941411
rs9941419
rs9941444
rs61666749
rs2163547
rs7243567
rs9955427
rs9966590
rs9955595
rs9966461
rs77259281
rs79494668
rs9946558
rs12956197
rs9958738
rs9946735
rs12454414
rs78636654
rs9958825
rs58540764
rs78519105
rs28776175
rs117759638
rs79256081
rs62083263
rs1583203
rs74694262
rs79447102
rs75850812
rs75541153
rs78363856
rs117789324
rs113806590
rs56405409
rs75675047
rs76150089
rs28838039
rs28848907
rs138515571
rs7227123
rs12456541
rs116378847
rs74367874
rs79462033
rs9945658
rs139920575
rs9945759
rs9956816
rs77054809
rs111413638
rs77737200
rs7233401
rs77295098
rs75105645
rs7232287
rs78626264
rs28857601
rs28793076
rs145738412
rs28892331
rs28790622
rs28845188
rs12955893
rs9945670
rs9945756
rs9946016
rs12604339
rs150116675
rs75051673
rs74565407
rs76398680
rs112631156
rs113644463
rs113794886
rs76779252
rs1080354
rs112921778
rs113760958
rs74819276
rs77971780
rs9952007
rs74809618
rs76842473
rs78008726
rs113837909
rs12970119
rs78639032
rs113678118
rs113619663
rs76210227
rs76099091
rs12604744
rs140306043
rs28657056
rs28494889
rs28730916
rs28533056
rs79517777
rs150592064
rs10469016
rs76113698
rs77549291
rs4940216
rs112015802
rs111481065
rs77607918
rs78054033
rs11665089
rs11665091
rs11659271
rs78859004
rs7228674
rs11873067
rs76800869
rs75849213
rs74375265
rs77089415
rs28549056
rs12963929
rs28372486
rs882333
rs35133008
rs16955522
rs113087004
rs148241016
rs147007993
rs77707575
rs12607187
rs78939674
rs74412371
rs12967177
rs76245835
rs12967485
rs76628896
rs12970827
rs1007642
rs9947544
rs4939705
rs28520810
rs141488564
rs1002225
rs116504973
rs12967780
rs112373415
rs7242706
rs148609490
rs142139008
rs9954488
rs76834848
rs995419
rs118084955
rs4330004
rs1431735
rs1431734
rs142981576
rs1954957
rs9964103
rs9963965
rs78590093
rs12458292
rs79899491
rs117363931
rs11082946
rs11082947
rs11082948
rs11082949
rs16955556
rs9953189
rs9952947
rs12605744
rs76908163
rs8096023
rs8082829
rs78604678
rs12606370
rs1835713
rs56690850
rs11082950
rs12607494
rs12605459
rs12607497
rs77222199
rs16955561
rs79929341
rs112315835
rs112834708
rs11664482
rs16955566
rs16955568
rs28501638
rs9646524
rs9966447
rs9304432
rs9304433
rs117948664
rs9946140
rs141192483
rs12604410
rs1431731
rs1431730
rs1893572
rs28409180
rs1431729
rs1431728
rs2096994
rs2082290
rs9964788
rs72920118
rs12605630
rs146906744
rs12605684
rs12605728
rs9955549
rs9956101
rs75807737
rs76452246
rs5008899
rs1835712
rs1835711
rs1835710
rs1835709
rs7231652
rs7232087
rs78252488
rs77924276
rs1943119
rs1893571
rs1943118
rs11872341
rs181098242
rs140047868
rs9957838
rs9948297
rs41331848
rs7233349
rs7233856
rs7234195
rs7238109
rs9964026
rs9964033
rs9964043
rs9951920
rs16955601
rs9952189
rs28719994
rs72920123
rs78186154
rs16955607
rs6508164
rs7244689
rs7230693
rs7230699
rs7229882
rs16955620
rs9807201
rs76247728
rs16955626
rs16955630
rs9948007
rs9961242
rs9304434
rs72920132
rs965971
rs16955635
rs7240741
rs727515
rs727514
rs7241166
rs35622093
rs11082952
rs1319619
rs984704
rs62083314
rs67944814
rs7232349
rs12958987
rs9948149
rs12604857
rs34899419
rs111607397
rs73469506
rs8094747
rs8094748
rs2116381
rs2116380
rs2156285
rs2116379
rs2187221
rs2116378
rs149583480
rs73469515
rs28703132
rs28630913
rs28459539
rs28678524
rs116989892
rs9964377
rs9966970
rs8083955
rs34305227
rs112049267
rs12957268
rs55775712
rs55678240
rs34486623
rs9960035
rs9948032
rs13313672
rs9962954
rs9950718
rs10853623
rs12605902
rs10853624
rs10502951
rs79193074
rs10502952
rs12185377
rs1006262
rs1006263
rs1006264
rs1573411
rs9783901
rs4998815
rs1074057
rs78677431
rs1573410
rs1573409
rs78142466
rs1560521
rs8098877
rs7239852
rs12966968
rs12967277
rs1431752
rs34923505
rs139458869
rs12604264
rs72920181
rs9956515
rs35938312
rs117480697
rs35879011
rs8088779
rs1030594
rs1030593
rs1030592
rs7506794
rs17387036
rs6508168
rs75510319
rs8095147
rs1431749
rs4384683
rs55866033
rs35002729
rs35063233
rs76673464
rs16955721
rs2116382
rs73456875
rs2032256
rs11659401
rs58604490
rs6508169
rs6508170
rs8088653
rs112349071
rs117564411
rs4939707
rs60842805
rs139323355
rs151139322
rs72922207
rs1560520
rs1110616
rs73456885
rs2156286
rs752870
rs75177260
rs145359420
rs7227223
rs56383134
rs11561595
rs7232516
rs78371271
rs116911532
rs1560518
rs77014141
rs148559568
rs6417119
rs6508172
rs11082953
rs4552105
rs4528675
rs113987573
rs116859453
rs11082954
rs149606491
rs117545598
rs149735550
rs11533771
rs145953286
rs11665656
rs9956644
rs142311103
rs2043187
rs4940220
rs73956081
rs12455180
rs34089681
rs73456895
rs73456896
rs55827098
rs12960147
rs12605590
rs60460659
rs7244657
rs11665461
rs11665486
rs7244733
rs143710837
rs73456901
rs9953016
rs12455796
rs12968228
rs73458906
rs17387778
rs1943098
rs73458909
rs17387869
rs113690737
rs117443206
rs1943117
rs12957223
rs1943115
rs73458919
rs9949985
rs75015333
rs35287057
rs34053365
rs56041455
rs73458920
rs73458927
rs12965339
rs4940221
rs4939712
rs1594516
rs57778217
rs1431740
rs11660161
rs9950907
rs1346971
rs1346970
rs16955790
rs73458935
rs17479440
rs9304435
rs980246
rs9957569
rs10502954
rs12454902
rs66963940
rs1431738
rs2060119
rs73458945
rs58427074
rs117601667
rs1943113
rs1943112
rs1943111
rs1943110
rs1943109
rs7237931
rs7237177
rs7236792
rs67363565
rs72922288
rs4588078
rs4442912
rs74743405
rs7242967
rs4940222
rs7243467
rs138247700
rs7244124
rs1943108
rs9957129
rs1943107
rs74502735
rs8086509
rs8085762
rs11663768
rs7234775
rs1943092
rs1943093
rs7240535
rs6508175
rs6508176
rs756193
rs756194
rs9947195
rs9304436
rs10502956
rs77673472
rs8091553
rs8091332
rs2156283
rs2156284
rs7237293
rs12963801
rs16955822
rs952835
rs2229080
rs17389596
rs72481260
rs28645804
rs12373205
rs12373390
rs3737396
rs2032254
rs2032255
rs34076636
rs12455748
rs1541287
rs8095926
rs12971123
rs9956594
rs9956617
rs34975987
rs17389854
rs1943094
rs4401134
rs1943095
rs28371046
rs28607395
rs140020293
rs9963041
rs9963248
rs9963251
rs9963261
rs76946078
rs12968712
rs9955001
rs9966005
rs9966074
rs1943096
rs28391855
rs9964756
rs1943097
rs34105520
rs118098882
rs9958907
rs9959055
rs12607356
rs12457812
rs73458967
rs12605883
rs79151177
rs12605899
rs1943120
rs1943121
rs1943122
rs1943123
rs1943124
rs12454157
rs7505239
rs35951841
rs36139175
rs36156046
rs16955848
rs1943125
rs8094205
rs8093988
rs12966311
rs8094136
rs8097919
rs6508177
rs75446071
rs140195967
rs7243975
rs73458972
rs67178174
rs9944717
rs2276204
rs1943126
rs1943127
rs1943128
rs2298656
rs2298655
rs2298654
rs2298653
rs3819136
rs17390820
rs12959504
rs12962528
rs12962882
rs8092664
rs8096407
rs8096650
rs8096807
rs8096819
rs8097335
rs8097596
rs8098649
rs8084200
rs11659774
rs11662873
rs144978183
rs66529681
rs17391253
rs9960722
rs16955860
rs9953091
rs9953180
rs9953186
rs17391470
rs3819137
rs78324365
rs9967572
rs4564688
rs1943129
rs1943130
rs150245693
rs1943131
rs73458980
rs78556195
rs12963047
rs28399931
rs2226773
rs73458982
rs11664259
rs113427987
rs74401127
rs73458984
rs12458638
rs36063562
rs1943132
rs28403887
rs950278
rs950279
rs7227090
rs4245252
rs8087529
rs138467072
rs12458530
rs12456218
rs7242480
rs2156287
rs1943135
rs16955895
rs6508178
rs141100448
rs9958528
rs1943136
rs17483199
rs7241707
rs7241742
rs16955906
rs115985631
rs9945127
rs9957857
rs187381194
rs7233480
rs4147355
rs4147356
rs144920967
rs8085635
rs1943106
rs12454568
rs9959777
rs6508179
rs67973712
rs1893569
rs9957173
rs16955910
rs35504520
rs12959551
rs149650103
rs2000758
rs4940227
rs56341215
rs12957778
rs138540855
rs35196449
rs75723989
rs11082959
rs8097721
rs9966786
rs56071382
rs6508180
rs4940229
rs4940230
rs9955796
rs35166096
rs6508181
rs9962115
rs56888517
rs117202455
rs4940231
rs4940232
rs142495325
rs150961391
rs4939714
rs8098489
rs8086856
rs7235054
rs55704566
rs72928160
rs9962094
rs74404374
rs76285833
rs9965121
rs67330260
rs28469582
rs118030056
rs66804102
rs67300728
rs11663596
rs67539636
rs67913578
rs67582914
rs67165651
rs76886930
rs6508182
rs72928193
rs148158169
rs9958458
rs67230963
rs9962633
rs73956753
rs59456053
rs80100009
rs150445374
rs8088528
rs111244708
rs67211888
rs68109263
rs76398773
rs112903063
rs9956051
rs28399882
rs7504990
rs8091077
rs58735160
rs35973632
rs714
rs7506663
rs67365230
rs77366429
rs72930014
rs9956172
rs35955517
rs56775657
rs9957080
rs9807752
rs56019588
rs9304437
rs6508183
rs66939940
rs36102648
rs8089479
rs4939717
rs59095967
rs7234521
rs7238466
rs28569227
rs73956754
rs28575839
rs73956755
rs4128955
rs7507060
rs11082960
rs11082961
rs10775503
rs75804237
rs7237308
rs7236076
rs80020120
rs9962352
rs7242428
rs117817973
rs7228076
rs9945571
rs116882359
rs79260114
rs7504512
rs7504478
rs11873115
rs74562817
rs12956043
rs73958623
rs4076100
rs7506454
rs56005836
rs4940233
rs55749022
rs9944713
rs74325060
rs12326258
rs7233818
rs79450567
rs62097939
rs9963316
rs9951405
rs4940234
rs12607155
rs113956550
rs58427689
rs67744445
rs8094933
rs7505529
rs7237297
rs12455244
rs7236357
rs7240423
rs72932047
rs61537869
rs8083923
rs117413396
rs113784876
rs62097945
rs4076845
rs7505453
rs7505465
rs77591800
rs76643958
rs4077283
rs4078289
rs74932849
rs4078288
rs75987806
rs11872713
rs7504750
rs9950125
rs34245999
rs6508186
rs7506665
rs12955701
rs148417947
rs7504389
rs11082963
rs12457542
rs67277226
rs7505366
rs4940235
rs77867423
rs59011740
rs75795342
rs9952826
rs7506242
rs6508187
rs7244199
rs6417120
rs7244768
rs11875796
rs8088299
rs7506428
rs66493109
rs8085965
rs73958667
rs144446778
rs146603662
rs8087273
rs12958003
rs7505888
rs11082964
rs7505807
rs28561967
rs35724995
rs12608189
rs73958669
rs117320027
rs79054081
rs8084947
rs8085098
rs61566053
rs7505483
rs59110446
rs6508188
rs9950010
rs9949949
rs9950066
rs7505556
rs11874458
rs28718037
rs67685219
rs35396060
rs28474800
rs9962803
rs7505909
rs6508189
rs6508190
rs77115061
rs7506807
rs7506784
rs7506999
rs71368908
rs7244694
rs66535948
rs57950523
rs59681356
rs60922802
rs7229493
rs6508191
rs73957007
rs73957009
rs77584285
rs9953376
rs151214836
rs4132357
rs8096519
rs7241819
rs7228737
rs7227450
rs12955140
rs12955163
rs28479824
rs28460190
rs59494746
rs6508193
rs8099235
rs6508194
rs7226789
rs7244808
rs76514135
rs73957010
rs141795759
rs7242052
rs11874659
rs8084454
rs116845927
rs4129439
rs57641235
rs8084270
rs66501208
rs28683803
rs8094435
rs76804221
rs74384873
rs142879699
rs77366078
rs73957015
rs8082863
rs9947923
rs9947891
rs9947974
rs62099173
rs73957017
rs9963521
rs7359818
rs4506980
rs4510098
rs8098813
rs4254388
rs60638615
rs60237858
rs9964201
rs73957018
rs73957019
rs12607343
rs143003578
rs6508195
rs7227950
rs12606343
rs28629395
rs72917325
rs4129323
rs117373335
rs140141020
rs4129322
rs12327491
rs12957045
rs72917329
rs73957023
rs35840237
rs73957024
rs73957025
rs9949889
rs9949928
rs3922754
rs4281791
rs4078161
rs4078162
rs7504413
rs4077771
rs145787214
rs4368222
rs4468701
rs9961846
rs56291441
rs66526762
rs11663393
rs113034611
rs9962460
rs73957026
rs56229265
rs56287586
rs4291980
rs9945776
rs7233997
rs12607254
rs9807257
rs4433873
rs9951892
rs9952089
rs7506909
rs148250279
rs4459619
rs4453578
rs4444405
rs4270245
rs4456578
rs73957040
rs12607886
rs10502963
rs4426414
rs12605900
rs34095568
rs35585120
rs34540811
rs34006123
rs8082811
rs35946824
rs56173310
rs4462678
rs8083463
rs8084433
rs60830517
rs9957443
rs16956110
rs9959803
rs62099183
rs9947827
rs9947905
rs16956114
rs9948463
rs4321259
rs7238021
rs75441300
rs7506783
rs7506904
rs4602107
rs57141605
rs12956998
rs72919449
rs11876419
rs11873586
rs11876405
rs9961246
rs9950661
rs185153332
rs17393029
rs7226390
rs4497765
rs56327309
rs116884902
rs9946519
rs75634538
rs10502964
rs7235008
rs9963182
rs4494619
rs8098518
rs11082966
rs11082967
rs4296324
rs11659803
rs7236657
rs7235602
rs9950187
rs7235942
rs11082968
rs4380115
rs8083719
rs76276817
rs10163983
rs16956160
rs7233664
rs8088927
rs8089270
rs16956165
rs4638654
rs56785723
rs56719714
rs57863253
rs8089823
rs5020052
rs4474758
rs4534924
rs12326559
rs73957092
rs8094882
rs117095523
rs4414555
rs4343352
rs12608058
rs9957822
rs11872442
rs16956187
rs8088666
rs12960524
rs12970188
rs8083111
rs4548946
rs28376015
rs116941416
rs8083043
rs8083977
rs9944880
rs141024128
rs117249380
rs35594898
rs35458640
rs76864750
rs8096803
rs33999846
rs12454410
rs7228703
rs7229097
rs34556005
rs56393416
rs4371227
rs11873641
rs73957098
rs12607872
rs12966225
rs76011022
rs4530205
rs57093578
rs4445960
rs117035834
rs4315409
rs16956204
rs4349221
rs117478769
rs34948189
rs12965244
rs4273117
rs4578737
rs4423490
rs8098809
rs12457189
rs12966884
rs34759354
rs9956477
rs12456646
rs187502183
rs8088624
rs8089828
rs8088857
rs8092993
rs7238685
rs58142657
rs28572000
rs4939721
rs73457585
rs4939722
rs12970087
rs4939723
rs34642579
rs10153414
rs8092150
rs12967441
rs12967822
rs12454142
rs948524
rs12454839
rs8089296
rs10502959
rs73960204
rs12605603
rs9955274
rs11082969
rs11082970
rs34162293
rs56411614
rs9944703
rs9956982
rs6508197
rs4372758
rs3819116
rs2276147
rs116701538
rs9963392
rs9963399
rs117914556
rs9957223
rs4245253
rs35398250
rs4245254
rs4245255
rs4636988
rs4264463
rs4940240
rs4940241
rs4940242
rs28529496
rs28679630
rs8095327
rs28631779
rs4513167
rs9953629
rs4380113
rs4380114
rs4525560
rs7240372
rs4940243
rs7226571
rs4245256
rs4410149
rs4359515
rs73960208
rs148017237
rs4444404
rs34844064
rs4372757
rs4940244
rs9959914
rs9949312
rs12457406
rs12457407
rs4278818
rs4245257
rs4939724
rs16956260
rs4940245
rs4614799
rs9966662
rs4291978
rs141794403
rs16956268
rs9949444
rs77350000
rs17486305
rs9807382
rs118176980
rs138045154
rs9953762
rs4277413
rs4423491
rs150946229
rs9989538
rs6417121
rs4419125
rs4417608
rs12455474
rs10853627
rs16956296
rs140962121
rs10775504
rs2000696
rs73960212
rs12454147
rs12456765
rs12454116
rs8083850
rs9948554
rs73960215
rs76615816
rs17408393
rs12959099
rs7505145
rs9951445
rs9951529
rs9966566
rs12969315
rs7243019
rs16956327
rs56379285
rs12956266
rs10469019
rs4296323
rs7245004
rs9944782
rs4940246
rs12957781
rs17487256
rs7232543
rs7233123
rs17487277
rs8097377
rs9954922
rs147725024
rs16956346
rs62099230
rs7230285
rs9946770
rs7230446
rs17487484
rs12958119
rs16956352
rs2069191
rs10221412
rs62099231
rs73960220
rs8084239
rs7227160
rs10221371
rs9973086
rs8084351
rs8084280
rs73960258
rs12958959
rs3794923
rs62099232
rs11662175
rs60939828
rs9967014
rs80270462
rs12604508
rs62099234
rs62099235
rs35749078
rs62099236
rs7227069
rs2298606
rs11082972
rs12963433
rs118038870
rs12326120
rs62100765
rs117947395
rs61016565
rs62100766
rs149905275
rs6508207
rs62100767
rs6508208
rs9944991
rs8086812
rs62100769
rs55906054
rs72923258
rs7237256
rs62100771
rs62100772
rs12958954
rs68048120
rs66706659
rs12964204
rs9951763
rs117774417
rs7243444
rs7243345
rs6508209
rs7243973
rs4245258
rs12956682
rs4609919
rs60234723
rs11663824
rs9304441
rs16956378
rs4632195
rs6508210
rs10502965
rs1367633
rs10502966
rs8089330
rs7237110
rs77370130
rs17488316
rs7243601
rs12968428
rs7243008
rs7243756
rs11082973
rs7238231
rs1367638
rs8098405
rs73957110
rs8099160
rs8085649
rs57841322
rs28628885
rs7231178
rs13339708
rs62100775
rs16956387
rs75891090
rs17488531
rs11661696
rs62100777
rs73957112
rs6508212
rs35580963
rs17488580
rs16956392
rs62100778
rs59723594
rs16956398
rs73957115
rs79378934
rs1821075
rs78417852
rs17488727
rs34197805
rs7231742
rs4456576
rs11660990
rs11664095
rs146666838
rs79747779
rs8085221
rs71368918
rs73957117
rs78800255
rs73957118
rs1811358
rs919584
rs60491644
rs8087057
rs2879526
rs7232783
rs11082974
rs10853628
rs73957121
rs59120718
rs73957122
rs73957123
rs73957124
rs79735443
rs7230034
rs57439860
rs73957125
rs28444913
rs16956411
rs1078459
rs17410557
rs2339638
rs12326280
rs17501820
rs1431181
rs73957129
rs7237773
rs145897070
rs12966074
rs12969597
rs139314868
rs186811389
rs141797582
rs113875255
rs55668360
rs138398347
rs58280938
rs12327102
rs12326386
rs7237361
rs73957132
rs76862750
rs1431197
rs10502967
rs17411025
rs4939727
rs75353577
rs4939728
rs79807417
rs17411061
rs117137093
rs8085053
rs62097980
rs73957140
rs1431188
rs10502968
rs11664776
rs16956461
rs61063719
rs56399795
rs59166914
rs11660187
rs57802475
rs56206740
rs58819541
rs75205623
rs59186653
rs1431187
rs73463054
rs7229129
rs10084040
rs6508215
rs8095056
rs7239818
rs2068861
rs1821074
rs56027651
rs12709769
rs17411339
rs1816360
rs12605405
rs9954088
rs9966618
rs62097985
rs8098042
rs1821073
rs10469020
rs6508216
rs11660938
rs80238995
rs9953546
rs1594459
rs1346913
rs7505089
rs7505394
rs1367632
rs12964775
rs8093938
rs6508217
rs905761
rs1847562
rs76271020
rs62097986
rs4643406
rs62097987
rs1813714
rs924858
rs12968962
rs12969090
rs1431183
rs1431182
rs1988344
rs17411548
rs1813854
rs60898995
rs6508218
rs12960007
rs924857
rs12961446
rs74662231
rs4940249
rs7407520
rs11082975
rs2879513
rs1504742
rs62097989
rs1594460
rs12957583
rs28595777
rs72925341
rs78867956
rs11082976
rs11877496
rs11877505
rs12968053
rs34094552
rs12955667
rs12955696
rs56291455
rs12969934
rs6508219
rs6508220
rs60453854
rs75015568
rs6508221
rs1431193
rs1431194
rs1431195
rs1431196
rs3817093
rs6508222
rs73957145
rs4940251
rs4940252
rs8090222
rs1367640
rs12962075
rs7506400
rs143564216
rs8084830
rs62097992
rs11873021
rs12963046
rs7505772
rs7505903
rs1963070
rs1963071
rs8089704
rs62097994
rs12957530
rs151322702
rs74367954
rs149504572
rs28868998
rs7236567
rs62097995
rs62097996
rs6508223
rs6508224
rs6508225
rs13313703
rs141122018
rs55885537
rs79786489
rs56931789
rs10153335
rs6508226
rs1346914
rs9963815
rs12458143
rs8098084
rs11662416
rs73957148
rs12961704
rs12962087
rs12962118
rs57791683
rs12966663
rs2047914
rs8097413
rs2043146
rs2043145
rs8092279
rs76512767
rs1897261
rs11665094
rs8097821
rs8098702
rs17503301
rs34921006
rs12956113
rs12959829
rs1979914
rs1835619
rs7240629
rs4450475
rs68096834
rs1897260
rs8082757
rs965943
rs17503448
rs8087757
rs1504746
rs1504745
rs10469021
rs7241424
rs7242224
rs11872471
rs1367637
rs1367636
rs11872486
rs11872483
rs11872549
rs72925397
rs9954344
rs1367635
rs73957152
rs2195722
rs145162105
rs62098012
rs13381535
rs112514169
rs10469022
rs10469023
rs11873644
rs10469024
rs9950970
rs62098013
rs76051426
rs1367634
rs72927212
rs12954274
rs72927214
rs56162392
rs16956615
rs55974106
rs72927217
rs76578289
rs62098014
rs12956187
rs11082980
rs8091083
rs12956913
rs73957159
rs73957160
rs12963080
rs72927224
rs11664320
rs12968567
rs73957161
rs73957162
rs2339578
rs6508229
rs143532531
rs8088265
rs62098017
rs11876231
rs11876254
rs9960416
rs11876936
rs55947207
rs8093717
rs8094117
rs12969525
rs11872725
rs7235844
rs7237127
rs7235888
rs11874299
rs9953648
rs7242550
rs7241828
rs7241752
rs78769585
rs62098020
rs72927242
rs73957167
rs73957169
rs11873306
rs73957170
rs4405620
rs78496588
rs112000341
rs57740540
rs17412636
rs11874922
rs12970769
rs56030110
rs10502969
rs7231225
rs7232507
rs7231347
rs72927260
rs10502970
rs10502971
rs10502972
rs17412782
rs16956626
rs62098022
rs72927272
rs1504743
rs1504744
rs10853629
rs73957171
rs72927275
rs72927278
rs72927280
rs11877997
rs148348465
rs12956821
rs76314072
rs10515959
rs11082981
rs72927286
rs62098023
rs73957174
rs62098036
rs8095929
rs11877400
rs62098037
rs72927294
rs72927295
rs60218578
rs10048229
rs7226995
rs7227402
rs6508231
rs1118897
rs72927299
rs58785519
rs73957175
rs8098039
rs8097041
rs16956637
rs151278016
rs77407603
rs75248978
rs16960571
rs72929406
rs62098040
rs34563569
rs8091068
rs12956476
rs55968250
rs12957114
rs56242033
rs12604606
rs62098042
rs62098043
rs62098044
rs62098046
rs17504372
rs16956641
rs11082983
rs11082984
rs11082985
rs11082986
rs150584708
rs79646034
rs62098047
rs114363453
rs1553521
rs62098048
rs12606436
rs1910713
rs62098049
rs1394464
rs1394465
rs1394466
rs17504520
rs72929440
rs11876282
rs12963775
rs11876941
rs2062877
rs12607571
rs11876975
rs12607674
rs12965192
rs72929453
rs62098050
rs55792100
rs60658082
rs1394463
rs12969469
rs11665242
rs4940255
rs11662234
rs11665364
rs11662271
rs11665326
rs62098051
rs77627823
rs17504871
rs62098054
rs11872758
rs11872738
rs1504741
rs62098055
rs17413886
rs79615356
rs11664220
rs11660799
rs11660761
rs77956000
rs11661458
rs11664978
rs12967544
rs55965629
rs73467289
rs73960113
rs56217121
rs55934710
rs56371758
rs16956659
rs73467291
rs62099975
rs11663156
rs11082987
rs3764496
rs3764494
rs12605576
rs12605580
rs56098701
rs10515960
rs56151507
rs17505156
rs3794922
rs3794921
rs3794920
rs3794919
rs3794918
rs11082988
rs67318347
rs62099977
rs62099978
rs62099979
rs72929492
rs3794917
rs3794916
rs3794915
rs11876853
rs11876805
rs11874038
rs11876878
rs11876922
rs17414252
rs66920460
rs13381912
rs13381915
rs13381929
rs12604262
rs1393331
rs1393333
rs4940256
rs10163656
rs10163659
rs10164052
rs1502226
rs10164055
rs72931320
rs79298094
rs57074668
rs17505685
rs55651361
rs56054126
rs12965919
rs10163694
rs7234451
rs10164049
rs10164054
rs7236538
rs113961895
rs67915568
rs12327184
rs11082990
rs12327206
rs12326478
rs12327199
rs12327369
rs4939730
rs62099981
rs148843589
rs11874624
rs11874642
rs17505951
rs62099982
rs17414727
rs112272840
rs62100015
rs62100016
rs143891719
rs7231978
rs11082991
rs11082992
rs12604759
rs17506126
rs17506154
rs1010453
rs1010454
rs62100018
rs16956672
rs17414993
rs72931381
rs17506295
rs16956674
rs16956678
rs17506372
rs17415140
rs62100019
rs62100020
rs17506491
rs2339639
rs1553334
rs1010360
rs11873742
rs1972049
rs72933411
rs72933414
rs62100022
rs62100023
rs62100024
rs7227758
rs1972044
rs10515961
rs7241682
rs12967910
rs1546302
rs1546301
rs1502214
rs969467
rs10502973
rs62100025
rs1546300
rs11874152
rs11876967
rs11877032
rs11082993
rs968807
rs968806
rs10853630
rs72933440
rs10853631
rs2229082
rs11873515
rs11873595
rs11876782
rs13381167
rs10502974
rs11082994
rs10502975
rs953122
rs953121
rs11872554
rs62100051
rs11876154
rs17507444
rs55958323
rs11876240
rs11659577
rs11659533
rs11659624
rs10502976
rs2270951
rs60540565
rs9807369
rs9807370
rs9807385
rs34112859
rs9807387
rs9807529
rs11875957
rs11875950
rs35617477
rs62098263
rs62098264
rs552061784
rs62098265
rs28503625
rs28690675
rs28658157
rs12327265
rs79160960
rs11082996
rs11082997
rs62098266
rs11877754
rs17507725
rs34753688
rs11872522
rs11872591
rs13381096
rs13381100
rs58500166
rs73461187
rs62098268
rs62098269
rs62098270
rs62098271
rs13381236
rs11874135
rs11877374
rs13381265
rs13381255
rs13381864
rs62098272
rs62098273
rs62098283
rs62098284
rs11662556
rs1039452
rs11659175
rs12606422
rs11663510
rs11663516
rs35352542
rs58351564
rs11661221
rs11664655
rs10164246
rs10163837
rs10163836
rs10163838
rs2879527
rs2879528
rs12606005
rs10163842
rs10163847
rs73461189
rs10163926
rs62098288
rs11872882
rs8089865
rs62098290
rs62098291
rs62098292
rs8095329
rs138459653
rs878571
rs57770253
rs73461190
rs67680898
rs11082998
rs11082999
rs10502977
rs8095430
rs145726269
rs140632901
rs11872815
rs117181702
rs11083000
rs11664123
rs8090945
rs12962464
rs12962394
rs79828137
rs12953529
rs12953691
rs57601701
rs8084281
rs138489416
rs12960505
rs12604940
rs8095058
rs11661305
rs11661326
rs11664788
rs139803408
rs12604130
rs1393334
rs12957920
rs9948611
rs8093031
rs11874018
rs79268556
rs869225
rs869224
rs117091904
rs1502225
rs16956735
rs35882434
rs12605017
rs72918220
rs10502978
rs35409749
rs12607295
rs73957208
rs2134297
rs34160346
rs16956767
rs17417046
rs16956772
rs117658776
rs11874751
rs16956779
rs60175027
rs5013791
rs11083002
rs2036415
rs1502233
rs1502232
rs62098320
rs1814001
rs74254713
rs1964667
rs12709772
rs6508232
rs1502230
rs10853632
rs1502229
rs139095899
rs2036410
rs116915340
rs149139948
rs4940259
rs1159949
rs4280318
rs1948783
rs76365944
rs7228423
rs60529248
rs2134296
rs73462908
rs1910132
rs72627225
rs1910131
rs35195355
rs4940260
rs7229190
rs1125627
rs1393336
rs73462916
rs72918260
rs60702180
rs9964174
rs77675767
rs117121188
rs8082807
rs56060335
rs78867711
rs73462923
rs8085778
rs4510099
rs1393330
rs12962455
rs150873490
rs79385513
rs73462928
rs60337880
rs4278817
rs2879567
rs6508233
rs2339742
rs8094483
rs148196749
rs1847126
rs9953087
rs12607758
rs142763841
rs7244049
rs1502222
rs1502223
rs59787714
rs7231042
rs7232617
rs72918277
rs151125878
rs1105642
rs12955791
rs870508
rs870507
rs60518592
rs73462952
rs79483107
rs6508234
rs2292042
rs16956853
rs73462956
rs16956858
rs72918283
rs76667845
rs4940261
rs73462960
rs117938019
rs4939732
rs16956865
rs73462961
rs8086556
rs56042145
rs57154412
rs8090381
rs28873404
rs143603552
rs141846696
rs12457084
rs200532949
rs201656173
rs1502217
rs1354206
rs79259792
rs10502979
rs4453579
rs73462968
rs66882949
rs73462969
rs9947875
rs8088468
rs117441986
rs1910127
rs62098329
rs2270952
rs17515923
rs7244915
rs6508235
rs8088048
rs1502219
rs62098330
rs9950293
rs4245260
rs2270953
rs2270954
rs2292043
rs2292044
rs6650680
rs12607853
rs16956878
rs12373192
rs78406854
rs73957542
rs12457160
rs4245261
rs4245262
rs4940266
rs7237506
rs8097069
rs10502980
rs8094819
rs4378681
rs74254715
rs8087907
rs9948337
rs35905754
rs9807498
rs9807501
rs35698381
rs6508236
rs11664769
rs74943545
rs117444494
rs1159064
rs6508237
rs79641408
rs78302000
rs143676689
rs9963858
rs9953085
rs16956896
rs8098322
rs144992955
rs74649956
rs73477613
rs71368936
rs4940267
rs4940268
rs4940269
rs80301441
rs117113032
rs190101548
rs1442071
rs1442070
rs12454689
rs1025854
rs9948280
rs7233241
rs80123312
rs8084701
rs9946086
rs9961507
rs9961732
rs1372475
rs78546726
rs117268998
rs75091256
rs17516772
rs6508238
rs79227994
rs2044080
rs8093984
rs1899384
rs56227427
rs1442088
rs12605223
rs1442089
rs79264576
rs7227128
rs62099896
rs3752734
rs3752735
rs111746765
rs192248911
rs11083006
rs10515962
rs76824775
rs80193341
rs35646752
rs78475552
rs75871837
rs12970870
rs62099898
rs7236483
rs7241967
rs77338276
rs28687230
rs8085056
rs10775507
rs192819571
rs4940271
rs78215054
rs1036801
rs2016773
rs77090696
rs12604341
rs12604310
rs117946415
rs76968007
rs4101065
rs985189
rs16956959
rs80098921
rs12957686
rs894274
rs34267730
rs75257626
rs8098707
rs76492049
rs35412537
rs1372478
rs1442064
rs141210810
rs11876490
rs77199258
rs9944956
rs75131875
rs79402031
rs12455377
rs74803484
rs9966535
rs74506862
rs77904651
rs7229232
rs12606633
rs9958431
rs7232231
rs16956981
rs78613308
rs17517911
rs13381188
rs11083008
rs16948704
rs56181178
rs78157875
rs11662823
rs12960706
rs4940277
rs11083009
rs12608247
rs190737909
rs145536828
rs2006656
rs12454453
rs16956987
rs16956993
rs9959094
rs17518191
rs35114923
rs7237411
rs17518254
rs12969610
rs16957010
rs12454349
rs12960296
rs17439836
rs75440539
rs7234881
rs4306584
rs78471799
rs8096370
rs77595527
rs8083201
rs78857920
rs11659419
rs11659420
rs4939735
rs4939736
rs4939737
rs190083178
rs145711147
rs62097565
rs140313524
rs76770870
rs79400249
rs62096852
rs17439885
rs11083011
rs34400957
rs145550594
rs55638139
rs185961284
rs118139407
rs62096853
rs4347697
rs139700574
rs113744949
rs8092463
rs62096854
rs9951597
rs80186428
rs16957029
rs16957032
rs1866988
rs1866987
rs1866986
rs55963017
rs1442086
rs9304448
rs9947672
rs12968161
rs71368937
rs7228258
rs9304449
rs12457421
rs80270401
rs55826947
rs78735241
rs11873454
rs72924412
rs1442082
rs1442081
rs7237386
rs34428304
rs35536240
rs12959812
rs12457843
rs1025855
rs117575446
rs4347699
rs727683
rs75623159
rs77325800
rs62097660
rs1899383
rs7228288
rs74421652
rs1442080
rs79402536
rs1442079
rs4465666
rs75462997
rs6508244
rs8094928
rs16957060
rs17518904
rs72924439
rs1372482
rs9955924
rs35673785
rs12957706
rs7232229
rs6508245
rs6508246
rs1960903
rs2165608
rs11664287
rs4940280
rs9965113
rs11665025
rs17519016
rs4939738
rs75256679
rs56128154
rs1583951
rs17440518
rs11664668
rs1348220
rs920622
rs1811441
rs9947427
rs9960879
rs7240087
rs77640642
rs8096137
rs8083447
rs75563490
rs2028523
rs2028522
rs77255251
rs8083679
rs1442078
rs11083014
rs17440859
rs11663728
rs4632196
rs17440915
rs2028521
rs35505093
rs10048277
rs8092785
rs138631851
rs76805613
rs1442077
rs75404909
rs78820151
rs13380986
rs17519505
rs10048338
rs10048336
rs114880974
rs11659946
rs4940281
rs4940282
rs4939739
rs17441111
rs1442076
rs16957117
rs9967214
rs16957119
rs76890764
rs1442075
rs79094807
rs80166937
rs74964731
rs76965941
rs1595000
rs35901435
rs71368938
rs4358014
rs4299215
rs4638653
rs4624259
rs1073134
rs4606795
rs9962953
rs9950889
rs11664387
rs11661624
rs4041295
rs16957122
rs3859343
rs3910697
rs4100584
rs4100583
rs3910696
rs75691654
rs3859344
rs9959921
rs11663575
rs9960494
rs7238765
rs117213322
rs1369454
rs4940283
rs75438040
rs78914632
rs9946509
rs59689811
rs78647094
rs9946886
rs147038041
rs12961506
rs16957143
rs9962411
rs3910695
rs75580296
rs75891776
rs6508247
rs11659542
rs4939740
rs9946269
rs75655127
rs1372481
rs35861631
rs9949238
rs35203241
rs920079
rs1811398
rs71368939
rs3859345
rs148676196
rs11661455
rs62097689
rs8084493
rs1442069
rs34316644
rs74636234
rs17520206
rs72926317
rs9965562
rs9965852
rs9965865
rs9954971
rs9966086
rs9966089
rs71368940
rs34884286
rs8084890
rs12955711
rs9961354
rs60324643
rs12960737
rs59373353
rs58122275
rs11660055
rs1596136
rs1596135
rs71368941
rs58906991
rs2339763
rs144335027
rs1865556
rs76718544
rs1866985
rs2339764
rs1865555
rs79797375
rs74419654
rs9947933
rs11660186
rs1897986
rs56005034
rs9960846
rs12605342
rs9963880
rs1865554
rs17441784
rs35470793
rs74566765
rs12966330
rs72926342
rs72926344
rs77472326
rs75946211
rs35656155
rs9954027
rs7242049
rs7241982
rs17520394
rs1862930
rs35572545
rs79945839
rs72926355
rs1424507
rs9957524
rs9949496
rs4101066
rs7234318
rs1862929
rs3859346
rs71363044
rs17441970
rs62097725
rs76894993
rs78122952
rs75172269
rs66755284
rs9967054
rs35574738
rs980754
rs2879573
rs3859347
rs80069917
rs71368943
rs76746753
rs9962215
rs75442188
rs9950083
rs17442165
rs3910383
rs79140036
rs9950724
rs12232599
rs12232600
rs62097726
rs9953669
rs11662522
rs1364467
rs17442319
rs34640833
rs2339765
rs9957265
rs76190584
rs4940285
rs67232891
rs1442068
rs1560987
rs140952109
rs12960696
rs17520995
rs76321930
rs75565722
rs12961844
rs59528395
rs17521058
rs75893935
rs1159508
rs12970819
rs1442067
rs7226860
rs7232009
rs76533632
rs6508249
rs79545764
rs17442740
rs80285307
rs10163981
```
