## Supplementary material for "Characterization of shared and ancestry-specific signals driving complex traits using multi-ancestry fine-mapping": susiex_nc3.cs80.cs

```
CS_ID	SNP	BP	REF_ALLELE	ALT_ALLELE	REF_FRQ	BETA	SE	-LOG10P	CS_PIP	OVRL_PIP
1	rs4632195	50746748	T,T	C,C	0.500994,0.944444	0.0217011,0.0492312	0.00395431,0.0186617	7.39082,2.07896	0.362129	0.362164
1	rs6508210	50747191	C,C	A,A	0.480119,0.940476	0.0207443,0.0442404	0.00395743,0.0180669	6.79871,1.84353	0.0778588	0.0779
1	rs7231178	50753741	A,A	G,G	0.483101,0.934524	0.0207932,0.0392175	0.00395656,0.0172809	6.83053,1.63371	0.0658159	0.0658556
1	rs17487484	50723283	G,G	T,T	0.515905,0.977182	0.0205175,0.0435685	0.0039563,0.0286274	6.66794,0.892689	0.046849	0.0468859
1	rs7230446	50723179	A,A	G,G	0.515905,0.977182	0.0205175,0.0435685	0.0039563,0.0286274	6.66794,0.892689	0.046849	0.0468859
1	rs7230285	50723080	A,A	G,G	0.515905,0.977182	0.0205175,0.0435685	0.0039563,0.0286274	6.66794,0.892689	0.046849	0.0468859
1	rs8084351	50726559	A,A	G,G	0.514911,0.977182	0.0205163,0.0437243	0.00395606,0.0286274	6.66794,0.897321	0.0465042	0.0465413
1	rs8084280	50726749	T,T	A,A	0.514911,0.977182	0.0205163,0.0436638	0.00395606,0.0286274	6.66794,0.895522	0.0463604	0.0463975
1	rs2069191	50723460	C,C	T,T	0.512922,0.973214	0.0201919,0.0331096	0.00395562,0.0264757	6.47955,0.675525	0.0225269	0.0225601
1	rs62099231	50724899	A,A	G,G	0.512922,0.973214	0.0201438,0.0331096	0.00395562,0.0264757	6.45168,0.675525	0.0212244	0.0212575
1	rs8084239	50725943	C,C	T,T	0.511928,0.973214	0.0200996,0.033288	0.00395543,0.0264757	6.42665,0.680595	0.0199845	0.0200176
2	rs79982827	51185144	T,NA	C,NA	0.973161,NA	-0.0401276,NA	0.0122339,NA	2.98384,NA	0.0236034	0.0236198
2	rs16955635	50357019	G,G	A,A	0.960239,0.397817	0.018378,0.0280963	0.0101186,0.00873368	1.15908,2.88762	0.0186818	0.0186876
2	rs9958020	50267296	G,G	A,A	0.435388,0.200397	0.00261091,0.0432843	0.00398773,0.0106787	0.290189,4.29672	0.017586	0.017596
2	rs6508155	50268127	A,A	G,G	0.435388,0.200397	0.00224688,0.0431767	0.00398773,0.0106787	0.241747,4.27803	0.0175226	0.0175317
2	rs7235566	50268567	G,G	A,A	0.436382,0.200397	0.0024766,0.0431767	0.0039867,0.0106787	0.272087,4.27803	0.0171207	0.0171302
2	rs72923285	50757622	T,NA	C,NA	0.964215,NA	0.041868,NA	0.0106439,NA	4.07722,NA	0.00824703	0.00837819
2	rs4578764	50268154	T,T	C,C	0.667992,0.872024	-0.00361645,-0.0464037	0.00419836,0.012796	0.410029,3.54154	0.00556345	0.00556767
2	rs16955607	50354434	C,C	T,T	0.941352,0.377976	0.0121924,0.0286492	0.00841466,0.00881592	0.831648,2.93733	0.00508388	0.00508635
2	rs17383821	50269499	G,G	T,T	0.666998,0.871032	-0.00361374,-0.0458241	0.00419521,0.012754	0.410029,3.48548	0.00497721	0.00498101
2	rs72920123	50354153	A,A	G,G	0.941352,0.382937	0.0124929,0.0279215	0.00841466,0.00879376	0.861273,2.8246	0.00487867	0.00488107
2	rs12953702	50270259	G,G	A,A	0.666998,0.87004	-0.00375096,-0.0454986	0.00419521,0.0127124	0.430315,3.46239	0.00472066	0.0047244
2	rs61423143	51189145	C,NA	T,NA	0.926441,NA	0.0246462,NA	0.0075738,NA	2.94409,NA	0.00455504	0.00457993
2	rs12456313	50266747	G,G	A,A	0.666998,0.87004	-0.00406064,-0.0452662	0.00419521,0.0127124	0.477448,3.43209	0.00443799	0.00444178
2	rs12969584	50266136	T,T	G,G	0.67992,0.872024	-0.0038822,-0.0452352	0.0042382,0.012796	0.444101,3.38975	0.00418904	0.00419243
2	rs11872717	50811172	G,NA	A,NA	0.980119,NA	0.0498381,NA	0.0141639,NA	3.36278,NA	0.0041314	0.00415984
2	rs10853622	50269078	A,A	C,C	0.565606,0.856151	-0.00261504,-0.0428088	0.00398879,0.0121808	0.29066,3.35591	0.00385392	0.00385714
2	rs34362394	50264650	C,C	T,T	0.67992,0.87004	-0.0037495,-0.044495	0.0042382,0.0127124	0.42444,3.3325	0.00377406	0.00377715
2	rs72920132	50356584	T,T	C,C	0.9334,0.394841	0.011939,0.0271988	0.00792989,0.00874495	0.87884,2.7283	0.00354156	0.00354361
2	rs8097224	50270916	A,A	T,T	0.666004,0.87004	-0.00343407,-0.0440014	0.00419209,0.0127124	0.384382,3.26954	0.00334976	0.00335234
2	rs1364467	51240097	G,G	T,T	0.824056,0.52877	-0.0172462,0.0108276	0.00519247,0.00856354	3.04782,0.685937	0.00331387	0.00332694
2	rs2096994	50347489	A,A	C,C	0.759443,0.554563	0.00879499,0.0231442	0.00462576,0.00860072	1.24214,2.14723	0.00313035	0.0031312
2	rs4429382	50267370	T,T	G,G	0.61332,0.871032	-0.00275235,-0.0431264	0.00405994,0.012754	0.30293,3.14197	0.00310918	0.00311157
2	rs55916832	51226925	T,NA	C,NA	0.926441,NA	0.023892,NA	0.0075738,NA	2.79387,NA	0.00310489	0.00312229
2	rs2156284	50430412	G,G	C,C	0.485089,0.775794	0.000782677,-0.029699	0.00395606,0.0102496	0.0740858,2.42475	0.003039	0.00303951
2	rs9304428	50266031	T,T	C,C	0.578529,0.856151	-0.00262501,-0.0417323	0.00400399,0.0121808	0.29066,3.213	0.00300751	0.00301004
2	rs9304427	50265939	T,T	C,C	0.578529,0.856151	-0.00257925,-0.0416359	0.00400399,0.0121808	0.284443,3.20035	0.00294878	0.00295123
2	rs79928427	50548366	A,NA	T,NA	0.974155,NA	0.0416616,NA	0.0124606,NA	3.0823,NA	0.0028224	0.00285806
2	rs10853621	50265529	T,T	G,G	0.578529,0.856151	-0.00262501,-0.0413832	0.00400399,0.0121808	0.29066,3.16734	0.00276504	0.00276739
2	rs66939940	50522423	G,G	T,T	0.894632,0.78373	-0.0150396,-0.0288705	0.00643966,0.010383	1.70953,2.26548	0.0026735	0.00267657
2	rs35955517	50520087	C,C	T,T	0.894632,0.78373	-0.0152147,-0.0286361	0.00643966,0.010383	1.74126,2.23538	0.00266212	0.00266523
2	rs116902888	50786387	T,NA	C,NA	0.979125,NA	0.0460619,NA	0.0138296,NA	3.06231,NA	0.00244867	0.00246439
2	rs147947841	50384946	C,NA	T,NA	0.99006,NA	0.0579337,NA	0.01993,NA	2.43761,NA	0.00244725	0.00245857
2	rs72918264	51009510	T,NA	C,NA	0.974155,NA	0.0401129,NA	0.0124606,NA	2.89091,NA	0.00237245	0.00239492
2	rs36102648	50522742	A,A	G,G	0.922465,0.78373	-0.0206728,-0.0285906	0.00739292,0.010383	2.28658,2.22956	0.00231557	0.00232367
2	rs7236357	50541782	T,T	C,C	0.874751,0.781746	-0.0119488,-0.0290829	0.00597324,0.0103488	1.34238,2.30539	0.00230341	0.00230524
2	rs9963316	50536205	C,C	T,T	0.874751,0.781746	-0.0116597,-0.0293235	0.00597324,0.0103488	1.29295,2.33688	0.00225675	0.00225853
2	rs7242428	50528882	G,G	A,A	0.874751,0.782738	-0.0113752,-0.0296182	0.00597324,0.0103658	1.24516,2.3693	0.00223471	0.00223644
2	rs142373070	50299921	C,C	G,G	0.885686,0.922619	-0.0186415,-0.0392421	0.0062137,0.0159983	2.56878,1.84858	0.00223405	0.00225128
2	rs67365230	50519769	C,C	T,T	0.922465,0.78373	-0.0206216,-0.0283948	0.00739292,0.010383	2.27727,2.20462	0.00219051	0.00219818
2	rs149650103	50485953	NA,C	NA,T	NA,0.960318	NA,0.0499435	NA,0.0218976	NA,1.64663	0.00214745	0.00215005
2	rs62097945	50543892	G,G	A,A	0.856859,0.781746	-0.00989298,-0.0288887	0.00564551,0.0103488	1.09848,2.28014	0.00213386	0.00213514
2	rs11873115	50529968	T,T	C,C	0.874751,0.782738	-0.0113752,-0.0294183	0.00597324,0.0103658	1.24516,2.34298	0.0021322	0.00213386
2	rs7228076	50529125	A,A	G,G	0.874751,0.782738	-0.0113238,-0.0294694	0.00597324,0.0103658	1.23663,2.3497	0.00213003	0.00213168
2	rs10502961	50703914	C,NA	G,NA	0.939364,NA	0.03008,NA	0.00828432,NA	3.54918,NA	0.00209027	0.00213914
2	rs16956305	50708446	G,NA	A,NA	0.939364,NA	0.0299812,NA	0.00828432,NA	3.52914,NA	0.00203259	0.00207957
2	rs4128955	50524661	A,A	T,T	0.854871,0.776786	-0.0100187,-0.0302077	0.00561322,0.0102658	1.12909,2.48744	0.00197805	0.00197981
2	rs16956399	50761689	A,NA	G,NA	0.939364,NA	0.0293562,NA	0.00828432,NA	3.4037,NA	0.00191441	0.00195143
2	rs4940283	51208227	C,C	T,T	0.808151,0.535714	-0.0167525,0.00535716	0.00502127,0.00857124	3.0711,0.274121	0.00189803	0.00190586
2	rs4939739	51201316	C,C	T,T	0.82505,0.541667	-0.0173784,0.00588213	0.00520406,0.00857919	3.07593,0.307199	0.00187886	0.00188687
2	rs77366429	50519793	C,C	T,T	0.924453,0.78373	-0.0204885,-0.028218	0.00748151,0.010383	2.20964,2.18222	0.00187025	0.00187682
2	rs72921499	50707411	T,NA	A,NA	0.93837,NA	0.0292916,NA	0.00822159,NA	3.43538,NA	0.00184433	0.00188389
2	rs16956299	50706722	G,NA	A,NA	0.93837,NA	0.0292916,NA	0.00822159,NA	3.43538,NA	0.00184433	0.00188389
2	rs8085132	50726573	C,NA	T,NA	0.940358,NA	0.0294792,NA	0.00834865,NA	3.38304,NA	0.00179168	0.001827
2	rs141275163	50907419	T,NA	C,NA	0.992048,NA	0.0403475,NA	0.0222601,NA	1.15551,NA	0.00176029	0.00176105
2	rs182138906	50711756	C,NA	A,NA	0.986084,NA	0.0503374,NA	0.0168779,NA	2.54371,NA	0.00175566	0.00176993
2	rs141610245	50999618	T,NA	C,NA	0.987078,NA	0.0346083,NA	0.0175062,NA	1.31831,NA	0.00175366	0.00175474
2	rs10502962	50711414	G,NA	A,NA	0.940358,NA	0.0293744,NA	0.00834865,NA	3.36244,NA	0.00174103	0.00177495
2	rs117646921	50532693	T,NA	A,NA	0.987078,NA	0.0351037,NA	0.0175062,NA	1.34737,NA	0.00173986	0.00174092
2	rs7240423	50541992	T,T	C,C	0.902585,0.781746	-0.0151725,-0.0287916	0.00666778,0.0103488	1.64061,2.26757	0.00171604	0.00171888
2	rs17408063	50704839	G,NA	C,NA	0.939364,NA	0.0293318,NA	0.00828432,NA	3.39886,NA	0.00169678	0.00173317
2	rs17408365	50708712	T,NA	A,NA	0.939364,NA	0.0293318,NA	0.00828432,NA	3.39886,NA	0.00169678	0.00173317
2	rs4076100	50533258	A,A	G,G	0.902585,0.781746	-0.0147837,-0.0290366	0.00666778,0.0103488	1.57494,2.29937	0.00167006	0.00167273
2	rs55915244	50742446	T,NA	C,NA	0.940358,NA	0.0292198,NA	0.00834865,NA	3.33221,NA	0.00166947	0.00170144
2	rs17386683	50367079	A,NA	G,NA	0.977137,NA	0.0411749,NA	0.0132281,NA	2.73191,NA	0.00166921	0.00168584
2	rs7237297	50541635	C,C	T,T	0.90159,0.781746	-0.0147169,-0.0287407	0.00663768,0.0103488	1.57494,2.26099	0.00164124	0.00164375
2	rs117676138	50376618	T,NA	C,NA	0.987078,NA	0.0346224,NA	0.0175062,NA	1.31913,NA	0.00163492	0.00163593
2	rs117798307	50372733	A,NA	G,NA	0.987078,NA	0.0346058,NA	0.0175062,NA	1.31816,NA	0.00163145	0.00163245
2	rs35520310	50727720	G,NA	A,NA	0.940358,NA	0.0290653,NA	0.00834865,NA	3.30213,NA	0.0016014	0.00163155
2	rs8091077	50518505	G,G	A,A	0.874751,0.78373	-0.0112305,-0.0286026	0.00597324,0.010383	1.2212,2.23111	0.00158393	0.00158519
2	rs61480191	50723324	G,NA	A,NA	0.940358,NA	0.0289054,NA	0.00834865,NA	3.27114,NA	0.00153438	0.00156276
2	rs8083923	50543346	T,T	G,G	0.902585,0.781746	-0.0147368,-0.0286898	0.00666778,0.0103488	1.56712,2.25443	0.0015265	0.00152896
2	rs72923271	50747543	A,NA	T,NA	0.940358,NA	0.0288848,NA	0.00834865,NA	3.26716,NA	0.00152601	0.00155416
2	rs146676974	50329976	G,NA	A,NA	0.996024,NA	0.0817427,NA	0.0314177,NA	2.03276,NA	0.00152217	0.001526
2	rs141872770	51198445	G,NA	A,NA	0.972167,NA	0.027716,NA	0.0120196,NA	1.67539,NA	0.00151192	0.00151369
2	rs150946229	50699417	NA,T	NA,A	NA,0.990079	NA,0.0982004	NA,0.0431319	NA,1.64204	0.00149676	0.00149855
2	rs28399882	50517595	G,G	A,A	0.874751,0.78373	-0.0110858,-0.0285056	0.00597324,0.010383	1.19745,2.21872	0.00149533	0.00149653
2	rs34245999	50549356	G,G	A,A	0.90159,0.781746	-0.0147169,-0.0282643	0.00663768,0.0103488	1.57494,2.19991	0.00147337	0.00147565
2	rs117249380	50652992	NA,G	NA,A	NA,0.980159	NA,0.0690762	NA,0.0306528	NA,1.61569	0.00145581	0.00145761
2	rs55651659	50726298	A,NA	G,NA	0.940358,NA	0.0286765,NA	0.00834865,NA	3.22705,NA	0.00144423	0.00147027
2	rs118076017	50522258	C,NA	T,NA	0.987078,NA	0.0320468,NA	0.0175062,NA	1.17289,NA	0.00143917	0.00143995
2	rs117270789	51193290	T,NA	C,NA	0.972167,NA	0.0274142,NA	0.0120196,NA	1.64665,NA	0.00143055	0.00143224
2	rs151139322	50385253	NA,T	NA,C	NA,0.99504	NA,-0.131326	NA,0.0608454	NA,1.51003	0.00142966	0.00143125
2	rs12956043	50531122	A,A	G,G	0.904573,0.782738	-0.0144852,-0.0288504	0.00672948,0.0103658	1.50365,2.26905	0.00142804	0.0014303
2	rs6508154	50267885	A,A	T,T	0.527833,0.284722	0.00692167,0.0311525	0.00396044,0.00947229	1.09412,2.99734	0.00142261	0.00142789
2	rs78367413	50380191	C,NA	T,NA	0.979125,NA	-0.0377046,NA	0.0138296,NA	2.19358,NA	0.00141284	0.00141794
2	rs117373335	50605501	NA,G	NA,A	NA,0.990079	NA,0.0936428	NA,0.0431319	NA,1.52396	0.00140518	0.00140667
2	rs72921480	50696696	G,NA	T,NA	0.942346,NA	0.029186,NA	0.00848241,NA	3.23653,NA	0.00137427	0.00140049
2	rs142973522	51206566	T,NA	C,NA	0.972167,NA	0.0271405,NA	0.0120196,NA	1.6208,NA	0.00136125	0.00136285
2	rs7236792	50423397	G,G	A,A	0.55169,0.789683	0.0012962,-0.0286561	0.0039756,0.0104891	0.128196,2.20097	0.00134979	0.00135018
2	rs1943111	50422785	C,C	A,A	0.55169,0.789683	0.00134256,-0.0287083	0.0039756,0.0104891	0.133364,2.20753	0.00134453	0.00134493
2	rs7237931	50423275	C,C	T,T	0.55169,0.789683	0.00134256,-0.0287083	0.0039756,0.0104891	0.133364,2.20753	0.00134453	0.00134493
2	rs1943110	50422879	C,C	T,T	0.55169,0.789683	0.00134256,-0.0287083	0.0039756,0.0104891	0.133364,2.20753	0.00134453	0.00134493
2	rs4588078	50423641	T,T	C,C	0.55169,0.789683	0.00134256,-0.0287083	0.0039756,0.0104891	0.133364,2.20753	0.00134453	0.00134493
2	rs3919651	50288118	T,T	C,C	0.907555,0.923611	-0.0147904,-0.0417792	0.00682591,0.0160932	1.51928,2.0255	0.00133721	0.00134107
2	rs1943109	50423119	A,A	G,G	0.55169,0.789683	0.00134256,-0.0286561	0.0039756,0.0104891	0.133364,2.20097	0.00132892	0.00132931
2	rs72923213	50714276	A,NA	G,NA	0.945328,NA	0.0298715,NA	0.00869693,NA	3.22682,NA	0.00132678	0.00135229
2	rs16956330	50714232	C,NA	T,NA	0.945328,NA	0.0298715,NA	0.00869693,NA	3.22682,NA	0.00132678	0.00135229
2	rs151184259	51214311	T,NA	C,NA	0.972167,NA	0.0269707,NA	0.0120196,NA	1.60487,NA	0.0013203	0.00132186
2	rs150173804	51210004	C,NA	A,NA	0.972167,NA	0.0269707,NA	0.0120196,NA	1.60487,NA	0.0013203	0.00132186
2	rs4522501	50284778	C,C	T,T	0.907555,0.922619	-0.0147439,-0.0415592	0.00682591,0.0159983	1.51183,2.02759	0.00131378	0.00131755
2	rs34089681	50395319	C,C	T,T	0.539761,0.803571	0.000831022,-0.0282243	0.00396686,0.0107594	0.0788001,2.05997	0.00129181	0.00129213
2	rs35973632	50518597	G,G	C,C	0.904573,0.78373	-0.0148648,-0.0283577	0.00672948,0.010383	1.56573,2.19991	0.00128308	0.00128522
2	rs11876075	51206134	C,NA	A,NA	0.972167,NA	0.0268055,NA	0.0120196,NA	1.58943,NA	0.00128187	0.00128338
2	rs10502956	50429237	T,T	C,C	0.553678,0.78869	0.001204,-0.0283923	0.00397729,0.010471	0.117986,2.17406	0.00127638	0.00127675
2	rs80120211	51223474	G,NA	T,NA	0.972167,NA	0.0267374,NA	0.0120196,NA	1.5831,NA	0.00126643	0.00126792
2	rs4442912	50423874	A,A	T,T	0.55169,0.787698	0.00134256,-0.0282601	0.0039756,0.0104531	0.133364,2.16359	0.00122534	0.0012257
2	rs117320027	50567441	NA,A	NA,G	NA,0.906746	NA,0.0294428	NA,0.0147003	NA,1.34494	0.00122363	0.00122489
2	rs75816960	50464904	G,NA	A,NA	0.924453,NA	0.0209321,NA	0.00748151,NA	2.28866,NA	0.00119435	0.00119931
2	rs6417119	50391091	T,T	C,C	0.947316,0.930556	-0.0208497,-0.0418796	0.0088502,0.0168156	1.73328,1.89429	0.00118623	0.00118923
2	rs75634538	50631956	NA,G	NA,A	NA,0.945437	NA,0.0382864	NA,0.0188207	NA,1.37753	0.00117874	0.00117995
2	rs78757089	51227220	T,NA	C,NA	0.972167,NA	0.0263268,NA	0.0120196,NA	1.54515,NA	0.00117794	0.00117934
2	rs6508172	50391207	C,C	T,T	0.947316,0.930556	-0.0208497,-0.0418014	0.0088502,0.0168156	1.73328,1.88861	0.00117417	0.00117715
2	rs9304436	50428937	C,C	T,T	0.553678,0.78869	0.00147765,-0.0283447	0.00397729,0.010471	0.14859,2.16811	0.00115221	0.00115259
2	rs36156046	50447700	C,C	A,A	0.552684,0.789683	0.00147734,-0.028106	0.00397643,0.0104891	0.14859,2.13238	0.00114403	0.00114439
2	rs36139175	50447696	G,G	T,T	0.552684,0.789683	0.00147734,-0.028106	0.00397643,0.0104891	0.14859,2.13238	0.00114403	0.00114439
2	rs7240535	50427347	C,C	T,T	0.553678,0.78869	0.00147765,-0.0282923	0.00397729,0.010471	0.14859,2.16158	0.00113902	0.0011394
2	rs1943093	50427224	C,C	T,T	0.553678,0.78869	0.00147765,-0.0282923	0.00397729,0.010471	0.14859,2.16158	0.00113902	0.0011394
2	rs2060119	50418443	C,C	A,A	0.55169,0.78869	0.00143529,-0.0280747	0.0039756,0.010471	0.143827,2.13452	0.00113242	0.00113278
2	rs9959055	50443873	T,T	C,C	0.554672,0.78869	0.00184937,-0.0286967	0.00397815,0.010471	0.192454,2.21231	0.00112583	0.00112626
2	rs9966005	50440366	G,G	A,A	0.558648,0.78869	0.000549542,-0.0273873	0.00398179,0.010471	0.050498,2.05017	0.00112535	0.00112563
2	rs112049267	50364022	G,G	C,C	0.94831,0.936508	-0.0190639,-0.0460246	0.00893021,0.0175302	1.48439,2.0628	0.00111772	0.00112006
2	rs9963251	50439828	G,G	A,A	0.550696,0.78869	0.00120324,-0.0278213	0.00397478,0.010471	0.117986,2.10323	0.0011149	0.00111523
2	rs9963248	50439782	A,A	C,C	0.550696,0.78869	0.00120324,-0.0278213	0.00397478,0.010471	0.117986,2.10323	0.0011149	0.00111523
2	rs7237293	50430673	A,A	G,G	0.553678,0.78869	0.00157045,-0.0282923	0.00397729,0.010471	0.159298,2.16158	0.00110523	0.00110561
2	rs9963041	50439630	G,G	A,A	0.550696,0.78869	0.00120324,-0.0277687	0.00397478,0.010471	0.117986,2.09675	0.00110232	0.00110265
2	rs17389596	50433187	C,C	T,T	0.553678,0.787698	0.00147765,-0.0279398	0.00397729,0.0104531	0.14859,2.12374	0.00109817	0.00109852
2	rs8085762	50425859	A,A	G,G	0.553678,0.787698	0.00147765,-0.0279398	0.00397729,0.0104531	0.14859,2.12374	0.00109817	0.00109852
2	rs28391855	50441260	G,G	A,A	0.550696,0.78869	0.00124958,-0.0278213	0.00397478,0.010471	0.12307,2.10323	0.00109742	0.00109775
2	rs9963261	50439866	G,G	A,A	0.550696,0.78869	0.00124958,-0.0278213	0.00397478,0.010471	0.12307,2.10323	0.00109742	0.00109775
2	rs12957223	50406630	C,C	T,T	0.535785,0.77877	0.00193558,-0.0286167	0.00396447,0.0102986	0.203853,2.263	0.00109434	0.0010948
2	rs9957129	50425067	T,T	C,C	0.553678,0.787698	0.00152405,-0.0279921	0.00397729,0.0104531	0.153923,2.13022	0.00109413	0.00109449
2	rs17387869	50404757	C,C	T,T	0.554672,0.789683	0.0015708,-0.0281356	0.00397815,0.0104891	0.159298,2.13605	0.00109396	0.00109433
2	rs11874378	51203919	T,NA	C,NA	0.973161,NA	0.0263731,NA	0.0122339,NA	1.50719,NA	0.00109284	0.00109414
2	rs12963801	50430790	A,A	G,G	0.553678,0.78869	0.00157045,-0.02824	0.00397729,0.010471	0.159298,2.15505	0.00109261	0.00109298
2	rs9955001	50440183	C,C	T,T	0.550696,0.78869	0.00120324,-0.0277208	0.00397478,0.010471	0.117986,2.09087	0.00109103	0.00109136
2	rs9966074	50440399	T,T	A,A	0.550696,0.78869	0.00120324,-0.0277208	0.00397478,0.010471	0.117986,2.09087	0.00109103	0.00109136
2	rs28645804	50433722	C,C	T,T	0.55169,0.78869	0.0012962,-0.02784	0.0039756,0.010471	0.128196,2.10553	0.00109022	0.00109055
2	rs9958907	50443551	A,A	G,G	0.554672,0.78869	0.00184937,-0.0284922	0.00397815,0.010471	0.192454,2.18658	0.00107579	0.00107621
2	rs12455163	50252723	A,A	G,G	0.696819,0.87004	0.00152425,-0.0350591	0.00430159,0.0127124	0.140814,2.23522	0.00107364	0.00107404
2	rs2032255	50435269	T,T	C,C	0.55169,0.786706	0.00134256,-0.027779	0.0039756,0.0104354	0.133364,2.10971	0.00107299	0.00107333
2	rs952835	50431902	A,A	G,G	0.552684,0.78869	0.00152373,-0.0281924	0.00397643,0.010471	0.153923,2.14913	0.00106921	0.00106958
2	rs28371046	50439132	G,G	A,A	0.550696,0.78869	0.00129593,-0.0277687	0.00397478,0.010471	0.128196,2.09675	0.00106817	0.0010685
2	rs7242967	50424048	G,G	T,T	0.55169,0.787698	0.0012962,-0.02756	0.0039756,0.0104531	0.128196,2.07697	0.00106816	0.00106848
2	rs12960147	50398507	G,G	A,A	0.539761,0.789683	0.000969671,-0.0271606	0.00396686,0.0104891	0.0931868,2.01708	0.00106799	0.00106828
2	rs79235191	51197166	G,NA	A,NA	0.972167,NA	0.025738,NA	0.0120196,NA	1.49151,NA	0.00106383	0.0010651
2	rs28607395	50439138	A,A	G,G	0.550696,0.78869	0.00134228,-0.0278213	0.00397478,0.010471	0.133364,2.10323	0.0010637	0.00106404
2	rs1594516	50412521	T,T	C,C	0.553678,0.789683	0.00166327,-0.0282696	0.00397729,0.0104891	0.170178,2.15267	0.00106011	0.0010605
2	rs142139008	50336281	NA,A	NA,G	NA,0.96131	NA,-0.048263	NA,0.0221651	NA,1.53094	0.00105949	0.00106053
2	rs114247224	51236070	C,NA	T,NA	0.972167,NA	0.0257127,NA	0.0120196,NA	1.48923,NA	0.00105925	0.0010605
2	rs1943096	50440942	G,G	A,A	0.549702,0.78869	0.00134201,-0.027874	0.00397398,0.010471	0.133364,2.10971	0.00105898	0.00105932
2	rs1943098	50404377	T,T	G,G	0.554672,0.789683	0.00171006,-0.0281873	0.00397815,0.0104891	0.175682,2.14245	0.00105889	0.00105928
2	rs12605902	50366632	G,G	A,A	0.94831,0.936508	-0.0188127,-0.0458426	0.00893021,0.0175302	1.45408,2.04958	0.00105435	0.00105653
2	rs9950907	50414093	G,G	T,T	0.550696,0.78869	0.00138864,-0.027773	0.00397478,0.010471	0.138574,2.09728	0.00105147	0.00105181
2	rs34076636	50435924	C,C	T,T	0.553678,0.78869	0.00147765,-0.0279219	0.00397729,0.010471	0.14859,2.11561	0.00105061	0.00105096
2	rs7234408	50251933	T,T	G,G	0.696819,0.87004	0.00147785,-0.0350073	0.00430159,0.0127124	0.135977,2.22981	0.00104939	0.00104978
2	rs73956081	50394728	T,T	A,A	0.94831,0.930556	-0.0203311,-0.0423845	0.00893021,0.0168156	1.64195,1.93117	0.00104798	0.00105062
2	rs17389854	50438144	C,C	T,T	0.550696,0.78869	0.00129593,-0.0276681	0.00397478,0.010471	0.128196,2.08442	0.00104535	0.00104568
2	rs9956617	50437699	T,T	C,C	0.55169,0.78869	0.00124984,-0.0275675	0.0039756,0.010471	0.12307,2.07212	0.00104457	0.00104488
2	rs1943097	50442066	T,T	G,G	0.552684,0.78869	0.00161652,-0.0281229	0.00397643,0.010471	0.164717,2.14049	0.00104416	0.00104453
2	rs34395492	50664769	T,NA	C,NA	0.980119,NA	0.0424346,NA	0.0141639,NA	2.56291,NA	0.00104364	0.00105051
2	rs7244124	50424710	C,C	T,T	0.553678,0.787698	0.00157045,-0.0278399	0.00397729,0.0104531	0.159298,2.11139	0.00104263	0.00104298
2	rs2032254	50435264	G,G	A,A	0.55169,0.786706	0.00134256,-0.0276454	0.0039756,0.0104354	0.133364,2.09323	0.00104249	0.00104282
2	rs1943120	50445452	T,T	G,G	0.552684,0.787698	0.00170932,-0.0279744	0.00397643,0.0104531	0.175682,2.12803	0.00103899	0.00103936
2	rs12605899	50445228	C,C	T,T	0.554672,0.78869	0.00194226,-0.028429	0.00397815,0.010471	0.203853,2.17866	0.00103124	0.00103166
2	rs1943121	50445517	T,T	C,C	0.552684,0.787698	0.00170932,-0.0279266	0.00397643,0.0104531	0.175682,2.12212	0.00102819	0.00102855
2	rs1943124	50446344	G,G	A,A	0.552684,0.787698	0.00170932,-0.0279266	0.00397643,0.0104531	0.175682,2.12212	0.00102819	0.00102855
2	rs7505239	50446904	A,A	T,T	0.552684,0.787698	0.00170932,-0.0279266	0.00397643,0.0104531	0.175682,2.12212	0.00102819	0.00102855
2	rs8095926	50436883	C,C	A,A	0.553678,0.78869	0.00147765,-0.0278213	0.00397729,0.010471	0.14859,2.10323	0.00102804	0.00102838
2	rs1943122	50446072	C,C	T,T	0.552684,0.787698	0.00175573,-0.0279744	0.00397643,0.0104531	0.181229,2.12803	0.00102396	0.00102433
2	rs8094136	50448838	C,C	A,A	0.552684,0.787698	0.00170932,-0.0278741	0.00397643,0.0104531	0.175682,2.11561	0.00101646	0.00101682
2	rs12605883	50445136	A,A	T,T	0.554672,0.78869	0.00189581,-0.0282923	0.00397815,0.010471	0.198131,2.16158	0.00101487	0.00101527
2	rs8093988	50448757	T,T	A,A	0.55169,0.78869	0.00175537,-0.0279745	0.0039756,0.010471	0.181229,2.12212	0.00101399	0.00101436
2	rs35951841	50447620	C,C	T,T	0.552684,0.787698	0.00161652,-0.0277211	0.00397643,0.0104531	0.164717,2.09675	0.00101269	0.00101304
2	rs79615356	50909601	NA,C	NA,A	NA,0.957341	NA,-0.0438602	NA,0.0211527	NA,1.41879	0.0010046	0.00100644
2	rs17479440	50416202	G,G	A,A	0.553678,0.78869	0.00152405,-0.027622	0.00397729,0.010471	0.153923,2.07878	0.00100251	0.00100285
2	rs1943125	50448362	C,C	G,G	0.552684,0.787698	0.00161652,-0.0276733	0.00397643,0.0104531	0.164717,2.09087	0.00100226	0.00100261
2	rs12971123	50437033	G,G	C,C	0.553678,0.78869	0.00157045,-0.0278213	0.00397729,0.010471	0.159298,2.10323	0.000997541	0.00099789
2	rs78142466	50368921	T,T	G,G	0.94831,0.936508	-0.0186145,-0.0456021	0.00893021,0.0175302	1.43039,2.03217	0.000994736	0.000996765
2	rs1074057	50367848	C,C	T,T	0.94831,0.936508	-0.0186145,-0.0456021	0.00893021,0.0175302	1.43039,2.03217	0.000994736	0.000996765
2	rs6508177	50449427	T,T	C,C	0.552684,0.787698	0.00175573,-0.0278263	0.00397643,0.0104531	0.181229,2.10971	0.00099138	0.000991741
2	rs7243975	50449563	G,G	A,A	0.552684,0.787698	0.00161652,-0.0276207	0.00397643,0.0104531	0.164717,2.08442	0.000990939	0.000991279
2	rs17387778	50402375	C,C	G,G	0.554672,0.789683	0.00189581,-0.0281356	0.00397815,0.0104891	0.198131,2.13605	0.0009892	0.00098959
2	rs8097919	50449010	A,A	C,C	0.552684,0.787698	0.00180215,-0.0278741	0.00397643,0.0104531	0.18682,2.11561	0.000987391	0.000987758
2	rs138068401	50295173	C,NA	T,NA	0.996024,NA	0.0753267,NA	0.0314177,NA	1.78243,NA	0.000987339	0.000989701
2	rs16955601	50353638	G,G	C,C	0.94334,0.40873	0.0114893,0.0167457	0.00855199,0.00869545	0.746855,1.26657	0.000982978	0.000983439
2	rs9944717	50449846	C,C	T,T	0.552684,0.787698	0.00180215,-0.0278263	0.00397643,0.0104531	0.18682,2.10971	0.000977165	0.000977529
2	rs11875239	51205158	G,NA	A,NA	0.972167,NA	0.0259611,NA	0.0120196,NA	1.51173,NA	0.000974573	0.00097589
2	rs34053365	50408846	C,C	T,T	0.553678,0.78869	0.00175611,-0.0277399	0.00397729,0.010471	0.181229,2.09322	0.000955674	0.000956032
2	rs3819136	50452163	G,G	T,T	0.552684,0.787698	0.00170932,-0.0275403	0.00397643,0.0104531	0.175682,2.07456	0.00094556	0.0009459
2	rs2298654	50451821	G,G	T,T	0.552684,0.787698	0.00184857,-0.0277211	0.00397643,0.0104531	0.192454,2.09675	0.000941531	0.00094189
2	rs8094205	50448631	C,C	G,G	0.552684,0.787698	0.00175573,-0.0275879	0.00397643,0.0104531	0.181229,2.08039	0.000941478	0.000941824
2	rs1943126	50450490	C,C	T,T	0.552684,0.787698	0.00180215,-0.0276402	0.00397643,0.0104531	0.18682,2.0868	0.000938518	0.00093887
2	rs2276204	50450240	G,G	T,T	0.552684,0.787698	0.00184857,-0.0276925	0.00397643,0.0104531	0.192454,2.09323	0.00093571	0.000936068
2	rs17390820	50452338	A,A	C,C	0.552684,0.787698	0.00175573,-0.0275403	0.00397643,0.0104531	0.181229,2.07456	0.000931881	0.000932224
2	rs12962528	50452996	T,T	C,C	0.552684,0.787698	0.00175573,-0.0275403	0.00397643,0.0104531	0.181229,2.07456	0.000931881	0.000932224
2	rs12959504	50452640	G,G	T,T	0.552684,0.787698	0.00175573,-0.0275403	0.00397643,0.0104531	0.181229,2.07456	0.000931881	0.000932224
2	rs2298653	50452015	A,A	G,G	0.552684,0.787698	0.00184857,-0.0276733	0.00397643,0.0104531	0.192454,2.09087	0.000931835	0.000932192
2	rs75510319	50378192	T,T	G,G	0.94831,0.936508	-0.0181599,-0.0455486	0.00893021,0.0175302	1.37677,2.02831	0.000931296	0.000933132
2	rs1943127	50450617	C,C	G,G	0.552684,0.787698	0.00184857,-0.0276402	0.00397643,0.0104531	0.192454,2.0868	0.000925182	0.000925536
2	rs111633238	50356735	C,NA	T,NA	0.981113,NA	0.0278092,NA	0.0145245,NA	1.2554,NA	0.000923471	0.000924562
2	rs2298655	50451500	C,C	A,A	0.55169,0.787698	0.00170897,-0.0275203	0.0039756,0.0104531	0.175682,2.07212	0.000920585	0.000920924
2	rs1943128	50450623	T,T	C,C	0.552684,0.787698	0.001895,-0.0276402	0.00397643,0.0104531	0.198131,2.0868	0.000912155	0.000912512
2	rs145162105	50861686	NA,A	NA,G	NA,0.992063	NA,-0.0985323	NA,0.0481747	NA,1.38909	0.000902462	0.000903647
2	rs9945328	50263437	A,A	C,C	0.759443,0.87004	-0.000869367,-0.0372415	0.00462576,0.0127124	0.0701095,2.4692	0.000894312	0.000894886
2	rs12968228	50401830	C,C	T,T	0.553678,0.789683	0.00198829,-0.0278395	0.00397729,0.0104891	0.209618,2.09956	0.000892617	0.000892991
2	rs77137563	50550249	A,NA	G,NA	0.977137,NA	-0.0330226,NA	0.0132281,NA	1.90149,NA	0.000878922	0.000882201
2	rs72920118	50348223	G,G	T,T	0.969185,0.570437	0.0180545,0.0142665	0.0114407,0.00863547	0.941025,1.00648	0.000867863	0.000868336
2	rs72916196	50261868	C,C	T,T	0.753479,0.869048	-0.00174452,-0.0376172	0.00458751,0.0126714	0.152587,2.52419	0.00085951	0.000860164
2	rs11082942	50247873	A,A	G,G	0.696819,0.87004	0.00166349,-0.0335349	0.00430159,0.0127124	0.155544,2.0788	0.000854761	0.000855074
2	rs6508153	50262963	A,A	C,C	0.752485,0.869048	-0.0010982,-0.0371683	0.00458131,0.0126714	0.0912185,2.47438	0.000854035	0.000854617
2	rs8096407	50454084	G,G	A,A	0.552684,0.78869	0.00175573,-0.0271345	0.00397643,0.010471	0.181229,2.01959	0.000851463	0.00085178
2	rs8098649	50454814	A,A	T,T	0.552684,0.78869	0.00175573,-0.0271345	0.00397643,0.010471	0.181229,2.01959	0.000851463	0.00085178
2	rs8096807	50454257	T,T	C,C	0.552684,0.78869	0.00175573,-0.0271345	0.00397643,0.010471	0.181229,2.01959	0.000851463	0.00085178
2	rs8097335	50454598	T,T	C,C	0.552684,0.787698	0.00170932,-0.0270357	0.00397643,0.0104531	0.175682,2.01327	0.000849212	0.000849522
2	rs8096650	50454139	G,G	C,C	0.552684,0.787698	0.00170932,-0.0270357	0.00397643,0.0104531	0.175682,2.01327	0.000849212	0.000849522
2	rs147560333	50532077	A,NA	G,NA	0.978131,NA	-0.0326388,NA	0.0135185,NA	1.80239,NA	0.000846152	0.000848878
2	rs147924677	50387186	A,NA	G,NA	0.969185,NA	0.0146581,NA	0.0114407,NA	0.698719,NA	0.000845956	0.000846327
2	rs8084200	50455009	A,A	C,C	0.552684,0.78869	0.00175573,-0.0270821	0.00397643,0.010471	0.181229,2.01327	0.000842091	0.000842404
2	rs7505366	50553731	C,C	A,A	0.902585,0.791667	-0.0135734,-0.0272606	0.00666778,0.0105257	1.379,2.01771	0.000837019	0.000838334
2	rs117371297	50525441	G,NA	A,NA	0.987078,NA	0.0274547,NA	0.0175062,NA	0.932507,NA	0.000836829	0.000837342
2	rs9956976	50249052	A,A	G,G	0.696819,0.87004	0.00157066,-0.0335641	0.00430159,0.0127124	0.145688,2.08174	0.000835725	0.000836038
2	rs11659774	50455557	C,C	T,T	0.552684,0.789683	0.00180215,-0.0270811	0.00397643,0.0104891	0.18682,2.00753	0.000828373	0.000828689
2	rs11662873	50455674	A,A	G,G	0.552684,0.78869	0.00175573,-0.0269819	0.00397643,0.010471	0.181229,2.00123	0.000824535	0.000824843
2	rs117938019	51035431	NA,T	NA,C	NA,0.97619	NA,0.0478056	NA,0.0280389	NA,1.05454	0.000823007	0.000823905
2	rs146603662	50562913	NA,T	NA,C	NA,0.993056	NA,-0.101871	NA,0.0514752	NA,1.32046	0.000809528	0.000810577
2	rs78030132	50481922	C,NA	G,NA	0.926441,NA	-0.0233562,NA	0.0075738,NA	2.68959,NA	0.000805226	0.000825094
2	rs76514135	50586111	NA,A	NA,T	NA,0.928571	NA,0.0294998	NA,0.0165981	NA,1.12194	0.000804655	0.000805528
2	rs8090854	50261144	T,T	C,C	0.760437,0.869048	-0.000779035,-0.036566	0.00463231,0.0126714	0.0622583,2.40834	0.000801267	0.000801785
2	rs150004072	50591198	T,NA	C,NA	0.991054,NA	0.031135,NA	0.0209976,NA	0.859713,NA	0.000797169	0.000797617
2	rs28509341	50250650	A,A	G,G	0.759443,0.87004	-0.00114356,-0.0368925	0.00462576,0.0127124	0.0943438,2.43098	0.000796621	0.000797166
2	rs17391253	50456344	G,G	C,C	0.552684,0.78869	0.00180215,-0.0268817	0.00397643,0.010471	0.18682,1.98923	0.000795835	0.00079614
2	rs9960722	50456569	T,T	A,A	0.552684,0.78869	0.00180215,-0.0268817	0.00397643,0.010471	0.18682,1.98923	0.000795835	0.00079614
2	rs55741030	50248518	A,A	G,G	0.760437,0.87004	-0.000962145,-0.0366933	0.00463231,0.0127124	0.0780738,2.40932	0.000788173	0.000788696
2	rs9947195	50428929	A,A	G,G	0.576541,0.789683	0.00265036,-0.0269927	0.00400146,0.0104891	0.294352,1.99695	0.000775173	0.000775529
2	rs2229080	50432602	G,G	C,C	0.584493,0.46131	-0.000616799,0.021511	0.004012,0.00857506	0.0565966,1.9164	0.000768314	0.000768671
2	rs12458395	50262153	T,T	C,C	0.753479,0.869048	-0.0011912,-0.036719	0.00458751,0.0126714	0.0995651,2.42502	0.000765064	0.000765604
2	rs35287057	50408817	T,T	G,G	0.554672,0.78869	0.00231403,-0.0274442	0.00397815,0.010471	0.251208,2.05709	0.000757984	0.000758358
2	rs79483107	51030015	NA,C	NA,T	NA,0.985119	NA,-0.0705107	NA,0.0353055	NA,1.33906	0.000757473	0.000758433
2	rs12965074	50353536	T,NA	C,NA	0.99006,NA	-0.0327856,NA	0.01993,NA	1.00016,NA	0.000754034	0.000754595
2	rs9953180	50457436	G,G	T,T	0.552684,0.78373	0.00180215,-0.0265089	0.00397643,0.010383	0.18682,1.97157	0.000751947	0.000752242
2	rs12458438	50260429	C,C	T,T	0.746521,0.869048	-0.00154726,-0.0369645	0.00454514,0.0126714	0.134576,2.45193	0.000741439	0.000742012
2	rs9953186	50457453	C,C	T,T	0.552684,0.78373	0.00170932,-0.0262579	0.00397643,0.010383	0.175682,1.94154	0.000734845	0.000735123
2	rs4564688	50458946	A,A	C,C	0.552684,0.782738	0.00175573,-0.0263138	0.00397643,0.0103658	0.181229,1.95341	0.000734431	0.000734715
2	rs1943130	50459155	C,C	G,G	0.552684,0.78373	0.00175573,-0.0263053	0.00397643,0.010383	0.181229,1.94719	0.000731328	0.000731611
2	rs76512767	50851693	NA,A	NA,G	NA,0.986111	NA,0.0618672	NA,0.0365264	NA,1.04427	0.000729681	0.000730576
2	rs112236025	50474338	A,NA	C,NA	0.978131,NA	-0.0398463,NA	0.0135185,NA	2.49442,NA	0.000729577	0.000735513
2	rs9967572	50458879	C,C	A,A	0.552684,0.78373	0.00180215,-0.0263574	0.00397643,0.010383	0.18682,1.95341	0.000728651	0.000728938
2	rs9953091	50457378	G,G	T,T	0.552684,0.782738	0.00175573,-0.0262618	0.00397643,0.0103658	0.181229,1.94719	0.00072701	0.000727291
2	rs28469582	50506318	C,C	T,T	0.521869,0.779762	0.00372923,-0.0281195	0.00395809,0.0103152	0.460797,2.19315	0.000720537	0.000721158
2	rs1943129	50459029	G,G	A,A	0.552684,0.78373	0.00184857,-0.0263574	0.00397643,0.010383	0.192454,1.95341	0.000718297	0.000718587
2	rs3737396	50434994	A,A	G,G	0.574553,0.789683	0.00260197,-0.0265722	0.003999,0.0104891	0.287965,1.94695	0.000715859	0.000716186
2	rs116941416	50652034	NA,A	NA,G	NA,0.986111	NA,0.0718002	NA,0.0365264	NA,1.30687	0.000714057	0.000714938
2	rs9956594	50437535	A,A	G,G	0.574553,0.789683	0.00251313,-0.0264206	0.003999,0.0104891	0.275957,1.92909	0.000713443	0.000713756
2	rs34779024	51092712	A,NA	G,NA	0.971173,NA	0.0241148,NA	0.0118166,NA	1.38432,NA	0.000709034	0.000710307
2	rs8083929	50300697	NA,C	NA,G	NA,0.053571	NA,-0.0613839	NA,0.0189843	NA,2.91249	0.000708874	0.000709961
2	rs2226773	50461432	T,T	C,C	0.552684,0.78373	0.00180215,-0.0262058	0.00397643,0.010383	0.18682,1.93534	0.000706212	0.000706491
2	rs28399931	50460999	C,C	T,T	0.552684,0.78373	0.00184857,-0.0262058	0.00397643,0.010383	0.192454,1.93534	0.000696177	0.000696459
2	rs118103014	50481560	C,NA	G,NA	0.925447,NA	-0.0228549,NA	0.00752717,NA	2.62071,NA	0.000691769	0.000708895
2	rs17390611	50451191	A,NA	G,NA	0.980119,NA	-0.0335964,NA	0.0141639,NA	1.75218,NA	0.000682223	0.000684409
2	rs7241707	50475010	C,C	T,T	0.512922,0.770833	0.00266626,-0.0263343	0.00395562,0.0101706	0.300783,2.0169	0.000679869	0.00068023
2	rs12607356	50444281	A,A	G,G	0.576541,0.789683	0.00297804,-0.026795	0.00400146,0.0104891	0.340338,1.97336	0.000675386	0.000675755
2	rs144976369	51018339	T,NA	A,NA	0.976143,NA	-0.031164,NA	0.0129561,NA	1.79163,NA	0.000674976	0.000677618
2	rs145787214	50611112	NA,G	NA,C	NA,0.985119	NA,0.057915	NA,0.0353055	NA,0.996009	0.000672709	0.000673523
2	rs3764494	50912515	NA,A	NA,G	NA,0.97619	NA,0.0451873	NA,0.0280389	NA,0.970411	0.000670442	0.00067121
2	rs950278	50467298	G,G	C,C	0.552684,0.781746	0.00152373,-0.0254723	0.00397643,0.0103488	0.153923,1.85886	0.000668917	0.000669156
2	rs58906991	51222473	T,T	C,C	0.909543,0.982143	0.0197306,-0.00798213	0.00689297,0.0322783	2.37633,0.0943752	0.000658481	0.000660436
2	rs143891719	50923713	NA,G	NA,A	NA,0.972222	NA,0.041044	NA,0.0260119	NA,0.940855	0.000654951	0.000655695
2	rs78530746	50800643	T,NA	C,NA	0.928429,NA	-0.0252388,NA	0.00767004,NA	3.00006,NA	0.000653773	0.000687735
2	rs12326258	50534989	T,T	G,G	0.848907,0.558532	-0.0129106,-0.0207771	0.00552061,0.00860854	1.7132,1.80139	0.000648153	0.000650458
2	rs12963047	50460551	T,T	C,C	0.528827,0.772817	0.00216515,-0.0263461	0.00396089,0.0102018	0.233118,2.00839	0.000643813	0.000644132
2	rs11662096	50509545	T,NA	C,NA	0.981113,NA	-0.0328885,NA	0.0145245,NA	1.62795,NA	0.000632578	0.000634318
2	rs149270288	50519540	C,NA	A,NA	0.971173,NA	0.0157145,NA	0.0118166,NA	0.73622,NA	0.000609193	0.000609571
2	rs1431740	50413594	G,G	C,C	0.429423,0.725198	0.000726816,-0.0152596	0.00399429,0.00957558	0.0677236,0.954576	0.000607665	0.000607797
2	rs16955887	50469902	T,NA	C,NA	0.915507,NA	0.0128832,NA	0.00710883,NA	1.15526,NA	0.000600316	0.000600925
2	rs11663767	50426498	G,NA	A,NA	0.980119,NA	-0.0325683,NA	0.0141639,NA	1.6679,NA	0.000598656	0.00060052
2	rs3922755	50610993	T,NA	C,NA	0.977137,NA	-0.0309232,NA	0.0132281,NA	1.71212,NA	0.000593233	0.000595558
2	rs9966514	50248759	C,C	T,T	0.16998,0.142857	0.0118553,-0.0294981	0.00526376,0.0122159	1.61427,1.8028	0.000592206	0.000593445
2	rs11872341	50351259	C,C	G,G	0.899602,0.409722	0.00357082,0.0163942	0.00657888,0.00869221	0.231149,1.22706	0.000591591	0.000591802
2	rs73957023	50607276	NA,T	NA,C	NA,0.967262	NA,0.077823	NA,0.0240217	NA,2.92205	0.000588255	0.000590621
2	rs11665098	50415880	G,NA	A,NA	0.980119,NA	-0.0323382,NA	0.0141639,NA	1.64931,NA	0.000581807	0.000583606
2	rs1893572	50346997	C,C	G,G	0.338966,0.706349	-0.00213456,-0.0249146	0.00417686,0.00938594	0.215155,2.09998	0.000580726	0.000581064
2	rs76247728	50355211	NA,T	NA,C	NA,0.924603	NA,-0.0305596	NA,0.0161901	NA,1.22851	0.000578698	0.00057932
2	rs73957024	50608010	NA,C	NA,T	NA,0.96627	NA,0.0763529	NA,0.023678	NA,2.89918	0.000578284	0.000580619
2	rs113451075	50411515	A,NA	G,NA	0.984095,NA	-0.043026,NA	0.0158037,NA	2.18852,NA	0.000571849	0.00057572
2	rs77078075	50465225	T,NA	C,NA	0.919483,NA	0.0129994,NA	0.00726648,NA	1.13299,NA	0.000570079	0.00057066
2	rs75946017	50376400	G,NA	T,NA	0.980119,NA	0.0251375,NA	0.0141639,NA	1.11954,NA	0.000569808	0.000570531
2	rs80098946	50463966	A,NA	G,NA	0.918489,NA	0.0129717,NA	0.00722595,NA	1.13889,NA	0.000569217	0.000569799
2	rs144094176	50683167	T,NA	C,NA	0.979125,NA	0.0242031,NA	0.0138296,NA	1.09636,NA	0.000566894	0.000567587
2	rs117345122	50519242	T,NA	G,NA	0.978131,NA	-0.0305661,NA	0.0135185,NA	1.62423,NA	0.000565467	0.000567417
2	rs181360533	51054198	T,NA	C,NA	0.997018,NA	0.0729,NA	0.0362599,NA	1.35282,NA	0.000565165	0.000566152
2	rs78914372	50465151	T,NA	C,NA	0.919483,NA	0.0129588,NA	0.00726648,NA	1.12769,NA	0.000564581	0.000565156
2	rs73957017	50596097	NA,G	NA,C	NA,0.967262	NA,0.0770797	NA,0.0240217	NA,2.87513	0.00056067	0.000562888
2	rs117319540	50775989	T,NA	A,NA	0.968191,NA	0.010459,NA	0.0112664,NA	0.451939,NA	0.00055622	0.000556472
2	rs56719714	50640385	NA,A	NA,G	NA,0.96627	NA,0.0756977	NA,0.023678	NA,2.85736	0.000554105	0.000556308
2	rs56785723	50640329	NA,T	NA,C	NA,0.96627	NA,0.0756977	NA,0.023678	NA,2.85736	0.000554105	0.000556308
2	rs139272927	50871302	A,NA	G,NA	0.982107,NA	0.0193072,NA	0.014915,NA	0.708854,NA	0.000552727	0.000553089
2	rs117790906	51148674	T,NA	C,NA	0.975149,NA	0.0240713,NA	0.0127009,NA	1.23613,NA	0.000551933	0.000552837
2	rs117642786	50907314	A,NA	T,NA	0.972167,NA	0.0264049,NA	0.0120196,NA	1.55233,NA	0.000551017	0.00055304
2	rs117312158	51244311	G,NA	A,NA	0.994036,NA	0.0547651,NA	0.0256781,NA	1.48222,NA	0.000550248	0.00055188
2	rs11664482	50344830	A,A	C,C	0.338966,0.708333	-0.00213456,-0.0239568	0.00417686,0.00940461	0.215155,1.96439	0.000548588	0.000548917
2	rs79566599	50953376	T,NA	C,NA	0.976143,NA	-0.0296333,NA	0.0129561,NA	1.65396,NA	0.000547448	0.000549472
2	rs11873342	50736347	A,NA	G,NA	0.997018,NA	0.071182,NA	0.0362599,NA	1.30422,NA	0.00054441	0.000545368
2	rs16955873	50464891	A,NA	C,NA	0.919483,NA	0.0128045,NA	0.00726648,NA	1.10765,NA	0.00054431	0.000544866
2	rs16955886	50469542	G,NA	A,NA	0.914513,NA	0.012687,NA	0.00707122,NA	1.13796,NA	0.000542426	0.000543013
2	rs114707458	50471148	A,NA	G,NA	0.919483,NA	0.012783,NA	0.00726648,NA	1.10486,NA	0.000541556	0.000542111
2	rs552061784	50946117	NA,A	NA,G	NA,0.96627	NA,0.0336065	NA,0.023678	NA,0.807412	0.000532538	0.000533144
2	rs142183501	50630736	T,NA	A,NA	0.937376,NA	0.00762274,NA	0.0081604,NA	0.455628,NA	0.000523584	0.000523829
2	rs12956563	50434387	A,NA	G,NA	0.975149,NA	0.0161407,NA	0.0127009,NA	0.690824,NA	0.000523537	0.000523901
2	rs116513496	50475207	T,NA	C,NA	0.919483,NA	0.0126073,NA	0.00726648,NA	1.08227,NA	0.000519773	0.000520308
2	rs117889257	50475098	G,NA	A,NA	0.919483,NA	0.0126073,NA	0.00726648,NA	1.08227,NA	0.000519773	0.000520308
2	rs1943134	50472004	T,NA	C,NA	0.919483,NA	0.0126073,NA	0.00726648,NA	1.08227,NA	0.000519773	0.000520308
2	rs117535569	50997098	T,NA	A,NA	0.956262,NA	-0.024936,NA	0.00966771,NA	2.00437,NA	0.000517289	0.000521231
2	rs76443809	50431920	C,NA	T,NA	0.980119,NA	0.0242875,NA	0.0141639,NA	1.06352,NA	0.000514274	0.000514929
2	rs111614269	50525058	A,NA	G,NA	0.963221,NA	0.0161173,NA	0.0105045,NA	0.903264,NA	0.000511825	0.000512391
2	rs6417123	51100266	T,NA	C,NA	0.028827,NA	-0.01991,NA	0.0118166,NA	1.03619,NA	0.000508679	0.000509319
2	rs117969851	50636763	A,NA	G,NA	0.991054,NA	0.0230754,NA	0.0209976,NA	0.565772,NA	0.000504478	0.000504769
2	rs9962589	50247091	C,C	T,T	0.163022,0.142857	0.0116145,-0.0296595	0.00535253,0.0122159	1.52268,1.81859	0.000499577	0.000500657
2	rs77897356	50475968	A,NA	G,NA	0.919483,NA	0.0124316,NA	0.00726648,NA	1.0599,NA	0.000499157	0.000499673
2	rs7235054	50504010	T,T	C,C	0.54175,0.785714	0.00364569,-0.0265419	0.00396816,0.0104178	0.445834,1.9649	0.000497925	0.000498364
2	rs138045154	50697660	NA,T	NA,C	NA,0.989087	NA,-0.0672051	NA,0.0411453	NA,0.98973	0.000495809	0.000496409
2	rs12956299	50561639	C,NA	A,NA	0.974155,NA	0.016312,NA	0.0124606,NA	0.720098,NA	0.000493762	0.000494127
2	rs9951810	50286374	A,A	T,T	0.667992,0.818452	-0.00282814,-0.0309176	0.00419836,0.0110895	0.300555,2.27546	0.000492903	0.000493406
2	rs76965941	51202126	NA,T	NA,C	NA,0.947421	NA,-0.0322769	NA,0.0191524	NA,1.0365	0.000492851	0.000493664
2	rs9962094	50504666	C,C	G,G	0.54175,0.785714	0.00364569,-0.0264901	0.00396816,0.0104178	0.445834,1.95872	0.00049265	0.000493085
2	rs79562622	50991638	C,NA	G,NA	0.974155,NA	0.0284985,NA	0.0124606,NA	1.65384,NA	0.000490429	0.000492771
2	rs139205152	50855481	C,NA	A,NA	0.979125,NA	0.0121044,NA	0.0138296,NA	0.418578,NA	0.000488647	0.000488888
2	rs78116615	50294267	T,NA	C,NA	0.976143,NA	0.0165327,NA	0.0129561,NA	0.694782,NA	0.000488125	0.000488493
2	rs11664158	50821082	T,NA	C,NA	0.961233,NA	-0.029785,NA	0.0102422,NA	2.43931,NA	0.000479991	0.000488478
2	rs151296306	50554077	T,NA	C,NA	0.988072,NA	0.0210598,NA	0.0182119,NA	0.606378,NA	0.000478031	0.000478338
2	rs112149665	50738489	A,NA	T,NA	0.970179,NA	-0.0305495,NA	0.0116239,NA	2.06627,NA	0.000472157	0.000474842
2	rs6508205	50716370	C,NA	T,NA	0.905567,NA	0.020182,NA	0.00676109,NA	2.54737,NA	0.000467372	0.000476534
2	rs16956681	50927197	C,NA	G,NA	0.979125,NA	-0.0307734,NA	0.0138296,NA	1.58388,NA	0.00046387	0.000465629
2	rs112212655	50810798	C,NA	T,NA	0.978131,NA	-0.0119915,NA	0.0135185,NA	0.425904,NA	0.000461622	0.000461877
2	rs184896519	50744027	A,NA	C,NA	0.99006,NA	0.0219267,NA	0.01993,NA	0.566628,NA	0.000459318	0.000459603
2	rs78186154	50354340	C,C	T,T	0.957256,0.973214	-0.0142921,0.0631734	0.00977441,0.0264757	0.842579,1.76882	0.000456891	0.000458212
2	rs1893571	50351169	T,T	C,C	0.337972,0.734127	-0.000742491,-0.0249889	0.00417985,0.00967566	0.0660022,2.00859	0.000454861	0.000455207
2	rs8094601	50709755	A,NA	G,NA	0.904573,NA	0.0201389,NA	0.00672948,NA	2.55818,NA	0.000451665	0.000460997
2	rs8099181	50710072	G,NA	T,NA	0.905567,NA	0.0200381,NA	0.00676109,NA	2.51724,NA	0.000451593	0.00046023
2	rs77675767	51010487	NA,C	NA,T	NA,0.956349	NA,0.0300727	NA,0.0209218	NA,0.82215	0.000451225	0.000451742
2	rs9964026	50353211	G,G	T,T	0.705765,0.264881	0.00132233,0.0258657	0.00433873,0.00968721	0.118879,2.12015	0.000449055	0.000449438
2	rs76011022	50658779	NA,T	NA,C	NA,0.931548	NA,0.0246046	NA,0.016928	NA,0.835379	0.000447367	0.00044787
2	rs16956311	50710619	G,NA	C,NA	0.905567,NA	0.0199867,NA	0.00676109,NA	2.50652,NA	0.000446136	0.000454594
2	rs79160960	50946791	NA,A	NA,G	NA,0.96627	NA,0.0306595	NA,0.023678	NA,0.709142	0.000444766	0.000445281
2	rs9948007	50355807	C,C	T,T	0.957256,0.973214	-0.0142921,0.0627956	0.00977441,0.0264757	0.842579,1.75201	0.000442428	0.000443709
2	rs76228512	50873369	C,NA	T,NA	0.971173,NA	-0.0306747,NA	0.0118166,NA	2.02529,NA	0.000442087	0.000444564
2	rs143003578	50601752	NA,C	NA,T	NA,0.989087	NA,0.0549319	NA,0.0411453	NA,0.74028	0.000439801	0.000440388
2	rs117140653	50898208	A,NA	G,NA	0.972167,NA	0.0247223,NA	0.0120196,NA	1.40119,NA	0.0004373	0.000438801
2	rs79954978	50312562	NA,G	NA,C	NA,0.951389	NA,-0.0344975	NA,0.0198773	NA,1.08277	0.000434095	0.0004346
2	rs117145315	50286076	T,NA	A,NA	0.977137,NA	0.0155968,NA	0.0132281,NA	0.622744,NA	0.000433552	0.000433884
2	rs146381480	50734936	T,NA	A,NA	0.987078,NA	0.0384922,NA	0.0175062,NA	1.5545,NA	0.000432414	0.000434307
2	rs12458864	50275384	G,G	A,A	0.666004,0.81746	-0.00304309,-0.030326	0.00419209,0.011066	0.329854,2.21217	0.00043044	0.000430912
2	rs77924276	50350990	T,T	C,C	0.957256,0.973214	-0.0134527,0.062738	0.00977441,0.0264757	0.772825,1.74945	0.000429389	0.000430528
2	rs56119117	50286808	T,T	C,C	0.968191,0.584325	0.0111344,0.015896	0.0112664,0.00867359	0.49078,1.17491	0.000428584	0.000428882
2	rs78252488	50350936	T,T	C,C	0.956262,0.973214	-0.0134629,0.0622973	0.00966771,0.0264757	0.785812,1.72996	0.000422643	0.000423777
2	rs149960083	50742261	T,NA	A,NA	0.99006,NA	0.0208575,NA	0.01993,NA	0.529718,NA	0.000421825	0.000422096
2	rs138515571	50318744	NA,T	NA,G	NA,0.970238	NA,0.0868637	NA,0.0251555	NA,3.25629	0.000421608	0.000422378
2	rs6508150	50256475	T,T	A,A	0.515905,0.58631	-0.00492354,-0.0233414	0.0039563,0.00867965	0.670962,2.14495	0.000421348	0.000422161
2	rs12457812	50444667	T,T	C,C	0.563618,0.459325	-0.00416682,0.0227571	0.0039867,0.00857778	0.528796,2.09814	0.000420445	0.000421353
2	rs190048252	50959602	T,NA	G,NA	0.99006,NA	-0.038985,NA	0.01993,NA	1.29711,NA	0.000419358	0.000420323
2	rs9962979	50307603	C,C	T,T	0.966203,0.946429	-0.0215506,0.0658556	0.0109412,0.0189842	1.31091,3.28194	0.000417274	0.000418727
2	rs72930017	50521426	T,NA	C,NA	0.888668,NA	0.0131822,NA	0.00628579,NA	1.44392,NA	0.000415807	0.000417615
2	rs72927231	50875302	T,NA	C,NA	0.997018,NA	0.0651583,NA	0.0362599,NA	1.14063,NA	0.000415144	0.00041586
2	rs4416120	50267435	NA,C	NA,T	NA,0.056548	NA,0.0296704	NA,0.0185069	NA,0.963014	0.000414906	0.000415374
2	rs113008239	51059160	T,NA	C,NA	0.94831,NA	-0.0212711,NA	0.00893021,NA	1.76391,NA	0.00041178	0.000413507
2	rs190101548	51088828	NA,A	NA,G	NA,0.968254	NA,-0.0390933	NA,0.0243817	NA,0.963176	0.000410135	0.000410727
2	rs79447102	50317530	NA,C	NA,T	NA,0.970238	NA,0.086311	NA,0.0251555	NA,3.22102	0.000409366	0.000410111
2	rs150116675	50321922	NA,G	NA,A	NA,0.970238	NA,0.0862777	NA,0.0251555	NA,3.21889	0.000408645	0.000409388
2	rs180954573	50913698	C,NA	G,NA	0.994036,NA	0.0510025,NA	0.0256781,NA	1.32783,NA	0.000407756	0.000408616
2	rs66706659	50742230	A,A	G,G	0.939364,0.967262	0.0284501,0.0526598	0.00828432,0.0240217	3.22602,1.54718	0.000406897	0.000419263
2	rs76579371	50909504	G,NA	T,NA	0.949304,NA	-0.0210631,NA	0.00901262,NA	1.7114,NA	0.000406237	0.000407811
2	rs56405409	50317895	A,A	G,G	0.708748,0.801587	-0.00117338,-0.0283918	0.0043517,0.0107187	0.103782,2.09272	0.000404604	0.000404972
2	rs60234723	50745120	T,T	C,C	0.939364,0.967262	0.0285547,0.0512094	0.00828432,0.0240217	3.24627,1.48118	0.000404203	0.000416246
2	rs7237110	50749396	T,T	A,A	0.939364,0.96627	0.0286042,0.0490951	0.00828432,0.023678	3.25589,1.41873	0.000402094	0.000413817
2	rs150729758	50882899	A,NA	G,NA	0.99006,NA	0.0336157,NA	0.01993,NA	1.0378,NA	0.000401085	0.000401783
2	rs11877506	50922848	G,NA	A,NA	0.977137,NA	-0.0304777,NA	0.0132281,NA	1.67322,NA	0.000400935	0.000402278
2	rs12326120	50734990	A,A	G,G	0.93837,0.967262	0.0280764,0.0528102	0.00822159,0.0240217	3.19523,1.55411	0.000399065	0.000411104
2	rs10469015	50296948	NA,C	NA,T	NA,0.975198	NA,0.0969761	NA,0.0274863	NA,3.37834	0.000397232	0.000397921
2	rs76908163	50341564	NA,A	NA,G	NA,0.96627	NA,0.0796795	NA,0.023678	NA,3.1163	0.000396183	0.000396947
2	rs117759638	50317109	NA,G	NA,T	NA,0.970238	NA,0.0856398	NA,0.0251555	NA,3.17844	0.000395215	0.000395931
2	rs78927416	50273482	NA,C	NA,T	NA,0.975198	NA,0.0968567	NA,0.0274863	NA,3.37122	0.000394983	0.000395668
2	rs7230693	50354906	G,G	T,T	0.663022,0.264881	-0.000139408,0.0252492	0.00418287,0.00968721	0.011703,2.03863	0.000393469	0.000393831
2	rs75070255	50310617	NA,T	NA,C	NA,0.975198	NA,0.0966483	NA,0.0274863	NA,3.3588	0.000391102	0.000391779
2	rs149997734	51192868	T,NA	C,NA	0.966203,NA	0.0203908,NA	0.0109412,NA	1.20504,NA	0.000389695	0.000390512
2	rs7243756	50750875	A,A	G,G	0.939364,0.96627	0.0284997,0.0487975	0.00828432,0.023678	3.2356,1.40545	0.000388651	0.000399774
2	rs16956378	50745422	A,A	G,G	0.939364,0.967262	0.0283951,0.0513096	0.00828432,0.0240217	3.21538,1.48569	0.000388405	0.000399793
2	rs8083288	50293171	NA,A	NA,C	NA,0.975198	NA,0.0964947	NA,0.0274863	NA,3.34967	0.000388283	0.000388954
2	rs7238231	50751215	G,G	A,A	0.939364,0.96627	0.0284997,0.0487482	0.00828432,0.023678	3.2356,1.40325	0.000388251	0.000399351
2	rs72927251	50884580	A,NA	G,NA	0.981113,NA	-0.0317174,NA	0.0145245,NA	1.53786,NA	0.000386794	0.000388385
2	rs144483595	50827869	C,NA	G,NA	0.972167,NA	0.0119302,NA	0.0120196,NA	0.493601,NA	0.000386351	0.000386606
2	rs149837950	51065539	T,NA	C,NA	0.985089,NA	0.0265295,NA	0.0163138,NA	0.983352,NA	0.000385158	0.000385729
2	rs7243973	50743736	T,T	G,G	0.939364,0.967262	0.0282411,0.0525595	0.00828432,0.0240217	3.18571,1.54258	0.000384243	0.00039562
2	rs77282284	50279817	NA,T	NA,A	NA,0.975198	NA,0.0961747	NA,0.0274863	NA,3.33068	0.000382506	0.000383167
2	rs77082581	50274213	NA,T	NA,G	NA,0.975198	NA,0.0961747	NA,0.0274863	NA,3.33068	0.000382506	0.000383167
2	rs79893360	50280013	NA,A	NA,G	NA,0.975198	NA,0.0961747	NA,0.0274863	NA,3.33068	0.000382506	0.000383167
2	rs7243864	50713748	T,NA	C,NA	0.911531,NA	0.0201022,NA	0.00696238,NA	2.41048,NA	0.000382472	0.000389449
2	rs78388550	51148959	C,NA	T,NA	0.986084,NA	-0.033755,NA	0.0168779,NA	1.34194,NA	0.000381742	0.000382759
2	rs13339708	50754083	T,T	C,C	0.939364,0.96131	0.0285547,0.04184	0.00828432,0.0221651	3.24627,1.22862	0.000381682	0.000391826
2	rs72925321	50807202	A,NA	G,NA	0.957256,NA	-0.0258419,NA	0.00977441,NA	2.08633,NA	0.000381318	0.000384432
2	rs7238728	50712747	A,NA	G,NA	0.912525,NA	0.0202564,NA	0.00699802,NA	2.42062,NA	0.000380826	0.000387901
2	rs145017479	50275494	NA,A	NA,G	NA,0.975198	NA,0.0960738	NA,0.0274863	NA,3.3247	0.000380712	0.000381369
2	rs11082951	50351078	G,NA	C,NA	0.973161,NA	-0.0217369,NA	0.0122339,NA	1.12145,NA	0.000380084	0.000380776
2	rs140518702	50276508	NA,G	NA,T	NA,0.975198	NA,0.096017	NA,0.0274863	NA,3.32134	0.000379708	0.000380363
2	rs75198550	50281471	NA,T	NA,C	NA,0.975198	NA,0.096017	NA,0.0274863	NA,3.32134	0.000379708	0.000380363
2	rs145620076	50276727	NA,T	NA,G	NA,0.975198	NA,0.096017	NA,0.0274863	NA,3.32134	0.000379708	0.000380363
2	rs149237582	50395462	T,NA	C,NA	0.981113,NA	0.0218373,NA	0.0145245,NA	0.877074,NA	0.000377412	0.000377892
2	rs8095953	50300906	NA,G	NA,A	NA,0.975198	NA,0.0957743	NA,0.0274863	NA,3.30699	0.000375466	0.000376113
2	rs4939732	51035930	T,T	C,C	0.184891,0.205357	0.0117826,-0.014907	0.005093,0.0105819	1.68413,0.798833	0.000375274	0.000376348
2	rs140378613	50280577	NA,G	NA,A	NA,0.975198	NA,0.0957584	NA,0.0274863	NA,3.30605	0.000375191	0.000375837
2	rs79434590	50991658	G,NA	A,NA	0.957256,NA	0.0231583,NA	0.00977441,NA	1.74902,NA	0.000374341	0.000377257
2	rs147026817	50891189	C,NA	A,NA	0.988072,NA	0.0386852,NA	0.0182119,NA	1.47294,NA	0.000374009	0.000375618
2	rs12956682	50744585	T,T	G,G	0.909543,0.839286	0.0196779,0.00133205	0.00689297,0.0116392	2.36586,0.0414914	0.000372511	0.000373733
2	rs76673464	50380083	NA,T	NA,C	NA,0.988095	NA,-0.0591737	NA,0.0394133	NA,0.875295	0.000372282	0.000372768
2	rs150592064	50326813	NA,G	NA,A	NA,0.96627	NA,0.0785093	NA,0.023678	NA,3.039	0.000371818	0.000372527
2	rs191672398	50268243	A,NA	C,NA	0.996024,NA	0.0577667,NA	0.0314177,NA	1.18069,NA	0.000371182	0.000371957
2	rs1431743	50294291	NA,A	NA,G	NA,0.975198	NA,0.0955072	NA,0.0274863	NA,3.29125	0.000370885	0.000371523
2	rs117462285	50282587	NA,C	NA,A	NA,0.975198	NA,0.0954432	NA,0.0274863	NA,3.28747	0.000369799	0.000370435
2	rs6508164	50354592	C,C	A,A	0.662028,0.264881	-4.64405e-05,0.0249246	0.00417985,0.00968721	0.00386708,1.99637	0.000369296	0.000369633
2	rs181526140	50283086	NA,A	NA,G	NA,0.975198	NA,0.0954114	NA,0.0274863	NA,3.2856	0.000369262	0.000369897
2	rs34569535	50552965	C,NA	A,NA	0.5666,NA	0.0144648,NA	0.00398985,NA	3.53984,NA	0.00036912	0.00045605
2	rs187419576	50301971	NA,A	NA,G	NA,0.975198	NA,0.095329	NA,0.0274863	NA,3.28076	0.000367876	0.000368508
2	rs62083309	50346744	A,NA	G,NA	0.833996,NA	0.0096975,NA	0.00531372,NA	1.16748,NA	0.00036653	0.000366911
2	rs4940211	50300391	A,A	G,G	0.564612,0.309524	0.00058948,0.0176663	0.00398773,0.00924659	0.0542941,1.25136	0.000363204	0.000363452
2	rs10515955	50246819	T,NA	G,NA	0.936382,NA	0.00941877,NA	0.00810069,NA	0.610929,NA	0.00036084	0.000361053
2	rs78800255	50767899	NA,G	NA,A	NA,0.959325	NA,0.0238549	NA,0.0216401	NA,0.568139	0.000358622	0.000359054
2	rs1502220	51059171	C,NA	T,NA	0.998012,NA	0.066068,NA	0.044387,NA	0.864449,NA	0.000358457	0.000358975
2	rs12966709	50602209	G,NA	C,NA	0.976143,NA	0.0146986,NA	0.0129561,NA	0.590758,NA	0.000356312	0.000356613
2	rs12458638	50463278	G,G	A,A	0.617296,0.44246	-0.00339066,0.0219069	0.00406782,0.00860653	0.393034,1.96194	0.000356069	0.000356568
2	rs145897070	50781340	NA,T	NA,C	NA,0.992063	NA,-0.0687828	NA,0.0481747	NA,0.814301	0.000356069	0.000356552
2	rs116882359	50529416	NA,T	NA,G	NA,0.969246	NA,0.0707527	NA,0.0247591	NA,2.36977	0.000355992	0.000356974
2	rs1431728	50347189	NA,A	NA,G	NA,0.923611	NA,-0.0249724	NA,0.0160932	NA,0.918199	0.000355692	0.000356106
2	rs17483199	50474355	C,C	G,G	0.531809,0.78373	0.00290254,-0.0235342	0.00396233,0.010383	0.33363,1.63053	0.000355397	0.000355624
2	rs9957857	50476862	G,G	T,T	0.532803,0.78373	0.00271747,-0.023289	0.00396284,0.010383	0.307261,1.60386	0.000354827	0.000355036
2	rs145738412	50320967	NA,A	NA,T	NA,0.959325	NA,0.0242453	NA,0.0216401	NA,0.580791	0.000354761	0.000355198
2	rs73955985	50300990	NA,C	NA,T	NA,0.975198	NA,0.0945034	NA,0.0274863	NA,3.23239	0.000354439	0.000355046
2	rs16956387	50754551	NA,A	NA,C	NA,0.895833	NA,-0.0216734	NA,0.0139934	NA,0.915699	0.000353778	0.000354448
2	rs142580082	50291208	NA,C	NA,A	NA,0.975198	NA,0.0944289	NA,0.0274863	NA,3.22805	0.000353266	0.00035387
2	rs146694708	50289494	NA,A	NA,C	NA,0.975198	NA,0.0944289	NA,0.0274863	NA,3.22805	0.000353266	0.00035387
2	rs117948664	50345940	NA,C	NA,T	NA,0.96627	NA,0.0775215	NA,0.023678	NA,2.97454	0.000353056	0.000353723
2	rs62083308	50346381	T,NA	C,NA	0.833996,NA	0.00955475,NA	0.00531372,NA	1.14172,NA	0.000352446	0.000352814
2	rs117657983	50297519	NA,T	NA,C	NA,0.975198	NA,0.0943213	NA,0.0274863	NA,3.22178	0.000351583	0.000352184
2	rs138417757	50298633	NA,C	NA,T	NA,0.975198	NA,0.0943178	NA,0.0274863	NA,3.22158	0.000351529	0.00035213
2	rs148250279	50620626	NA,A	NA,G	NA,0.988095	NA,0.0454786	NA,0.0394133	NA,0.604595	0.000351386	0.000351859
2	rs80020120	50527397	NA,G	NA,A	NA,0.968254	NA,0.069322	NA,0.0243817	NA,2.35005	0.000351066	0.000352038
2	rs869224	50977798	G,G	A,A	0.440358,0.771825	0.0146475,0.016838	0.00398274,0.0101861	3.62839,1.00734	0.000350317	0.000446179
2	rs16956260	50694098	A,A	G,G	0.941352,0.967262	0.0281343,0.0563005	0.00841466,0.0240217	3.08232,1.71915	0.000349482	0.000360559
2	rs144920967	50479763	NA,A	NA,C	NA,0.956349	NA,0.0240044	NA,0.0209218	NA,0.599909	0.000349396	0.000349815
2	rs117817973	50529075	NA,T	NA,C	NA,0.969246	NA,0.0698027	NA,0.0247591	NA,2.31756	0.000348821	0.000349749
2	rs75239539	50283625	NA,T	NA,A	NA,0.975198	NA,0.0941399	NA,0.0274863	NA,3.21122	0.000348775	0.00034937
2	rs6508176	50427717	T,T	C,C	0.564612,0.459325	-0.00380855,0.0216951	0.00398773,0.00857778	0.469104,1.9419	0.000348477	0.000349109
2	rs143642310	50301229	NA,T	NA,C	NA,0.975198	NA,0.0941125	NA,0.0274863	NA,3.20963	0.000348353	0.000348948
2	rs147276477	50291948	NA,A	NA,G	NA,0.975198	NA,0.0941125	NA,0.0274863	NA,3.20963	0.000348353	0.000348948
2	rs140962121	50706183	NA,C	NA,T	NA,0.984127	NA,0.0445741	NA,0.0342017	NA,0.715608	0.000347927	0.000348373
2	rs137916134	50290773	NA,A	NA,T	NA,0.975198	NA,0.0940556	NA,0.0274863	NA,3.20632	0.000347481	0.000348075
2	rs12456541	50319328	A,A	G,G	0.709742,0.799603	-0.00126144,-0.0276237	0.00435609,0.0106787	0.112305,2.0138	0.000347209	0.000347537
2	rs148241016	50331081	NA,A	NA,G	NA,0.96627	NA,0.0771706	NA,0.023678	NA,2.9518	0.000346756	0.00034741
2	rs113101209	51129923	A,NA	C,NA	0.976143,NA	-0.0257074,NA	0.0129561,NA	1.32574,NA	0.00034668	0.000347466
2	rs118129444	50436123	T,NA	C,NA	0.980119,NA	-0.029424,NA	0.0141639,NA	1.4229,NA	0.000346535	0.00034782
2	rs189436436	50744004	A,NA	C,NA	0.979125,NA	0.019886,NA	0.0138296,NA	0.822595,NA	0.000345766	0.000346199
2	rs76087955	50297394	NA,T	NA,A	NA,0.975198	NA,0.0938974	NA,0.0274863	NA,3.19714	0.000345078	0.000345667
2	rs150799127	50294950	NA,A	NA,T	NA,0.975198	NA,0.09379	NA,0.0274863	NA,3.1909	0.00034346	0.000344045
2	rs138225415	51009514	C,NA	T,NA	0.982107,NA	0.0297939,NA	0.014915,NA	1.33949,NA	0.000343096	0.000344239
2	rs143880838	50296346	NA,A	NA,C	NA,0.975198	NA,0.0937394	NA,0.0274863	NA,3.18797	0.000342703	0.000343287
2	rs151121332	50296009	NA,G	NA,A	NA,0.975198	NA,0.0936888	NA,0.0274863	NA,3.18504	0.000341949	0.000342531
2	rs144659614	50294099	NA,C	NA,T	NA,0.975198	NA,0.0936319	NA,0.0274863	NA,3.18175	0.000341103	0.000341684
2	rs77861829	50296663	NA,T	NA,C	NA,0.975198	NA,0.0936263	NA,0.0274863	NA,3.18142	0.00034102	0.000341601
2	rs77205948	50297068	NA,C	NA,T	NA,0.975198	NA,0.0935692	NA,0.0274863	NA,3.17812	0.000340176	0.000340755
2	rs143856400	50295203	NA,C	NA,T	NA,0.975198	NA,0.0935308	NA,0.0274863	NA,3.1759	0.00033961	0.000340188
2	rs147252609	50295240	NA,A	NA,G	NA,0.975198	NA,0.0935308	NA,0.0274863	NA,3.1759	0.00033961	0.000340188
2	rs9950010	50571067	A,A	G,G	0.790258,0.606151	0.00108568,-0.0229707	0.00485638,0.00874879	0.0845468,2.06299	0.000339532	0.000340134
2	rs143765349	50299109	NA,C	NA,A	NA,0.974206	NA,0.0904646	NA,0.0269663	NA,3.09995	0.000339214	0.000339787
2	rs76245835	50332689	NA,A	NA,C	NA,0.922619	NA,-0.0238354	NA,0.0159983	NA,0.865636	0.000338575	0.000338971
2	rs16955575	50346481	T,NA	C,NA	0.946322,NA	0.00582531,NA	0.00877248,NA	0.295281,NA	0.000338266	0.000338482
2	rs117833779	50531872	A,NA	G,NA	0.969185,NA	-0.0275849,NA	0.0114407,NA	1.79849,NA	0.000337756	0.000339419
2	rs7244657	50400404	A,A	G,G	0.952286,0.779762	0.0207418,-0.00145125	0.00927543,0.0103152	1.59622,0.0515313	0.000337642	0.00033807
2	rs74662231	50824362	NA,C	NA,T	NA,0.884921	NA,-0.0175982	NA,0.0133953	NA,0.723705	0.000335565	0.000335965
2	rs72918277	51026564	C,C	T,T	0.857853,0.797619	-0.0139658,0.0157775	0.00566193,0.0106395	1.8652,0.859816	0.000335038	0.000336759
2	rs116962918	50635551	A,NA	G,NA	0.989066,NA	0.0134809,NA	0.0190121,NA	0.320318,NA	0.000334558	0.00033477
2	rs141257329	50294456	NA,G	NA,A	NA,0.975198	NA,0.0931446	NA,0.0274863	NA,3.15361	0.000334004	0.000334572
2	rs12968878	50271667	NA,A	NA,G	NA,0.065476	NA,0.02584	NA,0.0172809	NA,0.870185	0.000333501	0.0003339
2	rs11874018	50976688	C,C	T,T	0.440358,0.771825	0.0146475,0.0168871	0.00398274,0.0101861	3.62839,1.01167	0.000333411	0.000428579
2	rs80203133	50276934	NA,A	NA,G	NA,0.9375	NA,-0.0261577	NA,0.0176595	NA,0.858406	0.000332852	0.00033325
2	rs76428246	50276306	NA,A	NA,G	NA,0.9375	NA,-0.0260994	NA,0.0176595	NA,0.855652	0.000331565	0.000331962
2	rs7238671	50274106	G,NA	A,NA	0.872763,NA	0.0127674,NA	0.00593314,NA	1.50298,NA	0.000330595	0.000331055
2	rs8097377	50720363	T,T	A,A	0.911531,0.838294	0.0197331,0.00303309	0.00696238,0.0116103	2.33786,0.100231	0.000330122	0.000331305
2	rs12605738	50283870	NA,T	NA,C	NA,0.9375	NA,-0.0260169	NA,0.0176595	NA,0.851763	0.000329759	0.000330154
2	rs9949949	50571241	G,G	A,A	0.38668,0.603175	0.0157055,-0.0221885	0.00405994,0.00873739	3.96037,1.95461	0.000329562	0.000973831
2	rs73958623	50532434	NA,G	NA,A	NA,0.968254	NA,0.0680226	NA,0.0243817	NA,2.278	0.000329456	0.000330347
2	rs74679918	50279536	NA,C	NA,T	NA,0.934524	NA,-0.0255969	NA,0.0172809	NA,0.858406	0.000328382	0.000328775
2	rs12957920	50975543	T,T	A,A	0.440358,0.771825	0.014605,0.0168871	0.00398274,0.0101861	3.61023,1.01167	0.000327897	0.000419534
2	rs869225	50977732	T,T	G,G	0.440358,0.771825	0.014605,0.0168871	0.00398274,0.0101861	3.61023,1.01167	0.000327897	0.000419534
2	rs117260292	50871087	A,NA	G,NA	0.970179,NA	0.00764243,NA	0.0116239,NA	0.291685,NA	0.000327415	0.00032762
2	rs12605017	50979790	T,T	C,C	0.440358,0.770833	0.0144207,0.0169157	0.00398274,0.0101706	3.53211,1.0165	0.000327264	0.000408155
2	rs16956392	50757382	C,C	T,T	0.939364,0.962302	0.0279771,0.042516	0.00828432,0.0224433	3.13519,1.23526	0.000326517	0.000334645
2	rs117027052	50640488	A,NA	C,NA	0.992048,NA	0.0153995,NA	0.0222601,NA	0.310634,NA	0.000326144	0.000326348
2	rs140952109	51242693	NA,C	NA,G	NA,0.948413	NA,0.0247585	NA,0.0193256	NA,0.698645	0.000325608	0.000326021
2	rs76434142	50273103	NA,C	NA,T	NA,0.934524	NA,-0.0254598	NA,0.0172809	NA,0.851793	0.000325372	0.000325763
2	rs7244733	50400650	T,T	C,C	0.047714,0.220238	-0.0205718,0.00240357	0.00927541,0.0103152	1.57573,0.0884425	0.000325223	0.000325648
2	rs12605684	50348565	NA,G	NA,A	NA,0.923611	NA,-0.0237386	NA,0.0160932	NA,0.853271	0.000324649	0.000325032
2	rs78616008	50280756	NA,G	NA,A	NA,0.934524	NA,-0.0253792	NA,0.0172809	NA,0.847912	0.000323622	0.000324011
2	rs117202455	50500104	NA,A	NA,G	NA,0.96627	NA,0.0655604	NA,0.023678	NA,2.24982	0.00032333	0.000324145
2	rs114131651	50274558	NA,G	NA,A	NA,0.934524	NA,-0.0253221	NA,0.0172809	NA,0.845172	0.000322395	0.000322783
2	rs62081956	50305511	A,NA	C,NA	0.986084,NA	0.0139104,NA	0.0168779,NA	0.387388,NA	0.000322176	0.000322405
2	rs117929956	50371995	C,NA	A,NA	0.970179,NA	0.0223421,NA	0.0116239,NA	1.26285,NA	0.000321978	0.000323006
2	rs150961391	50500959	NA,T	NA,C	NA,0.954365	NA,-0.0286256	NA,0.0204832	NA,0.789792	0.000321042	0.000321606
2	rs146666838	50763233	NA,C	NA,A	NA,0.980159	NA,0.0334364	NA,0.0306528	NA,0.560105	0.000320885	0.000321281
2	rs10502978	50981440	A,A	C,C	0.440358,0.769841	0.0143309,0.0169445	0.00398274,0.0101552	3.49438,1.02133	0.000319876	0.000395189
2	rs1541287	50436661	T,T	C,C	0.563618,0.459325	-0.0038974,0.0213931	0.0039867,0.00857778	0.483767,1.89857	0.000318974	0.000319578
2	rs143942496	50466117	A,NA	T,NA	0.978131,NA	0.01918,NA	0.0135185,NA	0.806989,NA	0.000318574	0.000318972
2	rs12604130	50974215	C,C	T,T	0.440358,0.771825	0.014605,0.01668	0.00398274,0.0101861	3.61023,0.993443	0.000318144	0.000406955
2	rs142495325	50500958	NA,T	NA,G	NA,0.954365	NA,-0.0284069	NA,0.0204832	NA,0.781229	0.000317157	0.000317713
2	rs116985824	50848181	C,NA	T,NA	0.99006,NA	0.0147389,NA	0.01993,NA	0.337635,NA	0.000316856	0.000317067
2	rs117512210	50529141	A,NA	G,NA	0.975149,NA	-0.0124182,NA	0.0127009,NA	0.483863,NA	0.000315846	0.000316117
2	rs6508188	50570638	G,G	T,T	0.384692,0.602183	0.0157205,-0.0218835	0.00406384,0.00873368	3.96037,1.91283	0.000315756	0.000930322
2	rs151214836	50580859	NA,T	NA,G	NA,0.972222	NA,-0.0355354	NA,0.0260119	NA,0.764723	0.000315251	0.000315728
2	rs57192567	50314423	NA,G	NA,A	NA,0.930556	NA,-0.0240322	NA,0.0168156	NA,0.815426	0.000313634	0.000314
2	rs150546218	51217831	A,NA	G,NA	0.991054,NA	0.0238231,NA	0.0209976,NA	0.590817,NA	0.000312984	0.000313281
2	rs117446085	50477549	A,NA	G,NA	0.957256,NA	-0.0213726,NA	0.00977441,NA	1.54102,NA	0.000312219	0.000313876
2	rs77627823	50908040	NA,A	NA,G	NA,0.990079	NA,0.0520047	NA,0.0431319	NA,0.642203	0.000312201	0.000312593
2	rs8084947	50568315	G,G	C,C	0.789264,0.606151	0.00103663,-0.0226302	0.00484796,0.00874879	0.0805654,2.01364	0.000312027	0.000312579
2	rs12607295	50981685	G,G	A,A	0.440358,0.769841	0.0142837,0.0168901	0.00398274,0.0101552	3.47461,1.0165	0.000311641	0.000383317
2	rs12458292	50339749	A,A	G,G	0.708748,0.796627	-0.00120473,-0.02655	0.0043517,0.0106201	0.106847,1.90587	0.000311271	0.00031158
2	rs8085098	50568417	T,T	C,C	0.789264,0.606151	0.00084798,-0.0226769	0.00484796,0.00874879	0.0649229,2.02036	0.000310485	0.00031104
2	rs16956772	50985078	G,G	A,A	0.440358,0.771825	0.0142365,0.0170996	0.00398274,0.0101861	3.4549,1.03055	0.000310245	0.000379975
2	rs11874751	50986210	T,T	G,G	0.440358,0.771825	0.0141893,0.0172032	0.00398274,0.0101861	3.43525,1.03981	0.00030954	0.000377561
2	rs7235402	50259206	A,NA	T,NA	0.934394,NA	0.00910573,NA	0.00798549,NA	0.59488,NA	0.000309037	0.000309246
2	rs58540764	50316561	NA,A	NA,G	NA,0.929563	NA,-0.0236782	NA,0.0167057	NA,0.805834	0.000308806	0.00030917
2	rs12956476	50901067	T,T	C,C	0.957256,0.994048	0.00749298,-0.0754365	0.00977441,0.0555718	0.353279,0.757869	0.000306899	0.000307036
2	rs116701538	50684071	NA,G	NA,A	NA,0.970238	NA,0.0679694	NA,0.0251555	NA,2.16159	0.000305994	0.000306872
2	rs17470011	50335650	C,NA	T,NA	0.83002,NA	0.00877264,NA	0.00526376,NA	1.01958,NA	0.000305712	0.00030602
2	rs62081894	50273252	A,NA	G,NA	0.872763,NA	0.0124291,NA	0.00593314,NA	1.4415,NA	0.000305676	0.000306101
2	rs16956735	50978986	G,G	A,A	0.439364,0.771825	0.0143769,0.016838	0.0039837,0.0101861	3.51223,1.00734	0.000305161	0.000379645
2	rs1821121	50309065	T,T	C,C	0.562624,0.31746	-0,0.016094	0.00398568,0.00918321	-0,1.09865	0.000304851	0.000305029
2	rs2134297	50982831	T,T	C,C	0.440358,0.771825	0.0141893,0.0170996	0.00398274,0.0101861	3.43525,1.03055	0.000304793	0.000371732
2	rs28474800	50574924	T,T	C,C	0.791252,0.605159	0.00113492,-0.0223777	0.00486487,0.00874495	0.0885566,1.97883	0.000304228	0.00030475
2	rs116378847	50319452	NA,C	NA,T	NA,0.928571	NA,-0.0234018	NA,0.0165981	NA,0.799783	0.000304119	0.000304474
2	rs117376634	50716942	A,NA	G,NA	0.957256,NA	-0.0256656,NA	0.00977441,NA	2.06325,NA	0.000303683	0.00030802
2	rs74367874	50319495	NA,T	NA,C	NA,0.928571	NA,-0.0233444	NA,0.0165981	NA,0.796991	0.000302966	0.00030332
2	rs118089345	50759220	C,NA	G,NA	0.987078,NA	0.0154698,NA	0.0175062,NA	0.423807,NA	0.000302583	0.000302834
2	rs117622899	51027114	A,NA	G,NA	0.982107,NA	0.0282018,NA	0.014915,NA	1.23176,NA	0.000302439	0.000303405
2	rs74809618	50323486	NA,A	NA,G	NA,0.927579	NA,-0.0232207	NA,0.0164929	NA,0.798182	0.000302275	0.000302629
2	rs73956754	50524220	NA,T	NA,C	NA,0.969246	NA,0.0672648	NA,0.0247591	NA,2.18096	0.000302256	0.00030304
2	rs140141020	50605626	NA,A	NA,G	NA,0.991071	NA,0.047517	NA,0.0454422	NA,0.52912	0.000301939	0.000302345
2	rs11083002	50988841	C,C	A,A	0.440358,0.771825	0.0140996,0.0172578	0.00398274,0.0101861	3.39808,1.0447	0.000301857	0.000365361
2	rs117078563	50667171	A,NA	G,NA	0.960239,NA	-0.0254093,NA	0.0101186,NA	1.9196,NA	0.000301225	0.000304451
2	rs72917380	50625528	T,NA	C,NA	0.996024,NA	0.0530641,NA	0.0314177,NA	1.0399,NA	0.000300675	0.000301281
2	rs139803408	50973689	NA,G	NA,A	NA,0.993056	NA,-0.0450981	NA,0.0514752	NA,0.419112	0.000299671	0.000300055
2	rs5013791	50988821	A,A	G,G	0.441352,0.771825	0.014049,0.0173123	0.00398179,0.0101861	3.3786,1.0496	0.000299565	0.000361007
2	rs75015568	50831211	NA,G	NA,C	NA,0.925595	NA,0.0169314	NA,0.0162889	NA,0.524912	0.000299455	0.000299804
2	rs2879567	51021360	C,C	A,A	0.552684,0.972222	0.0193776,0.0253994	0.00397643,0.0260119	5.9592,0.483016	0.000298086	0.0039744
2	rs144888778	50945480	A,NA	G,NA	0.979125,NA	0.00874028,NA	0.0138296,NA	0.27787,NA	0.000297889	0.000298081
2	rs149038976	50384997	A,NA	G,NA	0.977137,NA	0.00922721,NA	0.0132281,NA	0.313846,NA	0.000297698	0.000297894
2	rs56690850	50343798	NA,T	NA,C	NA,0.902778	NA,0.0153259	NA,0.0144288	NA,0.540371	0.000297315	0.000297673
2	rs75893935	51244588	NA,A	NA,C	NA,0.969246	NA,-0.0261055	NA,0.0247591	NA,0.53505	0.000297276	0.000297664
2	rs76051426	50864195	A,A	G,G	0.955268,0.84127	0.00759444,-0.0180087	0.00956466,0.0116978	0.369379,0.907681	0.000297209	0.000297332
2	rs10163535	50300067	A,NA	G,NA	0.872763,NA	0.0124775,NA	0.00593314,NA	1.45021,NA	0.000296823	0.000297256
2	rs2036415	50989175	C,C	G,G	0.440358,0.771825	0.0140523,0.0172578	0.00398274,0.0101861	3.3786,1.0447	0.000296671	0.000357658
2	rs143564216	50835657	NA,T	NA,C	NA,0.968254	NA,-0.0304184	NA,0.0243817	NA,0.673295	0.00029623	0.000296588
2	rs78733388	50288563	A,NA	G,NA	0.873757,NA	0.0123302,NA	0.00595306,NA	1.41639,NA	0.000296036	0.000296451
2	rs16956767	50984634	C,C	T,T	0.440358,0.771825	0.0141468,0.0169961	0.00398274,0.0101861	3.41762,1.02133	0.000295432	0.000358943
2	rs12968712	50440067	A,A	G,G	0.567594,0.449405	-0.00376214,0.021036	0.00399094,0.00859346	0.461113,1.84258	0.000295374	0.000295881
2	rs9962803	50575097	G,G	A,A	0.789264,0.606151	0.0010838,-0.0223361	0.00484796,0.00874879	0.0845468,1.9715	0.000295238	0.000295755
2	rs9950066	50571371	T,T	A,A	0.793241,0.610119	0.00122211,-0.0223764	0.00488208,0.00876455	0.0956439,1.9715	0.000294332	0.000294855
2	rs117327692	50735890	A,NA	G,NA	0.985089,NA	0.0257638,NA	0.0163138,NA	0.942043,NA	0.000293787	0.000294392
2	rs17469012	50296458	T,NA	A,NA	0.872763,NA	0.0124291,NA	0.00593314,NA	1.4415,NA	0.000293644	0.000294072
2	rs78794280	50263854	T,NA	G,NA	0.937376,NA	0.00830381,NA	0.0081604,NA	0.51021,NA	0.000293413	0.000293607
2	rs72918283	51034199	NA,C	NA,G	NA,0.909722	NA,-0.0179236	NA,0.0149162	NA,0.639195	0.000293205	0.000293637
2	rs6508156	50272329	A,NA	C,NA	0.872763,NA	0.0122406,NA	0.00593314,NA	1.40778,NA	0.000293013	0.000293421
2	rs80192899	50666644	A,NA	C,NA	0.977137,NA	0.00689623,NA	0.0132281,NA	0.220306,NA	0.000292833	0.000293023
2	rs8089479	50523330	NA,T	NA,C	NA,0.968254	NA,0.0664344	NA,0.0243817	NA,2.19147	0.000292221	0.000292954
2	rs16956779	50988070	T,T	C,C	0.440358,0.771825	0.0140523,0.0171542	0.00398274,0.0101861	3.3786,1.03542	0.000292106	0.000352119
2	rs7244199	50555208	NA,C	NA,A	NA,0.967262	NA,0.0650407	NA,0.0240217	NA,2.16892	0.000292045	0.000292925
2	rs12608058	50646496	NA,C	NA,A	NA,0.975198	NA,-0.0323306	NA,0.0274863	NA,0.620698	0.00029147	0.000291891
2	rs79612266	50252890	NA,C	NA,T	NA,0.795635	NA,-0.0126922	NA,0.0106009	NA,0.636016	0.000291436	0.000291802
2	rs7244768	50555390	NA,A	NA,G	NA,0.967262	NA,0.0649903	NA,0.0240217	NA,2.16618	0.000291393	0.00029227
2	rs12958003	50565270	T,T	A,A	0.791252,0.611111	0.000983362,-0.0225554	0.00486487,0.0087686	0.0758185,1.99557	0.000290632	0.00029117
2	rs56775657	50520090	NA,G	NA,A	NA,0.968254	NA,0.0662523	NA,0.0243817	NA,2.18165	0.000289911	0.000290637
2	rs141524584	50891184	A,NA	G,NA	0.988072,NA	0.0353566,NA	0.0182119,NA	1.28225,NA	0.000289763	0.000290879
2	rs147797702	50269379	C,NA	T,NA	0.989066,NA	0.0201701,NA	0.0190121,NA	0.539505,NA	0.000289289	0.00028957
2	rs79810340	50263317	NA,T	NA,C	NA,0.800595	NA,-0.0125731	NA,0.0106986	NA,0.61995	0.000288825	0.000289181
2	rs13381698	50268138	C,NA	G,NA	0.959245,NA	0.0108156,NA	0.00999958,NA	0.553728,NA	0.000288344	0.000288548
2	rs12606370	50342709	T,T	C,C	0.964215,0.9375	-0.00613433,-0.0404012	0.0106439,0.0176595	0.248416,1.65463	0.000287396	0.000287646
2	rs28561967	50566371	A,A	T,T	0.78827,0.604167	0.00117613,-0.02227	0.00483962,0.00874115	0.092595,1.96485	0.000286226	0.000286727
2	rs11082964	50566165	G,G	C,C	0.787276,0.604167	0.00103307,-0.0223166	0.00483134,0.00874115	0.0805654,1.9715	0.000285645	0.000286148
2	rs117545598	50393091	NA,T	NA,C	NA,0.934524	NA,0.0177861	NA,0.0172809	NA,0.518028	0.000285342	0.000285689
2	rs4147356	50478440	T,T	A,A	0.55666,0.785714	0.00282231,-0.0232676	0.00397994,0.0104178	0.320353,1.59314	0.000284521	0.000284732
2	rs151278016	50899198	NA,T	NA,C	NA,0.989087	NA,-0.0383309	NA,0.0411453	NA,0.454021	0.000284459	0.000284831
2	rs74846402	51068894	A,NA	T,NA	0.976143,NA	-0.0232696,NA	0.0129561,NA	1.13972,NA	0.000284004	0.000284794
2	rs6508189	50575503	T,T	C,C	0.790258,0.606151	0.00061334,-0.0222894	0.00485638,0.00874879	0.0459999,1.96485	0.000283803	0.000284306
2	rs7506807	50576201	T,T	C,C	0.790258,0.606151	0.00103843,-0.02214	0.00485638,0.00874879	0.0805654,1.94364	0.000283649	0.00028414
2	rs73956753	50512288	NA,G	NA,A	NA,0.968254	NA,0.0657243	NA,0.0243817	NA,2.15333	0.000283404	0.000284107
2	rs7505807	50566190	C,C	G,G	0.388668,0.60119	0.0157323,-0.0214801	0.00405613,0.00873	3.97864,1.85778	0.000283296	0.000858105
2	rs9957173	50485103	A,A	G,G	0.538767,0.785714	0.00355097,-0.0236131	0.00396624,0.0104178	0.431062,1.63053	0.000283251	0.00028352
2	rs139095899	50995142	NA,T	NA,A	NA,0.975198	NA,0.0308566	NA,0.0274863	NA,0.58236	0.000283102	0.000283456
2	rs117958980	50250359	A,NA	G,NA	0.937376,NA	0.00787674,NA	0.0081604,NA	0.475702,NA	0.000283042	0.000283231
2	rs76946078	50439868	NA,G	NA,T	NA,0.96627	NA,0.0645651	NA,0.023678	NA,2.19415	0.000282832	0.000283484
2	rs118139407	51166516	NA,T	NA,C	NA,0.967262	NA,0.0293324	NA,0.0240217	NA,0.653535	0.000282578	0.000282984
2	rs59011740	50554451	NA,A	NA,G	NA,0.968254	NA,0.0664263	NA,0.0243817	NA,2.19103	0.000282037	0.000282832
2	rs112137443	50469086	C,NA	T,NA	0.969185,NA	-0.0260119,NA	0.0114407,NA	1.63848,NA	0.000280527	0.000281784
2	rs72922295	50426220	A,NA	T,NA	0.926441,NA	0.0122539,NA	0.0075738,NA	0.976023,NA	0.000280443	0.000281109
2	rs73958667	50562840	NA,G	NA,A	NA,0.967262	NA,0.0640893	NA,0.0240217	NA,2.11742	0.000280188	0.000281015
2	rs8082757	50856602	T,T	G,G	0.928429,0.840278	0.00986204,-0.0177319	0.00767004,0.0116683	0.702201,0.890773	0.000279972	0.000280163
2	rs75795342	50554617	NA,A	NA,C	NA,0.952381	NA,-0.0239991	NA,0.0200728	NA,0.63479	0.000279513	0.000279837
2	rs140195967	50449535	NA,G	NA,A	NA,0.989087	NA,0.0392746	NA,0.0411453	NA,0.468761	0.000279199	0.00027958
2	rs62081917	50292655	A,NA	G,NA	0.872763,NA	0.0121971,NA	0.00593314,NA	1.40006,NA	0.000279102	0.000279509
2	rs71368908	50576386	C,C	G,G	0.790258,0.606151	0.00108568,-0.0220419	0.00485638,0.00874879	0.0845468,1.92979	0.000278457	0.000278937
2	rs73960204	50679399	NA,T	NA,C	NA,0.970238	NA,0.0657206	NA,0.0251555	NA,2.04641	0.000278242	0.000279005
2	rs115985631	50475746	NA,G	NA,C	NA,0.96627	NA,0.0622185	NA,0.023678	NA,2.06568	0.000277414	0.000278074
2	rs144622301	50486861	G,NA	T,NA	0.981113,NA	-0.027201,NA	0.0145245,NA	1.21395,NA	0.000277237	0.000278192
2	rs74638427	50482405	C,NA	T,NA	0.969185,NA	-0.0258977,NA	0.0114407,NA	1.62715,NA	0.000276969	0.000278201
2	rs2270954	51057298	C,C	A,A	0.145129,0.194444	0.0125729,-0.0114906	0.00561322,0.0108009	1.60033,0.541526	0.000276906	0.000277493
2	rs118178944	50253337	T,NA	G,NA	0.937376,NA	0.0077361,NA	0.0081604,NA	0.464546,NA	0.000276856	0.000277044
2	rs7505556	50571419	G,G	A,A	0.389662,0.608135	0.015725,-0.0215455	0.00405425,0.00875659	3.97864,1.85778	0.000276787	0.000853008
2	rs76955272	50302289	NA,T	NA,C	NA,0.929563	NA,-0.0222943	NA,0.0167057	NA,0.739857	0.000276488	0.000276829
2	rs1502230	50993648	A,A	G,G	0.43837,0.770833	0.0140592,0.0168613	0.00398468,0.0101706	3.3786,1.01167	0.000276435	0.000334223
2	rs34484416	50639158	C,NA	A,NA	0.972167,NA	0.010848,NA	0.0120196,NA	0.435596,NA	0.000276259	0.000276493
2	rs4147355	50478364	A,A	G,G	0.538767,0.785714	0.00364393,-0.0235658	0.00396624,0.0104178	0.445834,1.62539	0.000275107	0.00027538
2	rs12709772	50993187	C,C	T,T	0.440358,0.770833	0.0139627,0.0168613	0.00398274,0.0101706	3.34176,1.01167	0.00027506	0.00032914
2	rs10853632	50993998	T,T	C,C	0.439364,0.770833	0.0139188,0.0169702	0.0039837,0.0101706	3.32245,1.02133	0.00027441	0.000327301
2	rs2032256	50381206	G,G	A,A	0.045726,0.228175	-0.0194403,-0.00800489	0.00946502,0.0101861	1.39811,0.364567	0.000274247	0.000274587
2	rs7235764	50291446	T,NA	C,NA	0.868787,NA	0.0121903,NA	0.00585591,NA	1.42749,NA	0.000273764	0.000274176
2	rs56341215	50489579	G,G	A,A	0.559642,0.784722	0.00288396,-0.022921	0.00398274,0.0104003	0.328832,1.56015	0.00027352	0.000273723
2	rs76103406	50482995	A,NA	C,NA	0.969185,NA	-0.0257834,NA	0.0114407,NA	1.61586,NA	0.000273482	0.000274689
2	rs76314072	50892482	NA,G	NA,A	NA,0.848214	NA,-0.0141034	NA,0.0119134	NA,0.626207	0.000272956	0.000273301
2	rs73958669	50567210	NA,G	NA,A	NA,0.967262	NA,0.0634539	NA,0.0240217	NA,2.08337	0.000272763	0.000273557
2	rs36047975	50253239	C,C	A,A	0.555666,0.576389	-0.00448927,-0.0217024	0.00397904,0.00865091	0.586327,1.91657	0.000272741	0.000273221
2	rs12604744	50325671	NA,C	NA,T	NA,0.927579	NA,-0.0215589	NA,0.0164929	NA,0.718611	0.000271992	0.000272316
2	rs35724995	50566820	A,A	G,G	0.923459,0.611111	-0.0049846,-0.0217734	0.00743677,0.0087686	0.298701,1.88526	0.000271959	0.000272514
2	rs117362647	50464126	T,NA	C,NA	0.969185,NA	-0.025729,NA	0.0114407,NA	1.61049,NA	0.000271845	0.000273042
2	rs11874458	50572367	T,T	G,G	0.793241,0.610119	0.00118645,-0.0220816	0.00488208,0.00876455	0.092595,1.92979	0.000271585	0.000272072
2	rs35882434	50979580	T,T	C,C	0.451292,0.774802	0.0143862,0.0166168	0.0039732,0.0102335	3.53211,0.981189	0.00027153	0.000348958
2	rs35157608	50638895	A,NA	G,NA	0.972167,NA	0.0106745,NA	0.0120196,NA	0.426558,NA	0.00027126	0.000271491
2	rs12457160	51063405	A,A	C,C	0.609344,0.87004	-0.00806863,-0.0181006	0.00405239,0.0127124	1.33281,0.8111	0.000271243	0.000271685
2	rs117091904	50977973	NA,A	NA,G	NA,0.96627	NA,0.025445	NA,0.023678	NA,0.548917	0.000271169	0.000271558
2	rs79054081	50568137	NA,C	NA,T	NA,0.967262	NA,0.0632431	NA,0.0240217	NA,2.07213	0.000270383	0.000271165
2	rs148417947	50552246	NA,C	NA,T	NA,0.979167	NA,0.0332898	NA,0.0299292	NA,0.575092	0.00027006	0.000270426
2	rs1583203	50317438	T,T	G,G	0.571571,0.338294	0.00143436,0.0160289	0.00399544,0.0090349	0.142912,1.11893	0.000270016	0.000270238
2	rs59110446	50570233	NA,A	NA,C	NA,0.967262	NA,0.0631929	NA,0.0240217	NA,2.06946	0.000269822	0.000270602
2	rs61566053	50569759	NA,T	NA,C	NA,0.967262	NA,0.0631929	NA,0.0240217	NA,2.06946	0.000269822	0.000270602
2	rs76036123	50256478	NA,G	NA,A	NA,0.801587	NA,-0.0118611	NA,0.0107187	NA,0.571093	0.000269771	0.000270106
2	rs75885611	50256418	NA,C	NA,T	NA,0.801587	NA,-0.0118611	NA,0.0107187	NA,0.571093	0.000269771	0.000270106
2	rs1574039	50253740	G,G	A,A	0.555666,0.575397	-0.00443767,-0.0216437	0.00397904,0.00864824	0.577183,1.90918	0.000269234	0.000269702
2	rs10853631	50936780	A,A	G,G	0.462227,0.769841	0.0135363,0.0184137	0.00396563,0.0101552	3.19276,1.15616	0.000268921	0.000319866
2	rs2000758	50487188	G,G	A,A	0.559642,0.784722	0.00301071,-0.0229781	0.00398274,0.0104003	0.347092,1.56625	0.000267912	0.000268123
2	rs8085635	50480129	T,T	C,C	0.538767,0.785714	0.00364393,-0.0234144	0.00396624,0.0104178	0.445834,1.60897	0.000267726	0.000267993
2	rs62081915	50291082	T,NA	C,NA	0.870775,NA	0.0119806,NA	0.00589404,NA	1.37585,NA	0.00026695	0.00026734
2	rs62081912	50289302	C,NA	T,NA	0.870775,NA	0.0119806,NA	0.00589404,NA	1.37585,NA	0.00026695	0.00026734
2	rs13381756	50286433	G,NA	A,NA	0.870775,NA	0.0119806,NA	0.00589404,NA	1.37585,NA	0.00026695	0.00026734
2	rs116914281	50551960	T,NA	G,NA	0.982107,NA	0.00854997,NA	0.014915,NA	0.246817,NA	0.000266615	0.0002668
2	rs57093578	50659533	NA,T	NA,C	NA,0.969246	NA,0.0639586	NA,0.0247591	NA,2.00931	0.000266509	0.000267249
2	rs8087273	50565259	G,G	A,A	0.921471,0.608135	-0.00506443,-0.0218925	0.00734995,0.00875659	0.309099,1.90604	0.000266304	0.00026688
2	rs61666749	50315015	NA,T	NA,C	NA,0.931548	NA,-0.0215122	NA,0.016928	NA,0.690797	0.000266284	0.000266602
2	rs74253987	50287397	NA,G	NA,A	NA,0.986111	NA,0.0387866	NA,0.0365264	NA,0.540171	0.000266098	0.00026646
2	rs62081910	50287836	T,NA	C,NA	0.869781,NA	0.011893,NA	0.00587486,NA	1.36724,NA	0.000265808	0.000266194
2	rs138489416	50971428	NA,A	NA,T	NA,0.96627	NA,0.0249339	NA,0.023678	NA,0.534138	0.0002656	0.000265982
2	rs67685219	50574030	C,C	G,G	0.923459,0.612103	-0.00511184,-0.0216857	0.00743677,0.00877269	0.30817,1.87168	0.000264955	0.000265508
2	rs79343716	50285047	T,NA	A,NA	0.870775,NA	0.0119318,NA	0.00589404,NA	1.36724,NA	0.000264223	0.000264609
2	rs62081911	50288139	C,NA	T,NA	0.870775,NA	0.0119318,NA	0.00589404,NA	1.36724,NA	0.000264223	0.000264609
2	rs73957098	50658041	NA,A	NA,C	NA,0.969246	NA,0.0637072	NA,0.0247591	NA,1.99655	0.000263881	0.00026461
2	rs60922802	50577067	NA,G	NA,A	NA,0.967262	NA,0.0626417	NA,0.0240217	NA,2.04024	0.000263812	0.000264565
2	rs35396060	50574619	A,A	T,T	0.794235,0.611111	0.00137902,-0.0217967	0.00489079,0.0087686	0.109036,1.88849	0.000263748	0.000264208
2	rs79872402	50634106	A,NA	G,NA	0.996024,NA	0.0498522,NA	0.0314177,NA	0.948585,NA	0.000263646	0.000264165
2	rs117821921	50274750	C,NA	G,NA	0.982107,NA	-0.0138019,NA	0.014915,NA	0.45005,NA	0.000263276	0.000263522
2	rs16955498	50308772	A,NA	G,NA	0.967197,NA	-0.0132392,NA	0.0111,NA	0.632681,NA	0.000263027	0.000263352
2	rs12959551	50485926	T,T	C,C	0.560636,0.784722	0.00328661,-0.0232528	0.0039837,0.0104003	0.38789,1.59575	0.000262863	0.000263098
2	rs1560518	50389911	A,A	G,G	0.048708,0.22619	-0.0190085,0.000743694	0.00918507,0.0102176	1.41455,0.0259598	0.000262789	0.000263086
2	rs2879526	50769543	A,A	G,G	0.190855,0.371032	-0.00324264,0.0160164	0.00503123,0.00884878	0.284623,1.15308	0.000262664	0.000262828
2	rs17469109	50298585	C,NA	T,NA	0.869781,NA	0.0120339,NA	0.00587486,NA	1.3923,NA	0.000262504	0.000262903
2	rs17469081	50298045	G,NA	A,NA	0.869781,NA	0.0120339,NA	0.00587486,NA	1.3923,NA	0.000262504	0.000262903
2	rs62081914	50291068	A,NA	G,NA	0.872763,NA	0.0115354,NA	0.00593314,NA	1.28511,NA	0.000262145	0.0002625
2	rs62081903	50281225	T,NA	G,NA	0.873757,NA	0.0117632,NA	0.00595306,NA	1.31734,NA	0.000262116	0.000262483
2	rs62081898	50276484	T,NA	G,NA	0.873757,NA	0.0117632,NA	0.00595306,NA	1.31734,NA	0.000262116	0.000262483
2	rs11664788	50973186	G,G	T,T	0.437376,0.771825	0.0141998,0.0163828	0.00398568,0.0101861	3.43525,0.967537	0.000260567	0.000320317
2	rs6508170	50382025	G,G	A,A	0.045726,0.228175	-0.0191599,-0.0081003	0.00946502,0.0101861	1.36713,0.3701	0.000260427	0.00026075
2	rs62081921	50294730	A,NA	G,NA	0.869781,NA	0.0119853,NA	0.00587486,NA	1.38363,NA	0.00025985	0.000260245
2	rs17469158	50298624	T,NA	C,NA	0.869781,NA	0.0119853,NA	0.00587486,NA	1.38363,NA	0.00025985	0.000260245
2	rs116850567	50714406	C,NA	T,NA	0.972167,NA	0.0100495,NA	0.0120196,NA	0.394587,NA	0.000258949	0.000259173
2	rs72918260	51007641	A,A	G,G	0.857853,0.799603	-0.0136134,0.0149587	0.00566193,0.0106787	1.79048,0.792428	0.000258905	0.000260247
2	rs8095680	50292217	T,NA	C,NA	0.867793,NA	0.012054,NA	0.0058372,NA	1.40982,NA	0.000258694	0.000259097
2	rs8088468	51049057	C,C	T,T	0.146123,0.197421	0.0121783,-0.0117389	0.00559735,0.010739	1.52906,0.561704	0.000257748	0.000258288
2	rs7241819	50581404	NA,G	NA,A	NA,0.967262	NA,0.0620537	NA,0.0240217	NA,2.00931	0.000257688	0.000258414
2	rs57641235	50589347	NA,G	NA,A	NA,0.967262	NA,0.0620176	NA,0.0240217	NA,2.00742	0.000257321	0.000258046
2	rs148676196	51214015	NA,G	NA,A	NA,0.985119	NA,-0.0305605	NA,0.0353055	NA,0.412615	0.000257126	0.000257431
2	rs73957007	50578998	NA,A	NA,C	NA,0.967262	NA,0.0619595	NA,0.0240217	NA,2.00437	0.000256733	0.000257455
2	rs73957009	50579104	NA,A	NA,G	NA,0.967262	NA,0.0619595	NA,0.0240217	NA,2.00437	0.000256733	0.000257455
2	rs62081904	50282804	T,NA	C,NA	0.870775,NA	0.0117905,NA	0.00589404,NA	1.34241,NA	0.000256568	0.000256942
2	rs112618603	50255317	C,NA	T,NA	0.983101,NA	-0.0326901,NA	0.0153396,NA	1.48041,NA	0.000256264	0.000257319
2	rs62081919	50292719	A,NA	G,NA	0.867793,NA	0.0120053,NA	0.0058372,NA	1.40103,NA	0.000256082	0.000256481
2	rs8083197	50292921	C,NA	G,NA	0.867793,NA	0.0120051,NA	0.0058372,NA	1.40099,NA	0.000256069	0.000256468
2	rs66535948	50576655	T,T	C,C	0.923459,0.611111	-0.00469304,-0.0213866	0.00743677,0.0087686	0.277365,1.83186	0.000255707	0.000256199
2	rs62097991	50835265	T,NA	A,NA	0.983101,NA	-0.00865092,NA	0.0153396,NA	0.24201,NA	0.000255322	0.000255528
2	rs7506784	50576221	T,T	A,A	0.389662,0.603175	0.0155035,-0.0211552	0.00405425,0.00873739	3.88174,1.81056	0.000255265	0.000711504
2	rs62081920	50294645	A,NA	G,NA	0.869781,NA	0.011893,NA	0.00587486,NA	1.36724,NA	0.000254928	0.000255315
2	rs117718030	50563131	A,NA	T,NA	0.957256,NA	-0.0244159,NA	0.00977441,NA	1.90338,NA	0.000254911	0.000257978
2	rs28718037	50572697	G,G	A,A	0.387674,0.605159	0.015698,-0.0210747	0.00405803,0.00874495	3.96037,1.79708	0.000254772	0.000767517
2	rs7244808	50585644	NA,T	NA,C	NA,0.967262	NA,0.0616915	NA,0.0240217	NA,1.99037	0.000254058	0.000254768
2	rs35409749	50981654	C,C	A,A	0.452286,0.774802	0.0142467,0.016459	0.00397243,0.0102335	3.47461,0.967537	0.000253375	0.000320193
2	rs7228737	50581961	NA,A	NA,T	NA,0.967262	NA,0.0616159	NA,0.0240217	NA,1.98643	0.000253314	0.000254021
2	rs7227450	50581993	NA,G	NA,A	NA,0.967262	NA,0.0616159	NA,0.0240217	NA,1.98643	0.000253314	0.000254021
2	rs7506999	50576312	G,G	T,T	0.389662,0.603175	0.0155035,-0.0211082	0.00405425,0.00873739	3.88174,1.80413	0.000252602	0.000703811
2	rs62081918	50292682	T,NA	C,NA	0.869781,NA	0.0118444,NA	0.00587486,NA	1.35865,NA	0.0002524	0.000252782
2	rs72925305	50788660	G,NA	A,NA	0.996024,NA	0.0487088,NA	0.0314177,NA	0.91702,NA	0.000252212	0.000252703
2	rs148348465	50891593	NA,T	NA,G	NA,0.965278	NA,0.019594	NA,0.0233493	NA,0.396451	0.000252087	0.000252399
2	rs77089415	50329677	NA,A	NA,G	NA,0.923611	NA,-0.0198508	NA,0.0160932	NA,0.662754	0.000252074	0.00025238
2	rs7505483	50569847	T,T	A,A	0.792247,0.612103	0.00103206,-0.0219053	0.00487344,0.00877269	0.0797278,1.90221	0.000251891	0.000252352
2	rs7243345	50743518	T,T	C,C	0.908549,0.83631	0.0180574,0.000429864	0.00685915,0.0115534	2.07194,0.013085	0.000251346	0.000252091
2	rs1502232	50990508	G,G	A,A	0.452286,0.776786	0.0140631,0.0169533	0.00397243,0.0102658	3.39808,1.0059	0.000250674	0.000310857
2	rs7243444	50743414	A,A	G,G	0.908549,0.835317	0.0180574,0.000428821	0.00685915,0.0115253	2.07194,0.013085	0.000250594	0.000251338
2	rs73957015	50594394	NA,T	NA,C	NA,0.967262	NA,0.0613282	NA,0.0240217	NA,1.97147	0.000250523	0.000251217
2	rs7505909	50575234	G,G	A,A	0.793241,0.611111	0.0012815,-0.0216514	0.00488208,0.0087686	0.100758,1.86833	0.000250099	0.000250541
2	rs77366078	50593741	NA,T	NA,A	NA,0.967262	NA,0.0612532	NA,0.0240217	NA,1.96758	0.000249806	0.000250497
2	rs7359818	50597370	NA,C	NA,T	NA,0.967262	NA,0.0612087	NA,0.0240217	NA,1.96527	0.000249383	0.000250072
2	rs116901815	51179593	A,NA	G,NA	0.981113,NA	-0.0181466,NA	0.0145245,NA	0.674634,NA	0.000249156	0.000249492
2	rs141122018	50843457	NA,G	NA,A	NA,0.962302	NA,0.0174885	NA,0.0224433	NA,0.360669	0.000249104	0.000249409
2	rs7237256	50740781	A,A	G,G	0.908549,0.835317	0.0180574,0.000571847	0.00685915,0.0115253	2.07194,0.0175352	0.000248789	0.000249531
2	rs9959777	50482485	G,G	T,T	0.55666,0.784722	0.00337672,-0.0231294	0.00397994,0.0104003	0.402091,1.58246	0.000248233	0.000248471
2	rs9951763	50742520	A,A	G,G	0.908549,0.835317	0.0180574,0.000619532	0.00685915,0.0115253	2.07194,0.0190285	0.000248198	0.00024894
2	rs145953416	50455614	A,NA	G,NA	0.980119,NA	-0.0250873,NA	0.0141639,NA	1.11619,NA	0.000248112	0.000248909
2	rs79546785	50270165	A,NA	C,NA	0.945328,NA	0.00962133,NA	0.00869693,NA	0.570893,NA	0.000247662	0.000247975
2	rs73957019	50600816	NA,A	NA,G	NA,0.967262	NA,0.060964	NA,0.0240217	NA,1.95261	0.000247081	0.000247761
2	rs73469515	50362080	NA,T	NA,G	NA,0.951389	NA,0.047575	NA,0.0198773	NA,1.77751	0.000247078	0.000247552
2	rs4245260	51055887	T,T	C,C	0.182903,0.202381	0.0115293,-0.0125785	0.00511437,0.0106395	1.61659,0.625057	0.000246946	0.000247653
2	rs10853630	50936601	T,T	C,C	0.463221,0.77381	0.0136014,0.0177379	0.00396504,0.0102176	3.2198,1.08322	0.000246203	0.000293133
2	rs8094526	50260206	T,NA	A,NA	0.936382,NA	0.00707218,NA	0.00810069,NA	0.417204,NA	0.000246103	0.000246285
2	rs148158169	50510237	NA,T	NA,G	NA,0.984127	NA,-0.0295145	NA,0.0342017	NA,0.410985	0.00024606	0.000246386
2	rs60842805	50383882	C,C	T,T	0.951292,0.776786	0.0186403,0.00060978	0.00918509,0.0102658	1.37247,0.0210739	0.000245508	0.00024578
2	rs117128022	50549238	G,NA	A,NA	0.977137,NA	-0.0110895,NA	0.0132281,NA	0.395939,NA	0.000245499	0.000245736
2	rs73957010	50586135	NA,C	NA,T	NA,0.967262	NA,0.0607896	NA,0.0240217	NA,1.94361	0.000245469	0.000246142
2	rs78486602	50795429	A,NA	G,NA	0.991054,NA	-0.0326584,NA	0.0209976,NA	0.921308,NA	0.000245264	0.000245778
2	rs79648728	50549202	C,NA	G,NA	0.977137,NA	-0.0110479,NA	0.0132281,NA	0.394036,NA	0.000244593	0.000244829
2	rs62098320	50991321	T,T	C,C	0.451292,0.77381	0.0138821,0.0170641	0.0039732,0.0102176	3.32245,1.0227	0.000243211	0.000297074
2	rs12964204	50742384	A,A	G,G	0.907555,0.835317	0.0176683,0.000762615	0.00682591,0.0115253	2.01583,0.0235383	0.000243179	0.000243857
2	rs150584708	50904064	NA,G	NA,T	NA,0.998016	NA,-0.060303	NA,0.0960615	NA,0.275589	0.000242821	0.000243152
2	rs1502225	50978637	A,A	G,G	0.451292,0.776786	0.014339,0.0162434	0.0039732,0.0102658	3.51223,0.944682	0.000242717	0.000310624
2	rs72920181	50372547	C,C	T,T	0.955268,0.760913	0.02015,0.00548629	0.00956466,0.0100221	1.45416,0.23352	0.000242707	0.000243045
2	rs7242480	50470205	NA,T	NA,C	NA,0.96627	NA,0.0588886	NA,0.023678	NA,1.89007	0.00024264	0.000243185
2	rs4378680	50891963	C,NA	T,NA	0.985089,NA	0.0232744,NA	0.0163138,NA	0.813397,NA	0.000241447	0.000241932
2	rs12606005	50956515	NA,G	NA,A	NA,0.965278	NA,0.022315	NA,0.0233493	NA,0.469516	0.000240586	0.000240939
2	rs56411614	50682466	NA,A	NA,G	NA,0.96627	NA,0.0583532	NA,0.023678	NA,1.86257	0.000240381	0.000241003
2	rs62081909	50287253	A,NA	G,NA	0.867793,NA	0.0112957,NA	0.0058372,NA	1.27593,NA	0.000240355	0.000240706
2	rs62081902	50279857	A,NA	C,NA	0.870775,NA	0.0114544,NA	0.00589404,NA	1.28426,NA	0.000239778	0.000240127
2	rs74777898	51163377	C,NA	A,NA	0.969185,NA	0.00102,NA	0.0114407,NA	0.0320034,NA	0.000239689	0.000239856
2	rs76404409	50350236	A,NA	G,NA	0.979125,NA	-0.0297478,NA	0.0138296,NA	1.50205,NA	0.000239358	0.000240343
2	rs75634284	50267194	G,G	A,A	0.941352,0.916667	-0.0166228,0.0195468	0.00841466,0.0154664	1.31681,0.685518	0.000239293	0.000239725
2	rs60337880	51018856	NA,A	NA,G	NA,0.924603	NA,-0.0159739	NA,0.0161901	NA,0.4897	0.000238396	0.000238707
2	rs13381167	50937593	A,A	G,G	0.463221,0.77381	0.0136014,0.0175245	0.00396504,0.0102176	3.2198,1.06387	0.000238264	0.00028364
2	rs117248904	50296652	NA,G	NA,T	NA,0.914682	NA,0.0111676	NA,0.015302	NA,0.332077	0.000237903	0.000238189
2	rs62081896	50275532	C,NA	A,NA	0.870775,NA	0.0114057,NA	0.00589404,NA	1.27593,NA	0.0002375	0.000237846
2	rs62081901	50279733	A,NA	C,NA	0.870775,NA	0.0114057,NA	0.00589404,NA	1.27593,NA	0.0002375	0.000237846
2	rs62081897	50276307	T,NA	C,NA	0.870775,NA	0.0114057,NA	0.00589404,NA	1.27593,NA	0.0002375	0.000237846
2	rs10083939	50282057	G,NA	A,NA	0.870775,NA	0.0114057,NA	0.00589404,NA	1.27593,NA	0.0002375	0.000237846
2	rs10083941	50282122	T,NA	C,NA	0.870775,NA	0.0114057,NA	0.00589404,NA	1.27593,NA	0.0002375	0.000237846
2	rs13381333	50278686	A,NA	G,NA	0.870775,NA	0.0114057,NA	0.00589404,NA	1.27593,NA	0.0002375	0.000237846
2	rs13381740	50276952	C,NA	T,NA	0.870775,NA	0.0114057,NA	0.00589404,NA	1.27593,NA	0.0002375	0.000237846
2	rs74895886	51202170	A,NA	G,NA	0.982107,NA	0.0130786,NA	0.014915,NA	0.419583,NA	0.000237093	0.000237334
2	rs11872882	50957871	C,C	T,T	0.465209,0.77381	0.0132583,0.0181696	0.00396391,0.0102176	3.0843,1.12285	0.000237053	0.000274877
2	rs7229493	50577150	G,G	C,C	0.793241,0.609127	0.00123397,-0.0215332	0.00488208,0.00876055	0.0966621,1.85473	0.000236925	0.000237346
2	rs62081900	50279358	C,NA	T,NA	0.872763,NA	0.0114373,NA	0.00593314,NA	1.26847,NA	0.00023665	0.000236995
2	rs62098291	50958457	T,T	C,C	0.465209,0.772817	0.0132583,0.0180925	0.00396391,0.0102018	3.0843,1.11832	0.000236468	0.000274132
2	rs117374450	50544039	T,NA	C,NA	0.956262,NA	-0.019457,NA	0.00966771,NA	1.35498,NA	0.000236313	0.000237471
2	rs10502974	50937861	A,A	C,C	0.463221,0.77381	0.0136014,0.0174697	0.00396504,0.0102176	3.2198,1.05894	0.000236287	0.000281275
2	rs953122	50938695	G,G	C,C	0.463221,0.77381	0.0136014,0.0174697	0.00396504,0.0102176	3.2198,1.05894	0.000236287	0.000281275
2	rs62081913	50289600	T,NA	C,NA	0.964215,NA	0.00451732,NA	0.0106439,NA	0.173103,NA	0.000235661	0.000235842
2	rs147950464	50444060	G,NA	A,NA	0.993042,NA	-0.0285873,NA	0.0237851,NA	0.6394,NA	0.000235503	0.000235835
2	rs144756928	51167236	C,NA	T,NA	0.989066,NA	0.0244712,NA	0.0190121,NA	0.703235,NA	0.000235295	0.000235668
2	rs181284888	50784019	G,NA	A,NA	0.985089,NA	0.0106787,NA	0.0163138,NA	0.290104,NA	0.000234912	0.000235121
2	rs2229082	50936994	C,C	T,T	0.463221,0.77381	0.0135539,0.0175245	0.00396504,0.0102176	3.20066,1.06387	0.000234695	0.000278309
2	rs965971	50356760	C,C	T,T	0.131213,0.082341	0.00408569,0.0363875	0.00585591,0.0155509	0.313934,1.7147	0.000234645	0.000235038
2	rs77549291	50326977	NA,G	NA,T	NA,0.950397	NA,-0.0221271	NA,0.0196877	NA,0.583269	0.000234446	0.000234771
2	rs11082994	50938136	C,C	T,T	0.463221,0.77381	0.0136014,0.017415	0.00396504,0.0102176	3.2198,1.05402	0.000234332	0.000278937
2	rs117524224	50517973	G,NA	T,NA	0.970179,NA	0.0219777,NA	0.0116239,NA	1.23166,NA	0.000234223	0.000234872
2	rs77688221	50369934	A,NA	G,NA	0.954274,NA	-0.00551725,NA	0.00946506,NA	0.251847,NA	0.000233827	0.000234024
2	rs62098272	50951573	G,G	A,A	0.463221,0.77381	0.0133982,0.0177872	0.00396504,0.0102176	3.13828,1.08771	0.000233576	0.000273514
2	rs11873515	50937026	G,G	A,A	0.463221,0.774802	0.0135539,0.0175518	0.00396504,0.0102335	3.20066,1.06387	0.000233414	0.000276861
2	rs11876782	50937382	C,C	T,T	0.463221,0.771825	0.0135065,0.0174705	0.00396504,0.0101861	3.18159,1.06387	0.000233371	0.000275446
2	rs11873595	50937336	T,T	A,A	0.463221,0.771825	0.0135065,0.0174705	0.00396504,0.0101861	3.18159,1.06387	0.000233371	0.000275446
2	rs62098292	50958701	A,A	G,G	0.465209,0.772817	0.0132114,0.0180925	0.00396391,0.0102018	3.0658,1.11832	0.000233197	0.000269452
2	rs6508190	50575723	G,G	A,A	0.39165,0.608135	0.0159318,-0.0205651	0.00405055,0.00875659	4.07672,1.72475	0.000233048	0.000824854
2	rs116924338	50389210	T,NA	G,NA	0.951292,NA	-0.00574247,NA	0.00918509,NA	0.274216,NA	0.00023303	0.000233233
2	rs150778618	50283744	A,NA	G,NA	0.964215,NA	0.0044003,NA	0.0106439,NA	0.167935,NA	0.000232728	0.000232908
2	rs11082993	50935353	A,A	G,G	0.461233,0.774802	0.0134961,0.0178149	0.00396624,0.0102335	3.1758,1.08771	0.000232505	0.000275694
2	rs190083178	51159095	NA,G	NA,A	NA,0.972222	NA,0.0209347	NA,0.0260119	NA,0.375793	0.000232434	0.000232733
2	rs73462952	51029804	NA,A	NA,G	NA,0.923611	NA,-0.0154474	NA,0.0160932	NA,0.472212	0.0002323	0.000232605
2	rs11872522	50948733	T,T	C,C	0.463221,0.772817	0.0132621,0.0177597	0.00396504,0.0102018	3.0843,1.08771	0.000231823	0.000267353
2	rs58500166	50949640	C,C	T,T	0.463221,0.77381	0.0133982,0.0177379	0.00396504,0.0102176	3.13828,1.08322	0.000231802	0.000271429
2	rs73467289	50910436	NA,C	NA,T	NA,0.968254	NA,0.0536303	NA,0.0243817	NA,1.55542	0.000231732	0.000232294
2	rs12457542	50553000	A,A	T,T	0.299205,0.242063	0.0058033,-0.0255689	0.00431777,0.00997981	0.747312,1.98275	0.00023159	0.000232296
2	rs4310943	50626473	T,NA	C,NA	0.963221,NA	0.00251121,NA	0.0105045,NA	0.0909478,NA	0.000231576	0.000231751
2	rs76351203	51244942	A,NA	C,NA	0.961233,NA	0.0116443,NA	0.0102422,NA	0.592474,NA	0.000231469	0.00023179
2	rs73467291	50911733	NA,T	NA,C	NA,0.968254	NA,0.0535904	NA,0.0243817	NA,1.5536	0.000231415	0.000231976
2	rs75804237	50527140	NA,C	NA,T	NA,0.941468	NA,0.013134	NA,0.0182098	NA,0.327212	0.000230958	0.000231248
2	rs10163837	50956241	A,A	G,G	0.465209,0.77381	0.0132114,0.018066	0.00396391,0.0102176	3.0658,1.11328	0.000230694	0.000266516
2	rs9960035	50364796	A,A	T,T	0.045726,0.238095	-0.0188342,-0.00516227	0.00946502,0.0100364	1.33157,0.216809	0.00023067	0.000230941
2	rs10163926	50956944	G,G	A,A	0.464215,0.77381	0.0132601,0.0179625	0.00396447,0.0102176	3.0843,1.10375	0.000230568	0.000267274
2	rs62098288	50956984	A,A	G,G	0.464215,0.77381	0.0132601,0.0179625	0.00396447,0.0102176	3.0843,1.10375	0.000230568	0.000267274
2	rs10163847	50956663	T,T	C,C	0.464215,0.77381	0.0132601,0.0179625	0.00396447,0.0102176	3.0843,1.10375	0.000230568	0.000267274
2	rs71368945	51241254	G,NA	C,NA	0.973161,NA	0.013145,NA	0.0122339,NA	0.548814,NA	0.000230048	0.000230337
2	rs62097997	50843885	T,NA	C,NA	0.983101,NA	-0.00726586,NA	0.0153396,NA	0.196722,NA	0.000229789	0.000229984
2	rs138247700	50424378	NA,T	NA,C	NA,0.953373	NA,-0.0192347	NA,0.0202746	NA,0.464999	0.000229649	0.000229949
2	rs148019841	51097399	C,NA	T,NA	0.981113,NA	0.0107954,NA	0.0145245,NA	0.339772,NA	0.000229463	0.000229672
2	rs62098330	51055069	C,C	T,T	0.577535,0.962302	0.0198755,0.0161377	0.00400272,0.0224433	6.16415,0.325955	0.000229364	0.00480848
2	rs10163838	50956294	A,A	G,G	0.464215,0.77381	0.0131241,0.0181696	0.00396447,0.0102176	3.03081,1.12285	0.000228836	0.000262831
2	rs149621133	50299840	NA,A	NA,T	NA,0.97123	NA,0.0217365	NA,0.0255725	NA,0.403042	0.000228701	0.000229003
2	rs117313116	50387901	C,NA	T,NA	0.951292,NA	-0.00558946,NA	0.00918509,NA	0.265335,NA	0.000228696	0.000228896
2	rs117357586	50390386	T,NA	C,NA	0.951292,NA	-0.00558946,NA	0.00918509,NA	0.265335,NA	0.000228696	0.000228896
2	rs10163842	50956593	T,T	C,C	0.464215,0.77381	0.0132601,0.017908	0.00396447,0.0102176	3.0843,1.09876	0.000228613	0.000264999
2	rs11876240	50940889	G,G	A,A	0.463221,0.775794	0.0134451,0.0175244	0.00396504,0.0102496	3.15701,1.05894	0.000228501	0.000268047
2	rs62081908	50286755	A,NA	C,NA	0.964215,NA	0.00422346,NA	0.0106439,NA	0.160197,NA	0.000228414	0.000228593
2	rs1814001	50992215	G,G	A,A	0.451292,0.772817	0.0139292,0.0164622	0.0039732,0.0102018	3.34176,0.972234	0.000228365	0.000280252
2	rs10163836	50956266	T,T	C,C	0.464215,0.77381	0.013171,0.018066	0.00396447,0.0102176	3.0492,1.11328	0.000228232	0.000262952
2	rs10153414	50674772	NA,A	NA,G	NA,0.967262	NA,0.0582876	NA,0.0240217	NA,1.81681	0.000228012	0.000228595
2	rs73960113	50910712	NA,G	NA,T	NA,0.968254	NA,0.0531372	NA,0.0243817	NA,1.53309	0.000227892	0.00022844
2	rs35352542	50954030	T,T	A,A	0.464215,0.772817	0.0132601,0.0178259	0.00396447,0.0102018	3.0843,1.09377	0.000227691	0.000263791
2	rs72926337	51227362	A,NA	G,NA	0.971173,NA	0.00814056,NA	0.0118166,NA	0.309025,NA	0.000227299	0.000227515
2	rs7239852	50370920	T,T	G,G	0.04672,0.239087	-0.018971,-0.00554278	0.00936867,0.0100221	1.36781,0.236404	0.000226941	0.000227229
2	rs62100051	50939989	A,A	G,G	0.463221,0.77381	0.0134451,0.0175245	0.00396504,0.0102176	3.15701,1.06387	0.000226831	0.000266681
2	rs73957025	50608123	NA,A	NA,G	NA,0.96627	NA,0.0576298	NA,0.023678	NA,1.82573	0.000226791	0.000227386
2	rs11874135	50950299	C,C	A,A	0.464215,0.77381	0.0132601,0.0178535	0.00396447,0.0102176	3.0843,1.09377	0.00022668	0.000262751
2	rs62098270	50949795	C,C	G,G	0.464215,0.77381	0.0132601,0.0178535	0.00396447,0.0102176	3.0843,1.09377	0.00022668	0.000262751
2	rs1964667	50992956	T,T	C,C	0.451292,0.772817	0.0138821,0.016511	0.0039732,0.0102018	3.32245,0.976471	0.000226352	0.00027656
2	rs11664655	50955848	C,C	T,T	0.464215,0.77381	0.013171,0.0180115	0.00396447,0.0102176	3.0492,1.10826	0.000226285	0.0002607
2	rs11661221	50955797	A,A	G,G	0.464215,0.77381	0.013171,0.0180115	0.00396447,0.0102176	3.0492,1.10826	0.000226285	0.0002607
2	rs11877374	50950437	C,C	T,T	0.464215,0.77381	0.0132601,0.0178419	0.00396447,0.0102176	3.0843,1.09271	0.000226274	0.000262278
2	rs9966970	50363061	T,T	C,C	0.119284,0.527778	-0.00623629,-0.0062978	0.00610001,0.00856258	0.5134,0.335327	0.000226196	0.00022628
2	rs8094483	51021944	NA,C	NA,T	NA,0.921627	NA,-0.0148705	NA,0.0159053	NA,0.456158	0.000226184	0.000226484
2	rs28429834	50384227	A,NA	G,NA	0.951292,NA	-0.00549073,NA	0.00918509,NA	0.259652,NA	0.000225974	0.000226173
2	rs17507725	50948191	T,T	A,A	0.464215,0.77381	0.0133071,0.0177379	0.00396447,0.0102176	3.10286,1.08322	0.00022582	0.000262614
2	rs11663516	50953968	C,C	T,T	0.465209,0.772817	0.0132114,0.0178259	0.00396391,0.0102018	3.0658,1.09377	0.000225588	0.000260263
2	rs11663510	50953918	G,G	T,T	0.465209,0.772817	0.0132114,0.0178259	0.00396391,0.0102018	3.0658,1.09377	0.000225588	0.000260263
2	rs11662556	50952983	C,C	T,T	0.464215,0.77381	0.0132132,0.017908	0.00396447,0.0102176	3.0658,1.09876	0.00022544	0.000260464
2	rs78867711	51012777	NA,G	NA,C	NA,0.960318	NA,-0.0200112	NA,0.0218976	NA,0.442743	0.000225058	0.00022536
2	rs62098269	50949787	G,G	A,A	0.464215,0.77381	0.0132601,0.0178044	0.00396447,0.0102176	3.0843,1.08929	0.000224961	0.000260749
2	rs953121	50938824	A,A	C,C	0.463221,0.77381	0.0134451,0.0174697	0.00396504,0.0102176	3.15701,1.05894	0.000224948	0.000264458
2	rs968807	50935815	G,G	A,A	0.463221,0.77381	0.0134451,0.0174697	0.00396504,0.0102176	3.15701,1.05894	0.000224948	0.000264458
2	rs10502975	50938241	G,G	C,C	0.463221,0.77381	0.0134451,0.0174697	0.00396504,0.0102176	3.15701,1.05894	0.000224948	0.000264458
2	rs17507444	50940415	C,C	T,T	0.463221,0.77381	0.0134451,0.0174697	0.00396504,0.0102176	3.15701,1.05894	0.000224948	0.000264458
2	rs11872554	50939698	A,A	T,T	0.463221,0.77381	0.0134451,0.0174697	0.00396504,0.0102176	3.15701,1.05894	0.000224948	0.000264458
2	rs11876154	50940258	A,A	G,G	0.463221,0.77381	0.0134451,0.0174697	0.00396504,0.0102176	3.15701,1.05894	0.000224948	0.000264458
2	rs11872591	50948831	A,A	G,G	0.463221,0.77381	0.0132151,0.0177872	0.00396504,0.0102176	3.0658,1.08771	0.000224927	0.000259303
2	rs4281791	50609671	NA,T	NA,C	NA,0.96627	NA,0.0573853	NA,0.023678	NA,1.81337	0.000224911	0.000225497
2	rs138127659	51242477	A,NA	T,NA	0.984095,NA	-0.0129188,NA	0.0158037,NA	0.383348,NA	0.000224721	0.000224949
2	rs35839569	51131088	T,NA	C,NA	0.960239,NA	0.0105026,NA	0.0101186,NA	0.523907,NA	0.000224718	0.000224997
2	rs28503625	50946244	G,G	C,C	0.463221,0.77381	0.0133512,0.0176284	0.00396504,0.0102176	3.11961,1.07328	0.000224676	0.000262149
2	rs7241828	50882040	T,T	G,G	0.927435,0.840278	0.00897181,-0.0178455	0.00762141,0.0116683	0.621381,0.899055	0.00022441	0.000224578
2	rs62098268	50949700	C,C	T,T	0.464215,0.77381	0.0132601,0.0177872	0.00396447,0.0102176	3.0843,1.08771	0.000224359	0.00026005
2	rs73960208	50689824	NA,G	NA,A	NA,0.967262	NA,0.057802	NA,0.0240217	NA,1.79269	0.000224319	0.000224886
2	rs147862787	51152185	T,NA	A,NA	0.983101,NA	0.0253245,NA	0.0153396,NA	1.00544,NA	0.000224265	0.000224828
2	rs80136416	51233428	T,NA	C,NA	0.961233,NA	0.0113365,NA	0.0102422,NA	0.571278,NA	0.00022384	0.00022415
2	rs968806	50935821	G,G	A,A	0.463221,0.77381	0.0133982,0.0175245	0.00396504,0.0102176	3.13828,1.06387	0.000223573	0.00026191
2	rs11659577	50941162	A,A	G,G	0.463221,0.77381	0.0133982,0.0175245	0.00396504,0.0102176	3.13828,1.06387	0.000223573	0.00026191
2	rs13381255	50950595	T,T	C,C	0.464215,0.77381	0.0132132,0.0178535	0.00396447,0.0102176	3.0658,1.09377	0.000223534	0.000258254
2	rs13381864	50950815	G,G	T,T	0.464215,0.77381	0.0132132,0.0178535	0.00396447,0.0102176	3.0658,1.09377	0.000223534	0.000258254
2	rs151125878	51026900	NA,G	NA,T	NA,0.967262	NA,0.0208281	NA,0.0240217	NA,0.41351	0.000223259	0.000223575
2	rs12960505	50972182	T,T	G,G	0.450298,0.777778	0.014389,0.0158977	0.00397398,0.0102821	3.53211,0.913401	0.00022317	0.000290575
2	rs34112859	50943691	NA,A	NA,G	NA,0.795635	NA,-0.0110245	NA,0.0106009	NA,0.525264	0.000223153	0.000223433
2	rs62098271	50949962	A,A	G,G	0.464215,0.77381	0.0132132,0.0178419	0.00396447,0.0102176	3.0658,1.09271	0.000223133	0.00025779
2	rs7231347	50887613	NA,T	NA,C	NA,0.965278	NA,0.0527417	NA,0.0233493	NA,1.6217	0.000223108	0.000223635
2	rs7232507	50887602	NA,C	NA,T	NA,0.965278	NA,0.0527417	NA,0.0233493	NA,1.6217	0.000223108	0.000223635
2	rs11875950	50945577	T,T	C,C	0.464215,0.77381	0.0133493,0.0175737	0.00396447,0.0102176	3.11961,1.06832	0.000223031	0.000260143
2	rs7231225	50887581	NA,T	NA,C	NA,0.965278	NA,0.0526932	NA,0.0233493	NA,1.61935	0.000222741	0.000223267
2	rs13381100	50949503	C,C	A,A	0.464215,0.77381	0.0132601,0.0177379	0.00396447,0.0102176	3.0843,1.08322	0.000222656	0.000258067
2	rs11877754	50947614	C,C	G,G	0.464215,0.77381	0.0132601,0.0177379	0.00396447,0.0102176	3.0843,1.08322	0.000222656	0.000258067
2	rs2879527	50956329	T,T	C,C	0.464215,0.77381	0.013171,0.017908	0.00396447,0.0102176	3.0492,1.09876	0.000222648	0.000256494
2	rs118005926	50335697	T,NA	C,NA	0.977137,NA	-0.0274735,NA	0.0132281,NA	1.42239,NA	0.000222631	0.000223495
2	rs73957092	50642638	NA,C	NA,T	NA,0.96627	NA,0.0570672	NA,0.023678	NA,1.79734	0.000222522	0.000223098
2	rs145758460	50896272	C,NA	T,NA	0.971173,NA	-0.00490053,NA	0.0118166,NA	0.168547,NA	0.000222337	0.000222514
2	rs1502222	51023567	NA,T	NA,C	NA,0.924603	NA,-0.0145876	NA,0.0161901	NA,0.43465	0.000222104	0.000222396
2	rs57740540	50885842	NA,A	NA,C	NA,0.965278	NA,0.0525962	NA,0.0233493	NA,1.61465	0.000222013	0.000222536
2	rs11659175	50953236	C,C	A,A	0.464215,0.77381	0.0132132,0.0178044	0.00396447,0.0102176	3.0658,1.08929	0.000221838	0.000256288
2	rs11659624	50941299	C,C	G,G	0.463221,0.77381	0.0133982,0.0174697	0.00396504,0.0102176	3.13828,1.05894	0.000221717	0.000259727
2	rs11659533	50941261	G,G	A,A	0.463221,0.77381	0.0133982,0.0174697	0.00396504,0.0102176	3.13828,1.05894	0.000221717	0.000259727
2	rs10502976	50941962	A,A	C,C	0.463221,0.77381	0.0133982,0.0174697	0.00396504,0.0102176	3.13828,1.05894	0.000221717	0.000259727
2	rs9807387	50943726	C,C	G,G	0.463221,0.77381	0.0133982,0.0174697	0.00396504,0.0102176	3.13828,1.05894	0.000221717	0.000259727
2	rs2270951	50942653	T,T	C,C	0.463221,0.77381	0.0133982,0.0174697	0.00396504,0.0102176	3.13828,1.05894	0.000221717	0.000259727
2	rs10164246	50956148	G,G	T,T	0.465209,0.77381	0.0131223,0.0176465	0.00396391,0.0102176	3.03081,1.07492	0.000221539	0.000253085
2	rs141795759	50586744	NA,A	NA,C	NA,0.97123	NA,0.0186902	NA,0.0255725	NA,0.332679	0.000221529	0.00022183
2	rs74254715	51069804	NA,G	NA,A	NA,0.978175	NA,0.0270038	NA,0.0292559	NA,0.448555	0.000221511	0.000221861
2	rs73957040	50621329	NA,C	NA,A	NA,0.96627	NA,0.0569258	NA,0.023678	NA,1.79024	0.00022148	0.000222052
2	rs6508191	50577706	C,C	T,T	0.792247,0.609127	0.00132668,-0.0210459	0.00487344,0.00876055	0.104882,1.78807	0.000221446	0.000221826
2	rs11661326	50973180	T,T	C,C	0.437376,0.771825	0.01411,0.0154356	0.00398568,0.0101861	3.39808,0.88712	0.000221344	0.000269633
2	rs78496588	50884749	NA,T	NA,C	NA,0.965278	NA,0.0524992	NA,0.0233493	NA,1.60997	0.000221291	0.000221812
2	rs12606422	50953301	C,C	T,T	0.463221,0.77381	0.0132151,0.0178044	0.00396504,0.0102176	3.0658,1.08929	0.000221237	0.000255886
2	rs73957167	50883655	NA,A	NA,G	NA,0.965278	NA,0.0524507	NA,0.0233493	NA,1.60763	0.000220933	0.000221452
2	rs73957170	50884293	NA,A	NA,G	NA,0.965278	NA,0.0524507	NA,0.0233493	NA,1.60763	0.000220933	0.000221452
2	rs73957169	50884176	NA,T	NA,C	NA,0.965278	NA,0.0524507	NA,0.0233493	NA,1.60763	0.000220933	0.000221452
2	rs6508169	50381670	A,A	C,C	0.045726,0.229167	-0.0184617,-0.007702	0.00946502,0.0101706	1.29146,0.347868	0.000220925	0.000221201
2	rs12327265	50946639	A,A	G,G	0.464215,0.77381	0.0132601,0.0176832	0.00396447,0.0102176	3.0843,1.07825	0.000220783	0.000255889
2	rs11082996	50946901	A,A	G,G	0.464215,0.77381	0.0132601,0.0176832	0.00396447,0.0102176	3.0843,1.07825	0.000220783	0.000255889
2	rs58351564	50954146	T,T	G,G	0.464215,0.77381	0.013171,0.0178535	0.00396447,0.0102176	3.0492,1.09377	0.000220766	0.000254318
2	rs28409180	50347060	C,C	T,T	0.969185,0.97123	-0.0254216,0.0386767	0.0114407,0.0255725	1.58034,0.884643	0.000220705	0.000221489
2	rs144404963	50900602	G,NA	A,NA	0.970179,NA	-0.0048448,NA	0.0116239,NA	0.169522,NA	0.00022049	0.000220667
2	rs115812024	50486990	C,NA	T,NA	0.910537,NA	0.00794267,NA	0.00692737,NA	0.599355,NA	0.00022033	0.000220596
2	rs115576991	50486907	A,NA	C,NA	0.910537,NA	0.00794267,NA	0.00692737,NA	0.599355,NA	0.00022033	0.000220596
2	rs62100025	50932656	G,G	A,A	0.461233,0.775794	0.0136746,0.0171513	0.00396624,0.0102496	3.24773,1.02569	0.000220159	0.000265177
2	rs12605580	50913130	G,G	A,A	0.461233,0.775794	0.014361,0.0155318	0.00396624,0.0102496	3.53211,0.88712	0.00022011	0.000284327
2	rs62098283	50952282	C,C	T,T	0.464215,0.77381	0.0132132,0.01775	0.00396447,0.0102176	3.0658,1.08432	0.000219975	0.000254127
2	rs62098273	50952211	T,T	C,C	0.464215,0.77381	0.0132132,0.01775	0.00396447,0.0102176	3.0658,1.08432	0.000219975	0.000254127
2	rs57601701	50970438	T,T	G,G	0.45825,0.77877	0.0139586,0.0160326	0.00396816,0.0102986	3.36112,0.922548	0.000219762	0.000267203
2	rs73957148	50848557	NA,G	NA,T	NA,0.965278	NA,0.0522827	NA,0.0233493	NA,1.59954	0.000219702	0.000220216
2	rs9948032	50364811	A,A	G,G	0.045726,0.238095	-0.0185976,-0.00516227	0.00946502,0.0100364	1.30603,0.216809	0.000219688	0.000219946
2	rs74384873	50593270	NA,A	NA,G	NA,0.962302	NA,0.0524932	NA,0.0224433	NA,1.71356	0.000219476	0.000220047
2	rs78677431	50367936	NA,G	NA,A	NA,0.985119	NA,0.0535217	NA,0.0353055	NA,0.887631	0.000219384	0.000220059
2	rs138522310	50378591	T,NA	C,NA	0.977137,NA	-0.0240065,NA	0.0132281,NA	1.15768,NA	0.00021932	0.000220023
2	rs77707575	50331368	NA,T	NA,C	NA,0.948413	NA,0.0116709	NA,0.0193256	NA,0.262885	0.000219241	0.000219519
2	rs8094117	50876640	NA,C	NA,G	NA,0.965278	NA,0.0522083	NA,0.0233493	NA,1.59596	0.000219162	0.000219674
2	rs62098264	50946107	G,G	A,A	0.464215,0.77381	0.0132601,0.0176284	0.00396447,0.0102176	3.0843,1.07328	0.000218933	0.000253736
2	rs28658157	50946504	C,C	A,A	0.464215,0.77381	0.0132601,0.0176284	0.00396447,0.0102176	3.0843,1.07328	0.000218933	0.000253736
2	rs28690675	50946446	G,G	A,A	0.464215,0.77381	0.0132601,0.0176284	0.00396447,0.0102176	3.0843,1.07328	0.000218933	0.000253736
2	rs62098265	50946118	T,T	A,A	0.464215,0.77381	0.0132601,0.0176284	0.00396447,0.0102176	3.0843,1.07328	0.000218933	0.000253736
2	rs62098263	50946020	G,G	T,T	0.464215,0.77381	0.0132601,0.0176284	0.00396447,0.0102176	3.0843,1.07328	0.000218933	0.000253736
2	rs73957162	50873590	NA,G	NA,C	NA,0.965278	NA,0.0521598	NA,0.0233493	NA,1.59363	0.000218813	0.000219323
2	rs9807382	50697183	NA,G	NA,C	NA,0.96627	NA,0.0555687	NA,0.023678	NA,1.72278	0.000218742	0.000219284
2	rs141524854	50489760	T,NA	C,NA	0.979125,NA	0.00758564,NA	0.0138296,NA	0.234076,NA	0.000218721	0.000218913
2	rs150528216	51163121	T,NA	G,NA	0.996024,NA	0.0490205,NA	0.0314177,NA	0.925575,NA	0.00021869	0.000219242
2	rs6508223	50843289	NA,T	NA,C	NA,0.964286	NA,0.0510915	NA,0.0230345	NA,1.5759	0.000218655	0.000219171
2	rs73957026	50615893	NA,T	NA,C	NA,0.96627	NA,0.056517	NA,0.023678	NA,1.76978	0.000218537	0.000219096
2	rs8093717	50876623	NA,G	NA,A	NA,0.965278	NA,0.0521113	NA,0.0233493	NA,1.5913	0.000218464	0.000218974
2	rs9807257	50618682	NA,A	NA,G	NA,0.96627	NA,0.0564911	NA,0.023678	NA,1.76849	0.000218354	0.000218912
2	rs9807369	50943239	T,T	G,G	0.461233,0.77381	0.0134022,0.0174697	0.00396624,0.0102176	3.13828,1.05894	0.000218063	0.000256083
2	rs12970769	50886357	A,A	G,G	0.927435,0.840278	0.00892736,-0.0176606	0.00762141,0.0116683	0.61716,0.885589	0.000217846	0.00021801
2	rs9989538	50700011	NA,G	NA,T	NA,0.96627	NA,0.0554277	NA,0.023678	NA,1.71585	0.000217748	0.000218287
2	rs62098266	50947166	T,T	C,C	0.464215,0.77381	0.0132132,0.0176832	0.00396447,0.0102176	3.0658,1.07825	0.000217719	0.000251511
2	rs11082997	50946961	A,A	G,G	0.464215,0.77381	0.0132132,0.0176832	0.00396447,0.0102176	3.0658,1.07825	0.000217719	0.000251511
2	rs73960215	50708242	NA,A	NA,G	NA,0.96627	NA,0.0554068	NA,0.023678	NA,1.71483	0.000217602	0.000218139
2	rs8088265	50875146	NA,G	NA,C	NA,0.965278	NA,0.051966	NA,0.0233493	NA,1.58433	0.000217429	0.000217934
2	rs73957160	50872053	NA,T	NA,C	NA,0.965278	NA,0.051966	NA,0.0233493	NA,1.58433	0.000217429	0.000217934
2	rs75058533	50866884	A,NA	T,NA	0.970179,NA	-0.00469106,NA	0.0116239,NA	0.163341,NA	0.000217361	0.000217537
2	rs78122952	51235548	NA,T	NA,C	NA,0.972222	NA,0.0243847	NA,0.0260119	NA,0.457762	0.000217285	0.000217606
2	rs112648558	50376488	T,NA	G,NA	0.970179,NA	-0.0224315,NA	0.0116239,NA	1.27055,NA	0.000217262	0.000217941
2	rs9807185	50547499	T,NA	G,NA	0.572565,NA	0.0129867,NA	0.00399661,NA	2.9369,NA	0.000217261	0.00024238
2	rs11874152	50933964	A,A	T,T	0.45328,0.774802	0.0135569,0.017234	0.00397168,0.0102335	3.19276,1.03542	0.000217115	0.000258953
2	rs11875957	50945434	A,A	G,G	0.464215,0.77381	0.0132601,0.0175737	0.00396447,0.0102176	3.0843,1.06832	0.000217104	0.000251609
2	rs77407603	50899245	NA,T	NA,G	NA,0.983135	NA,-0.0276344	NA,0.0331973	NA,0.392366	0.000216981	0.000217306
2	rs73957159	50871868	NA,A	NA,T	NA,0.965278	NA,0.0518691	NA,0.0233493	NA,1.5797	0.000216745	0.000217248
2	rs62097900	50526808	T,NA	C,NA	0.557654,NA	0.0134045,NA	0.00398085,NA	3.11961,NA	0.00021661	0.000254674
2	rs8087757	50857741	NA,A	NA,G	NA,0.965278	NA,0.0518103	NA,0.0233493	NA,1.57689	0.000216333	0.000216835
2	rs11082991	50924120	G,G	A,A	0.473161,0.77877	0.0139299,0.0174131	0.00396001,0.0102986	3.36112,1.04159	0.000216233	0.000275506
2	rs73957161	50873545	NA,A	NA,G	NA,0.965278	NA,0.0517722	NA,0.0233493	NA,1.57507	0.000216068	0.000216569
2	rs11663217	50526533	G,NA	A,NA	0.55666,NA	0.0134014,NA	0.00397994,NA	3.11961,NA	0.000215999	0.00025422
2	rs200532949	51042693	NA,A	NA,G	NA,0.872024	NA,-0.0023228	NA,0.012796	NA,0.0675491	0.000215878	0.000216124
2	rs79786489	50843822	NA,T	NA,G	NA,0.964286	NA,0.0506836	NA,0.0230345	NA,1.55622	0.000215736	0.00021624
2	rs73960212	50706731	NA,A	NA,T	NA,0.96627	NA,0.0551352	NA,0.023678	NA,1.70151	0.000215723	0.000216253
2	rs12326407	50878998	A,NA	G,NA	0.970179,NA	-0.00460745,NA	0.0116239,NA	0.160003,NA	0.000215693	0.000215869
2	rs1897260	50855782	NA,C	NA,T	NA,0.965278	NA,0.0517136	NA,0.0233493	NA,1.57227	0.000215661	0.00021616
2	rs78422460	51136821	A,NA	G,NA	0.959245,NA	0.00999968,NA	0.00999958,NA	0.498522,NA	0.000215608	0.000215878
2	rs55885537	50843519	NA,G	NA,A	NA,0.964286	NA,0.0506364	NA,0.0230345	NA,1.55395	0.000215405	0.000215908
2	rs73957171	50890886	NA,C	NA,A	NA,0.965278	NA,0.0516754	NA,0.0233493	NA,1.57045	0.000215396	0.000215894
2	rs79298094	50920030	NA,T	NA,G	NA,0.829365	NA,-0.0108541	NA,0.0113631	NA,0.469194	0.000215291	0.000215569
2	rs7242224	50859405	NA,A	NA,G	NA,0.965278	NA,0.0516452	NA,0.0233493	NA,1.56901	0.000215188	0.000215685
2	rs11877603	51130244	G,NA	A,NA	0.959245,NA	0.00996212,NA	0.00999958,NA	0.496037,NA	0.000214748	0.000215016
2	rs73957152	50861512	NA,T	NA,A	NA,0.965278	NA,0.0515786	NA,0.0233493	NA,1.56584	0.000214731	0.000215226
2	rs75040259	51121311	A,NA	G,NA	0.959245,NA	0.00995934,NA	0.00999958,NA	0.495853,NA	0.000214684	0.000214953
2	rs9807370	50943245	A,A	G,G	0.461233,0.77381	0.0134022,0.0173658	0.00396624,0.0102176	3.13828,1.0496	0.000214654	0.000252062
2	rs145311291	50862425	C,NA	A,NA	0.970179,NA	-0.00452382,NA	0.0116239,NA	0.156679,NA	0.000214049	0.000214224
2	rs56931789	50844203	NA,T	NA,C	NA,0.964286	NA,0.0503061	NA,0.0230345	NA,1.53811	0.000213125	0.000213619
2	rs140197813	50393118	A,NA	G,NA	0.951292,NA	-0.00499181,NA	0.00918509,NA	0.231505,NA	0.00021307	0.000213264
2	rs117442428	50399675	C,NA	G,NA	0.950298,NA	-0.00477433,NA	0.00909753,NA	0.222047,NA	0.000212497	0.000212688
2	rs56796226	50543302	G,NA	A,NA	0.572565,NA	0.0128979,NA	0.00399661,NA	2.90308,NA	0.00021216	0.000235531
2	rs140020293	50439368	NA,A	NA,T	NA,0.96627	NA,-0.0184749	NA,0.023678	NA,0.361272	0.00021211	0.000212392
2	rs62081957	50306029	A,NA	G,NA	0.964215,NA	0.00348849,NA	0.0106439,NA	0.12895,NA	0.000211932	0.000212107
2	rs59494746	50584216	NA,T	NA,C	NA,0.962302	NA,0.0514274	NA,0.0224433	NA,1.6588	0.000211801	0.000212337
2	rs145550594	51164879	NA,G	NA,A	NA,0.967262	NA,0.0214114	NA,0.0240217	NA,0.428582	0.000211397	0.000211699
2	rs73957174	50894047	NA,G	NA,A	NA,0.965278	NA,0.0510608	NA,0.0233493	NA,1.54128	0.000211262	0.000211744
2	rs151159457	50986742	T,NA	C,NA	0.960239,NA	-0.00780586,NA	0.0101186,NA	0.356107,NA	0.000211111	0.000211322
2	rs1546300	50933523	A,A	C,C	0.473161,0.77877	0.0137692,0.0175722	0.00396001,0.0102986	3.29503,1.05574	0.000211066	0.000264007
2	rs11876967	50934047	T,T	A,A	0.473161,0.77877	0.0137692,0.0175722	0.00396001,0.0102986	3.29503,1.05574	0.000211066	0.000264007
2	rs2339638	50778215	G,G	T,T	0.950298,0.850198	0.00268333,-0.0238237	0.00909753,0.011978	0.114621,1.33062	0.000211021	0.000211194
2	rs10469019	50714750	NA,G	NA,A	NA,0.96627	NA,0.0543477	NA,0.023678	NA,1.6632	0.000210514	0.000211022
2	rs66529681	50456290	T,T	A,A	0.950298,0.766865	0.0181938,-0.00341927	0.00909753,0.0101097	1.34184,0.133594	0.00021014	0.000210423
2	rs62097940	50536188	G,NA	C,NA	0.572565,NA	0.0128512,NA	0.00399661,NA	2.88536,NA	0.000209609	0.000232224
2	rs114205229	51086975	A,NA	G,NA	0.958251,NA	0.00961779,NA	0.00988495,NA	0.480741,NA	0.000209567	0.000209831
2	rs60453854	50831193	NA,T	NA,C	NA,0.964286	NA,0.0497607	NA,0.0230345	NA,1.51213	0.000209503	0.000209983
2	rs138475019	50997785	G,NA	A,NA	0.99006,NA	0.00873927,NA	0.01993,NA	0.179782,NA	0.000209469	0.000209646
2	rs34753688	50948585	NA,T	NA,C	NA,0.804563	NA,-0.0103908	NA,0.01078	NA,0.474826	0.000209305	0.000209573
2	rs12955701	50550850	A,A	T,T	0.280318,0.242063	0.00408809,-0.0257506	0.00440194,0.00997981	0.452172,2.00558	0.000208791	0.000209249
2	rs73957175	50897320	NA,T	NA,C	NA,0.965278	NA,0.0506734	NA,0.0233493	NA,1.52304	0.000208767	0.00020924
2	rs115814478	50491145	C,NA	T,NA	0.910537,NA	0.00758791,NA	0.00692737,NA	0.563261,NA	0.000208671	0.000208925
2	rs78640288	50490848	C,NA	T,NA	0.910537,NA	0.00758791,NA	0.00692737,NA	0.563261,NA	0.000208671	0.000208925
2	rs117836641	50491200	C,NA	G,NA	0.910537,NA	0.00758791,NA	0.00692737,NA	0.563261,NA	0.000208671	0.000208925
2	rs76968007	51125040	NA,T	NA,C	NA,0.864087	NA,-0.00437597	NA,0.0124737	NA,0.139228	0.000208612	0.000208862
2	rs12326280	50778529	NA,T	NA,C	NA,0.964286	NA,0.0496189	NA,0.0230345	NA,1.5054	0.000208589	0.000209065
2	rs62100020	50927107	C,C	G,G	0.473161,0.77877	0.0138361,0.0173583	0.00396001,0.0102986	3.32245,1.03673	0.000208473	0.000262711
2	rs58785519	50897068	NA,T	NA,C	NA,0.965278	NA,0.050625	NA,0.0233493	NA,1.52076	0.000208461	0.000208933
2	rs12605744	50341440	A,A	G,G	0.573559,0.358135	0.00103433,0.0138863	0.0039978,0.00891575	0.09917,0.923176	0.00020844	0.000208598
2	rs56379285	50714242	NA,C	NA,T	NA,0.96627	NA,0.0539646	NA,0.023678	NA,1.64473	0.000208105	0.000208603
2	rs75248978	50899246	NA,T	NA,A	NA,0.977182	NA,-0.0234807	NA,0.0286274	NA,0.385007	0.000207734	0.000208046
2	rs2036410	50995585	C,C	T,T	0.449304,0.771825	0.0138877,0.0160145	0.00397478,0.0101861	3.32245,0.93589	0.000207507	0.000254202
2	rs147725024	50720987	NA,A	NA,G	NA,0.96627	NA,0.0538675	NA,0.023678	NA,1.64006	0.000207506	0.000208002
2	rs11874732	51095119	G,NA	T,NA	0.958251,NA	0.00950229,NA	0.00988495,NA	0.473135,NA	0.000207048	0.000207309
2	rs12327403	50881968	T,NA	C,NA	0.970179,NA	-0.00412809,NA	0.0116239,NA	0.14117,NA	0.000206576	0.000206749
2	rs143603552	51039649	NA,G	NA,A	NA,0.983135	NA,-0.0256155	NA,0.0331973	NA,0.356209	0.00020641	0.000206686
2	rs78366935	50304044	NA,C	NA,A	NA,0.914682	NA,0.00839179	NA,0.015302	NA,0.234026	0.000206398	0.000206683
2	rs8097604	50433199	T,NA	A,NA	0.950298,NA	-0.00427678,NA	0.00909753,NA	0.194988,NA	0.000206348	0.000206535
2	rs75966032	50494847	T,NA	A,NA	0.910537,NA	0.00750263,NA	0.00692737,NA	0.554723,NA	0.000206039	0.000206291
2	rs56242033	50901674	NA,T	NA,C	NA,0.965278	NA,0.0502325	NA,0.0233493	NA,1.5024	0.000206029	0.000206491
2	rs78867956	50827796	NA,C	NA,T	NA,0.964286	NA,0.0491806	NA,0.0230345	NA,1.48473	0.000205836	0.000206302
2	rs60898995	50823220	NA,T	NA,C	NA,0.964286	NA,0.0491806	NA,0.0230345	NA,1.48473	0.000205836	0.000206302
2	rs8090222	50833263	NA,G	NA,A	NA,0.964286	NA,0.0491806	NA,0.0230345	NA,1.48473	0.000205836	0.000206302
2	rs145656251	51080399	G,NA	A,NA	0.958251,NA	0.00943484,NA	0.00988495,NA	0.468715,NA	0.000205603	0.000205862
2	rs16956918	51100222	A,NA	G,NA	0.960239,NA	0.00965509,NA	0.0101186,NA	0.46854,NA	0.000205569	0.000205827
2	rs139188608	51099876	A,NA	G,NA	0.960239,NA	0.00965509,NA	0.0101186,NA	0.46854,NA	0.000205569	0.000205827
2	rs9953376	50579668	G,G	A,A	0.789264,0.608135	0.00127254,-0.0207411	0.00484796,0.00875659	0.100758,1.74825	0.000205503	0.000205856
2	rs59681356	50576983	NA,G	NA,T	NA,0.962302	NA,0.0504637	NA,0.0224433	NA,1.61005	0.000205468	0.000205977
2	rs57950523	50576977	NA,A	NA,T	NA,0.962302	NA,0.0504637	NA,0.0224433	NA,1.61005	0.000205468	0.000205977
2	rs56183156	50538447	G,NA	C,NA	0.578529,NA	0.0127392,NA	0.00400399,NA	2.83431,NA	0.000205387	0.000225777
2	rs73957145	50832718	NA,T	NA,C	NA,0.964286	NA,0.0490938	NA,0.0230345	NA,1.48066	0.000205304	0.000205768
2	rs8097788	50898731	G,NA	A,NA	0.970179,NA	-0.00404467,NA	0.0116239,NA	0.137947,NA	0.000205063	0.000205236
2	rs56127929	50273119	G,G	A,A	0.869781,0.974206	0.0124618,0.0977854	0.00587486,0.0269663	1.46974,3.5412	0.000205003	0.000205376
2	rs8098813	50597837	NA,G	NA,T	NA,0.964286	NA,0.0518549	NA,0.0230345	NA,1.61307	0.00020496	0.000205451
2	rs7227160	50726179	NA,G	NA,A	NA,0.96627	NA,0.053431	NA,0.023678	NA,1.61915	0.000204878	0.000205362
2	rs62098015	50870022	T,NA	C,NA	0.983101,NA	-0.00561733,NA	0.0153396,NA	0.146169,NA	0.000204801	0.000204986
2	rs10502979	51047606	G,G	C,C	0.55666,0.962302	0.0188033,0.0211269	0.00397994,0.0224433	5.63702,0.460264	0.000204749	0.0021425
2	rs8098042	50810805	NA,A	NA,G	NA,0.964286	NA,0.0489994	NA,0.0230345	NA,1.47623	0.00020473	0.000205191
2	rs117050545	50502499	C,NA	T,NA	0.910537,NA	0.00745775,NA	0.00692737,NA	0.550251,NA	0.00020468	0.00020493
2	rs75723226	51092135	C,NA	T,NA	0.976143,NA	-0.0195964,NA	0.0129561,NA	0.884713,NA	0.000204654	0.000205156
2	rs76474866	50269455	C,C	T,T	0.941352,0.916667	-0.0157921,0.0193633	0.00841466,0.0154664	1.21785,0.676575	0.000204337	0.000204698
2	rs73957117	50767820	NA,C	NA,T	NA,0.96627	NA,0.0513452	NA,0.023678	NA,1.52111	0.000204169	0.00020464
2	rs144863420	51140631	A,NA	G,NA	0.960239,NA	0.00958494,NA	0.0101186,NA	0.464067,NA	0.000204122	0.000204378
2	rs9955549	50348923	C,C	A,A	0.969185,0.97123	-0.0256432,0.0367842	0.0114407,0.0255725	1.60205,0.823002	0.000204112	0.000204849
2	rs138982524	50826437	T,NA	C,NA	0.979125,NA	0.00466774,NA	0.0138296,NA	0.133284,NA	0.000203999	0.000204171
2	rs150873490	51017687	NA,C	NA,A	NA,0.975198	NA,0.0203573	NA,0.0274863	NA,0.338268	0.000203772	0.000204036
2	rs8093938	50816301	NA,C	NA,G	NA,0.964286	NA,0.0488048	NA,0.0230345	NA,1.46712	0.000203561	0.000204018
2	rs145293428	50875896	G,NA	A,NA	0.970179,NA	-0.00395706,NA	0.0116239,NA	0.134578,NA	0.000203498	0.000203671
2	rs9973086	50726356	NA,G	NA,A	NA,0.96627	NA,0.0531886	NA,0.023678	NA,1.60761	0.000203461	0.00020394
2	rs74509063	50434409	T,NA	C,NA	0.951292,NA	-0.00456669,NA	0.00918509,NA	0.208268,NA	0.000203116	0.000203305
2	rs35195355	51000945	A,A	C,C	0.590457,0.972222	0.0201479,0.0202702	0.00402064,0.0260119	6.26667,0.36069	0.0002031	0.00628021
2	rs58280938	50786735	NA,T	NA,G	NA,0.964286	NA,0.0487162	NA,0.0230345	NA,1.46298	0.000203035	0.000203491
2	rs114363453	50904393	NA,A	NA,G	NA,0.965278	NA,0.0496944	NA,0.0233493	NA,1.4774	0.000202827	0.000203277
2	rs1821074	50806993	NA,G	NA,A	NA,0.964286	NA,0.048669	NA,0.0230345	NA,1.46078	0.000202757	0.000203211
2	rs55668360	50786583	NA,G	NA,A	NA,0.964286	NA,0.048669	NA,0.0230345	NA,1.46078	0.000202757	0.000203211
2	rs11082992	50924132	C,C	T,T	0.473161,0.77877	0.0137938,0.0172541	0.00396001,0.0102986	3.30513,1.02753	0.000202693	0.000254193
2	rs7232414	50875081	T,NA	C,NA	0.987078,NA	-0.0087998,NA	0.0175062,NA	0.210986,NA	0.000202682	0.000202869
2	rs1954957	50338593	C,C	T,T	0.212724,0.03373	-0.00752189,-0.071774	0.00483134,0.023678	0.922648,2.61342	0.00020253	0.00020268
2	rs4078289	50547105	G,G	A,A	0.276342,0.240079	0.0041516,-0.0255953	0.00442129,0.0100079	0.458758,1.97707	0.000202309	0.000202751
2	rs12953691	50969096	T,T	A,A	0.460239,0.77877	0.0135875,0.0161365	0.00396686,0.0102986	3.21166,0.931279	0.000202239	0.000237779
2	rs73957118	50768085	NA,T	NA,C	NA,0.96627	NA,0.0510049	NA,0.023678	NA,1.5054	0.000202209	0.000202672
2	rs3794916	50916375	T,T	C,C	0.472167,0.77877	0.0142038,0.0163206	0.00396044,0.0102986	3.47461,0.946832	0.000202129	0.000266151
2	rs62081953	50302942	C,NA	T,NA	0.964215,NA	0.00299747,NA	0.0106439,NA	0.108887,NA	0.000202108	0.00020228
2	rs79735443	50773934	NA,G	NA,C	NA,0.96627	NA,0.0509563	NA,0.023678	NA,1.50317	0.000201934	0.000202396
2	rs17506491	50927948	C,C	G,G	0.473161,0.77877	0.0137,0.0174131	0.00396001,0.0102986	3.26681,1.04159	0.000201932	0.000250656
2	rs62100019	50927104	G,G	T,T	0.473161,0.77877	0.0137,0.0174131	0.00396001,0.0102986	3.26681,1.04159	0.000201932	0.000250656
2	rs10084040	50805124	NA,G	NA,A	NA,0.964286	NA,0.0485275	NA,0.0230345	NA,1.45418	0.00020193	0.000202381
2	rs73960220	50725055	NA,T	NA,C	NA,0.96627	NA,0.0529033	NA,0.023678	NA,1.59406	0.000201832	0.000202303
2	rs77386499	50436315	A,NA	C,NA	0.950298,NA	-0.00407466,NA	0.00909753,NA	0.184266,NA	0.000201744	0.00020193
2	rs11665552	51107955	G,NA	C,NA	0.960239,NA	0.00946456,NA	0.0101186,NA	0.456429,NA	0.000201683	0.000201936
2	rs73957124	50773457	NA,T	NA,G	NA,0.96627	NA,0.0509077	NA,0.023678	NA,1.50093	0.00020166	0.000202121
2	rs59120718	50771000	NA,C	NA,T	NA,0.96627	NA,0.0509077	NA,0.023678	NA,1.50093	0.00020166	0.000202121
2	rs73957121	50770763	NA,A	NA,T	NA,0.96627	NA,0.0509077	NA,0.023678	NA,1.50093	0.00020166	0.000202121
2	rs12962394	50967591	A,A	C,C	0.460239,0.777778	0.0135875,0.0160616	0.00396686,0.0102821	3.21166,0.927139	0.000201573	0.000236819
2	rs56399795	50801051	NA,A	NA,G	NA,0.964286	NA,0.0484383	NA,0.0230345	NA,1.45004	0.000201415	0.000201863
2	rs57439860	50774713	NA,C	NA,G	NA,0.96627	NA,0.0508591	NA,0.023678	NA,1.4987	0.000201387	0.000201847
2	rs73957122	50773122	NA,G	NA,A	NA,0.96627	NA,0.0508591	NA,0.023678	NA,1.4987	0.000201387	0.000201847
2	rs73957132	50788280	NA,T	NA,C	NA,0.964286	NA,0.0484332	NA,0.0230345	NA,1.4498	0.000201385	0.000201834
2	rs7233818	50535809	C,C	T,T	0.277336,0.241071	0.00477509,-0.0256634	0.0044164,0.00999379	0.553463,1.9901	0.000201302	0.000201832
2	rs73957140	50796608	NA,G	NA,A	NA,0.964286	NA,0.0483911	NA,0.0230345	NA,1.44784	0.000201143	0.000201591
2	rs73957123	50773319	NA,A	NA,G	NA,0.96627	NA,0.0508106	NA,0.023678	NA,1.49647	0.000201116	0.000201574
2	rs73957125	50775222	NA,C	NA,A	NA,0.96627	NA,0.0508106	NA,0.023678	NA,1.49647	0.000201116	0.000201574
2	rs62097690	51216892	G,NA	C,NA	0.957256,NA	0.0124309,NA	0.00977441,NA	0.691543,NA	0.000201096	0.000201437
2	rs1943123	50446257	A,A	C,C	0.049702,0.235119	-0.0180137,0.00240121	0.00909751,0.01008	1.32152,0.0905963	0.000201031	0.000201293
2	rs73463054	50804311	NA,C	NA,T	NA,0.962302	NA,0.0469189	NA,0.0224433	NA,1.4369	0.000201015	0.000201467
2	rs12604759	50924303	G,G	A,A	0.473161,0.777778	0.0137469,0.0172265	0.00396001,0.0102821	3.28594,1.02753	0.000200952	0.000250703
2	rs58819541	50802539	NA,A	NA,G	NA,0.962302	NA,0.0468729	NA,0.0224433	NA,1.43471	0.000200745	0.000201196
2	rs62100024	50930576	T,T	C,C	0.473161,0.77877	0.0136531,0.0174625	0.00396001,0.0102986	3.24773,1.04597	0.000200697	0.000247885
2	rs12967910	50931300	A,A	G,G	0.473161,0.77877	0.0136531,0.0174625	0.00396001,0.0102986	3.24773,1.04597	0.000200697	0.000247885
2	rs1546301	50931903	A,A	C,C	0.473161,0.77877	0.0136531,0.0174625	0.00396001,0.0102986	3.24773,1.04597	0.000200697	0.000247885
2	rs61063719	50798072	NA,T	NA,C	NA,0.964286	NA,0.0482966	NA,0.0230345	NA,1.44346	0.000200603	0.000201049
2	rs62083262	50316971	A,NA	G,NA	0.823062,NA	0.0067097,NA	0.00518099,NA	0.7093,NA	0.000200572	0.000200786
2	rs8089912	50289269	A,NA	G,NA	0.962227,NA	0.00369623,NA	0.0103707,NA	0.141744,NA	0.00020057	0.000200745
2	rs138459653	50959953	NA,G	NA,T	NA,0.981151	NA,0.00335046	NA,0.0314332	NA,0.0385246	0.000200501	0.000200727
2	rs62100023	50929574	C,C	T,T	0.472167,0.77877	0.0136546,0.0174625	0.00396044,0.0102986	3.24773,1.04597	0.000200465	0.000247221
2	rs76862750	50790732	NA,A	NA,G	NA,0.964286	NA,0.0482494	NA,0.0230345	NA,1.44127	0.000200335	0.00020078
2	rs8085053	50795816	NA,A	NA,C	NA,0.964286	NA,0.0482494	NA,0.0230345	NA,1.44127	0.000200335	0.00020078
2	rs78769585	50882267	NA,G	NA,A	NA,0.978175	NA,-0.0254733	NA,0.0292559	NA,0.415764	0.000200308	0.000200611
2	rs17415140	50927001	T,T	C,C	0.473161,0.77877	0.0137,0.0173583	0.00396001,0.0102986	3.26681,1.03673	0.000200279	0.000248597
2	rs17506372	50926928	T,T	C,C	0.473161,0.77877	0.0137,0.0173583	0.00396001,0.0102986	3.26681,1.03673	0.000200279	0.000248597
2	rs144529651	50972864	C,NA	G,NA	0.960239,NA	-0.00728141,NA	0.0101186,NA	0.326274,NA	0.000200214	0.000200418
2	rs148982915	50970960	A,NA	C,NA	0.960239,NA	-0.00727056,NA	0.0101186,NA	0.325665,NA	0.0002	0.000200204
2	rs73960258	50726958	NA,A	NA,G	NA,0.96627	NA,0.0525644	NA,0.023678	NA,1.57805	0.000199948	0.000200412
2	rs10502973	50932419	G,G	A,A	0.473161,0.77877	0.0136109,0.0175174	0.00396001,0.0102986	3.23062,1.05085	0.000199934	0.00024586
2	rs969467	50932063	C,C	T,T	0.473161,0.77877	0.0136109,0.0175174	0.00396001,0.0102986	3.23062,1.05085	0.000199934	0.00024586
2	rs17506295	50926622	C,C	A,A	0.473161,0.77877	0.0137469,0.0172541	0.00396001,0.0102986	3.28594,1.02753	0.000199908	0.000249395
2	rs76271020	50818526	NA,G	NA,A	NA,0.901786	NA,0.00716781	NA,0.0143636	NA,0.209179	0.000199811	0.000200076
2	rs3794919	50914346	T,T	C,C	0.472167,0.77877	0.0141568,0.0161627	0.00396044,0.0102986	3.4549,0.933481	0.000199743	0.000260008
2	rs79747779	50765356	NA,A	NA,T	NA,0.967262	NA,0.051844	NA,0.0240217	NA,1.50988	0.000199518	0.000199974
2	rs72920172	50368222	C,NA	T,NA	0.983101,NA	0.02611,NA	0.0153396,NA	1.05192,NA	0.000199285	0.000199922
2	rs1972049	50928909	G,G	T,T	0.473161,0.77877	0.0136531,0.0174131	0.00396001,0.0102986	3.24773,1.04159	0.000199213	0.000246045
2	rs11873742	50928665	C,C	T,T	0.473161,0.77877	0.0136531,0.0174131	0.00396001,0.0102986	3.24773,1.04159	0.000199213	0.000246045
2	rs62098290	50958127	G,G	T,T	0.477137,0.777778	0.01324,0.0178072	0.00395844,0.0102821	3.0843,1.07937	0.000199144	0.000234744
2	rs138247434	51210105	C,NA	A,NA	0.989066,NA	0.0225748,NA	0.0190121,NA	0.628796,NA	0.000199143	0.000199481
2	rs117533571	50548052	G,NA	C,NA	0.971173,NA	0.0194508,NA	0.0118166,NA	1.00108,NA	0.000199085	0.000199698
2	rs75353577	50792985	NA,T	NA,C	NA,0.964286	NA,0.0479661	NA,0.0230345	NA,1.42818	0.000198752	0.000199191
2	rs9807410	50396584	T,NA	C,NA	0.950298,NA	-0.00417819,NA	0.00909753,NA	0.189739,NA	0.000198733	0.000198918
2	rs73956750	50509525	G,NA	A,NA	0.906561,NA	0.00758158,NA	0.00679323,NA	0.577737,NA	0.000198663	0.000198921
2	rs118029594	50482958	T,NA	C,NA	0.985089,NA	0.0177178,NA	0.0163138,NA	0.556813,NA	0.000198648	0.000198975
2	rs77090696	51122667	NA,G	NA,C	NA,0.901786	NA,-0.00900175	NA,0.0143636	NA,0.275026	0.000198588	0.000198841
2	rs547451637	50839772	T,NA	C,NA	0.992048,NA	-0.0311172,NA	0.0222601,NA	0.790094,NA	0.000198566	0.000198975
2	rs75449839	50428238	G,NA	T,NA	0.950298,NA	-0.00392671,NA	0.00909753,NA	0.176516,NA	0.0001985	0.000198684
2	rs17414993	50926432	A,A	G,G	0.473161,0.77877	0.0137469,0.0171993	0.00396001,0.0102986	3.28594,1.0227	0.000198287	0.000247366
2	rs1010453	50925525	A,A	T,T	0.473161,0.77877	0.0137469,0.0171993	0.00396001,0.0102986	3.28594,1.0227	0.000198287	0.000247366
2	rs1010454	50925580	A,A	G,G	0.473161,0.77877	0.0137469,0.0171993	0.00396001,0.0102986	3.28594,1.0227	0.000198287	0.000247366
2	rs62100018	50926362	T,T	A,A	0.473161,0.77877	0.0137469,0.0171993	0.00396001,0.0102986	3.28594,1.0227	0.000198287	0.000247366
2	rs756194	50428560	NA,C	NA,T	NA,0.844246	NA,-0.00966132	NA,0.0117882	NA,0.384618	0.00019827	0.000198605
2	rs13381265	50950582	C,C	G,G	0.476143,0.77877	0.0131944,0.0178906	0.00395881,0.0102986	3.0658,1.08432	0.000198221	0.000232775
2	rs79474914	50458498	G,NA	A,NA	0.950298,NA	-0.00390537,NA	0.00909753,NA	0.175405,NA	0.00019804	0.000198224
2	rs139458869	50372323	NA,A	NA,G	NA,0.993056	NA,-0.0203073	NA,0.0514752	NA,0.159137	0.000197981	0.000198245
2	rs3794915	50916385	A,A	C,C	0.473161,0.77877	0.0141552,0.0163206	0.00396001,0.0102986	3.4549,0.946832	0.000197918	0.000259221
2	rs28873404	51039438	T,T	C,C	0.605368,0.972222	0.0196276,0.0149818	0.00404514,0.0260119	5.91314,0.248227	0.000197709	0.00260462
2	rs9960228	50875401	A,NA	G,NA	0.971173,NA	-0.00416632,NA	0.0118166,NA	0.140021,NA	0.000197652	0.000197826
2	rs10153420	50845265	G,NA	C,NA	0.971173,NA	-0.00415411,NA	0.0118166,NA	0.139557,NA	0.00019759	0.000197764
2	rs147826960	51156202	T,NA	A,NA	0.988072,NA	0.0047525,NA	0.0182119,NA	0.100111,NA	0.000197501	0.00019767
2	rs111310796	50320283	G,NA	C,NA	0.979125,NA	-0.027246,NA	0.0138296,NA	1.31136,NA	0.000197224	0.000197939
2	rs919584	50768348	NA,G	NA,A	NA,0.96627	NA,0.0500829	NA,0.023678	NA,1.46324	0.000197186	0.000197628
2	rs75524774	50767773	T,NA	C,NA	0.972167,NA	0.0026292,NA	0.0120196,NA	0.0825732,NA	0.000196977	0.000197146
2	rs138540855	50490714	NA,A	NA,T	NA,0.980159	NA,-0.02184	NA,0.0306528	NA,0.32225	0.000196819	0.000197087
2	rs17506154	50924832	G,G	C,C	0.473161,0.77877	0.0137469,0.0171444	0.00396001,0.0102986	3.28594,1.01789	0.000196685	0.00024536
2	rs17506126	50924654	A,A	T,T	0.473161,0.77877	0.0137469,0.0171444	0.00396001,0.0102986	3.28594,1.01789	0.000196685	0.00024536
2	rs75388452	50409460	G,NA	T,NA	0.951292,NA	-0.00426818,NA	0.00918509,NA	0.192359,NA	0.000196649	0.000196835
2	rs10515956	50308432	A,NA	G,NA	0.828032,NA	0.00653732,NA	0.00523953,NA	0.67337,NA	0.00019644	0.000196645
2	rs8097121	50301643	T,NA	C,NA	0.828032,NA	0.00653732,NA	0.00523953,NA	0.67337,NA	0.00019644	0.000196645
2	rs77875683	50260063	A,NA	G,NA	0.969185,NA	0.00359597,NA	0.0114407,NA	0.123041,NA	0.000196396	0.000196571
2	rs143913489	50379566	T,NA	G,NA	0.993042,NA	0.0290735,NA	0.0237851,NA	0.654469,NA	0.000196078	0.000196409
2	rs11082988	50914849	A,A	G,G	0.473161,0.777778	0.0142022,0.0160825	0.00396001,0.0102821	3.47461,0.928899	0.000195967	0.000258198
2	rs78215054	51118186	NA,A	NA,G	NA,0.861111	NA,-0.00286439	NA,0.0123606	NA,0.0879144	0.000195794	0.000196035
2	rs11664691	51077159	G,NA	A,NA	0.958251,NA	0.00895016,NA	0.00988495,NA	0.437426,NA	0.000195773	0.000196021
2	rs7504389	50552262	G,G	A,A	0.276342,0.241071	0.00397447,-0.0253233	0.00442129,0.00999379	0.433344,1.9477	0.00019575	0.000196157
2	rs62097899	50517509	T,NA	C,NA	0.578529,NA	0.0126035,NA	0.00400399,NA	2.78374,NA	0.000195452	0.000213579
2	rs9807385	50943685	A,A	G,G	0.475149,0.77877	0.0133315,0.0175722	0.00395919,0.0102986	3.11961,1.05574	0.000195193	0.000232011
2	rs2879528	50956474	G,G	A,A	0.476143,0.77877	0.0131944,0.0177863	0.00395881,0.0102986	3.0658,1.07492	0.000195064	0.000229058
2	rs62099979	50915355	A,A	T,T	0.473161,0.77877	0.0142022,0.0161082	0.00396001,0.0102986	3.47461,0.928899	0.00019505	0.000257025
2	rs181098242	50351292	NA,G	NA,A	NA,0.950397	NA,-0.0149438	NA,0.0196877	NA,0.348887	0.000195002	0.000195289
2	rs3794917	50916342	T,T	G,G	0.473161,0.77877	0.0141083,0.0163206	0.00396001,0.0102986	3.43525,0.946832	0.000194993	0.000253836
2	rs77338276	51115396	NA,A	NA,C	NA,0.863095	NA,-0.00310833	NA,0.0124355	NA,0.095489	0.00019487	0.00019511
2	rs8094933	50540493	T,T	C,C	0.281312,0.25	0.0039026,-0.0249664	0.00439719,0.00987194	0.426203,1.94165	0.00019468	0.000195063
2	rs7236538	50921411	NA,C	NA,T	NA,0.968254	NA,0.0477285	NA,0.0243817	NA,1.29859	0.000194595	0.000195016
2	rs7237773	50779810	C,C	A,A	0.890656,0.845238	0.00593994,-0.0239564	0.00633559,0.011819	0.457828,1.36989	0.000194549	0.000194816
2	rs3817093	50832154	NA,C	NA,T	NA,0.952381	NA,-0.0167905	NA,0.0200728	NA,0.39482	0.000194492	0.000194792
2	rs35617477	50945762	T,T	A,A	0.476143,0.77877	0.0132412,0.0176765	0.00395881,0.0102986	3.0843,1.06506	0.000194275	0.000228996
2	rs1960903	51188934	NA,T	NA,C	NA,0.073413	NA,-0.0119298	NA,0.0163898	NA,0.330974	0.000194262	0.000194535
2	rs74844732	51080790	A,NA	G,NA	0.958251,NA	0.00886872,NA	0.00988495,NA	0.43225,NA	0.000194212	0.000194459
2	rs150787079	51064187	A,NA	G,NA	0.981113,NA	0.0073281,NA	0.0145245,NA	0.211911,NA	0.000194171	0.000194357
2	rs9953085	51082718	NA,C	NA,T	NA,0.859127	NA,-0.00324659	NA,0.0122874	NA,0.101489	0.000194105	0.000194344
2	rs56999267	50297528	G,G	A,A	0.867793,0.974206	0.0122852,0.098566	0.0058372,0.0269663	1.45195,3.59003	0.000193811	0.000194192
2	rs11664608	51082709	T,NA	C,NA	0.960239,NA	0.00905384,NA	0.0101186,NA	0.430734,NA	0.000193779	0.000194024
2	rs13381915	50917748	G,G	A,A	0.473161,0.77877	0.0141083,0.0162662	0.00396001,0.0102986	3.43525,0.942218	0.000193509	0.000251897
2	rs13381929	50917790	A,A	G,G	0.473161,0.77877	0.0141083,0.0162662	0.00396001,0.0102986	3.43525,0.942218	0.000193509	0.000251897
2	rs10164054	50921299	A,A	G,G	0.473161,0.77877	0.0139722,0.0165636	0.00396001,0.0102986	3.3786,0.967537	0.000193433	0.000247593
2	rs12327206	50921701	A,A	G,G	0.473161,0.77877	0.0140191,0.016454	0.00396001,0.0102986	3.39808,0.958177	0.000193226	0.00024874
2	rs11082990	50921646	A,A	G,G	0.473161,0.77877	0.0140191,0.016454	0.00396001,0.0102986	3.39808,0.958177	0.000193226	0.00024874
2	rs61016565	50736693	NA,T	NA,C	NA,0.967262	NA,0.0526405	NA,0.0240217	NA,1.5463	0.000193125	0.000193562
2	rs145387101	50355131	G,NA	T,NA	0.985089,NA	0.0232227,NA	0.0163138,NA	0.810814,NA	0.000192953	0.000193424
2	rs12326478	50921859	G,G	T,T	0.472167,0.77877	0.0138845,0.0166183	0.00396044,0.0102986	3.34176,0.972234	0.000192945	0.000243659
2	rs16956959	51127568	NA,T	NA,C	NA,0.866071	NA,-0.00278003	NA,0.0125513	NA,0.0836997	0.000192932	0.000193169
2	rs57802475	50802332	NA,A	NA,G	NA,0.958333	NA,0.0421852	NA,0.0213919	NA,1.31329	0.000192876	0.000193295
2	rs77255251	51196536	NA,C	NA,G	NA,0.926587	NA,0.011724	NA,0.0163898	NA,0.323845	0.000192806	0.000193077
2	rs75257626	51131932	NA,T	NA,G	NA,0.860119	NA,-0.00260924	NA,0.0123238	NA,0.0797084	0.000192687	0.000192925
2	rs79264576	51107390	NA,G	NA,A	NA,0.859127	NA,-0.00261158	NA,0.0122874	NA,0.0800413	0.000192597	0.000192836
2	rs117443206	50406131	NA,A	NA,G	NA,0.982143	NA,0.0653997	NA,0.0322783	NA,1.36904	0.000192567	0.000192908
2	rs80301441	51088288	NA,T	NA,C	NA,0.861111	NA,-0.00298365	NA,0.0123606	NA,0.0919131	0.000192498	0.000192735
2	rs74649956	51084765	NA,C	NA,T	NA,0.861111	NA,-0.00298365	NA,0.0123606	NA,0.0919131	0.000192498	0.000192735
2	rs117442958	50436805	C,NA	T,NA	0.951292,NA	-0.00406409,NA	0.00918509,NA	0.181674,NA	0.00019246	0.000192644
2	rs11082957	50452160	G,NA	A,NA	0.951292,NA	-0.00406409,NA	0.00918509,NA	0.181674,NA	0.00019246	0.000192644
2	rs117858425	50417312	A,NA	T,NA	0.951292,NA	-0.00406409,NA	0.00918509,NA	0.181674,NA	0.00019246	0.000192644
2	rs12604262	50917982	T,T	C,C	0.473161,0.77877	0.014066,0.0163206	0.00396001,0.0102986	3.41762,0.946832	0.000192419	0.000249141
2	rs59723594	50758899	NA,C	NA,A	NA,0.96627	NA,0.0511429	NA,0.023678	NA,1.51177	0.000192373	0.000192802
2	rs12326745	50442198	T,NA	C,NA	0.950298,NA	-0.00363069,NA	0.00909753,NA	0.161258,NA	0.000192312	0.000192493
2	rs73957115	50759450	NA,C	NA,A	NA,0.96627	NA,0.0510944	NA,0.023678	NA,1.50953	0.000192142	0.000192569
2	rs62099978	50915294	A,A	G,G	0.473161,0.77877	0.0141552,0.0161082	0.00396001,0.0102986	3.4549,0.928899	0.00019214	0.000251621
2	rs11876805	50916488	T,T	C,C	0.473161,0.77877	0.0141083,0.0162117	0.00396001,0.0102986	3.43525,0.937615	0.000192042	0.00024998
2	rs11874038	50916564	G,G	T,T	0.473161,0.77877	0.0141083,0.0162117	0.00396001,0.0102986	3.43525,0.937615	0.000192042	0.00024998
2	rs11876878	50916588	A,A	G,G	0.473161,0.77877	0.0141083,0.0162117	0.00396001,0.0102986	3.43525,0.937615	0.000192042	0.00024998
2	rs11876853	50916480	A,A	G,G	0.473161,0.77877	0.0141083,0.0162117	0.00396001,0.0102986	3.43525,0.937615	0.000192042	0.00024998
2	rs17414252	50916859	A,A	G,G	0.473161,0.77877	0.0141083,0.0162117	0.00396001,0.0102986	3.43525,0.937615	0.000192042	0.00024998
2	rs146558361	50959262	C,NA	T,NA	0.991054,NA	-0.0126477,NA	0.0209976,NA	0.262055,NA	0.000192008	0.000192206
2	rs79646034	50904343	NA,T	NA,A	NA,0.963294	NA,0.0453264	NA,0.0227328	NA,1.33568	0.000191859	0.000192257
2	rs62098284	50952355	G,G	C,C	0.476143,0.77877	0.0131944,0.0176765	0.00395881,0.0102986	3.0658,1.06506	0.000191815	0.000225234
2	rs117936770	50261785	T,NA	C,NA	0.976143,NA	-0.0112944,NA	0.0129561,NA	0.416404,NA	0.000191745	0.000191981
2	rs67178174	50449829	A,A	G,G	0.950298,0.775794	0.0177888,-0.0022718	0.00909753,0.0102496	1.29634,0.0837631	0.000191689	0.000191937
2	rs73957112	50756008	NA,T	NA,G	NA,0.967262	NA,0.0523287	NA,0.0240217	NA,1.53199	0.000191653	0.000192083
2	rs74945037	50428381	A,NA	G,NA	0.951292,NA	-0.0040143,NA	0.00918509,NA	0.179091,NA	0.000191465	0.000191649
2	rs11082973	50751194	NA,T	NA,C	NA,0.96627	NA,0.0509899	NA,0.023678	NA,1.50472	0.000191461	0.000191886
2	rs11874642	50922667	C,C	T,T	0.473161,0.77877	0.0138361,0.0167772	0.00396001,0.0102986	3.32245,0.985918	0.000191396	0.000241116
2	rs17505951	50923115	T,T	C,C	0.473161,0.77877	0.0138361,0.0167772	0.00396001,0.0102986	3.32245,0.985918	0.000191396	0.000241116
2	rs73957110	50752488	NA,G	NA,A	NA,0.96627	NA,0.0509489	NA,0.023678	NA,1.50283	0.000191268	0.000191692
2	rs62099981	50922194	G,G	A,A	0.473161,0.77877	0.013883,0.0166676	0.00396001,0.0102986	3.34176,0.976471	0.000191074	0.000242005
2	rs78522955	50722044	G,NA	A,NA	0.980119,NA	0.00436718,NA	0.0141639,NA	0.120428,NA	0.000191018	0.000191192
2	rs79378934	50760479	NA,A	NA,G	NA,0.96627	NA,0.0508519	NA,0.023678	NA,1.49837	0.000190998	0.000191421
2	rs8085468	50288773	G,G	A,A	0.867793,0.974206	0.0121027,0.0975552	0.0058372,0.0269663	1.41864,3.52686	0.000190957	0.000191302
2	rs10164049	50921268	T,T	C,C	0.473161,0.77877	0.0139299,0.0165636	0.00396001,0.0102986	3.36112,0.967537	0.000190949	0.000243175
2	rs1393331	50918311	G,G	A,A	0.473161,0.77877	0.0140191,0.0163697	0.00396001,0.0102986	3.39808,0.950994	0.000190937	0.000245781
2	rs79807417	50793090	NA,T	NA,A	NA,0.958333	NA,0.04181	NA,0.0213919	NA,1.29546	0.000190906	0.000191318
2	rs16955522	50330813	A,A	G,G	0.578529,0.352183	0.000637445,0.0130509	0.00400399,0.00894938	0.0587324,0.839362	0.00019085	0.000190984
2	rs4078288	50547251	A,A	G,G	0.277336,0.242063	0.00455197,-0.0253157	0.0044164,0.00997981	0.519013,1.95115	0.000190818	0.000191289
2	rs4077283	50546319	A,A	G,G	0.281312,0.250992	0.00417425,-0.0249826	0.00439719,0.00985893	0.46538,1.94783	0.000190817	0.00019123
2	rs80123312	51096119	NA,C	NA,T	NA,0.855159	NA,-0.00262817	NA,0.012146	NA,0.0816075	0.000190738	0.000190976
2	rs3794918	50914414	A,A	G,G	0.473161,0.77877	0.0141552,0.0160538	0.00396001,0.0102986	3.4549,0.924327	0.000190699	0.000249725
2	rs75871837	51111456	NA,T	NA,C	NA,0.856151	NA,-0.00254954	NA,0.0121808	NA,0.0787261	0.000190525	0.000190762
2	rs7234192	50426456	A,NA	C,NA	0.951292,NA	-0.00396451,NA	0.00918509,NA	0.176516,NA	0.000190481	0.000190665
2	rs117765805	50495552	A,NA	G,NA	0.985089,NA	0.0170036,NA	0.0163138,NA	0.526834,NA	0.0001904	0.000190712
2	rs73957129	50779607	NA,A	NA,G	NA,0.964286	NA,0.0463089	NA,0.0230345	NA,1.35274	0.00019028	0.000190686
2	rs118072974	50485883	A,NA	T,NA	0.977137,NA	0.00401621,NA	0.0132281,NA	0.118374,NA	0.000190213	0.000190383
2	rs8097596	50454613	T,T	G,G	0.049702,0.235119	-0.0177399,0.00300959	0.00909751,0.01008	1.29091,0.116186	0.000190089	0.000190343
2	rs7505529	50541161	G,G	A,A	0.279324,0.241071	0.00463285,-0.0253511	0.00440672,0.00999379	0.532964,1.95115	0.000189873	0.000190353
2	rs16956896	51083198	NA,A	NA,G	NA,0.863095	NA,-0.00262281	NA,0.0124355	NA,0.0793782	0.000189828	0.000190064
2	rs145359420	50388341	NA,C	NA,T	NA,0.985119	NA,-0.0174824	NA,0.0353055	NA,0.207275	0.000189738	0.000189994
2	rs10163694	50920910	C,C	T,T	0.473161,0.77877	0.013883,0.0166183	0.00396001,0.0102986	3.34176,0.972234	0.000189729	0.000240295
2	rs12327199	50921872	T,T	C,C	0.473161,0.77877	0.013883,0.0166183	0.00396001,0.0102986	3.34176,0.972234	0.000189729	0.000240295
2	rs79586183	50661748	C,NA	A,NA	0.981113,NA	0.00425054,NA	0.0145245,NA	0.113626,NA	0.000189646	0.000189819
2	rs10164052	50919587	C,C	T,T	0.473161,0.77877	0.0139722,0.0164241	0.00396001,0.0102986	3.3786,0.955628	0.000189642	0.000242721
2	rs10163659	50919434	T,T	C,C	0.473161,0.77877	0.0139722,0.0164241	0.00396001,0.0102986	3.3786,0.955628	0.000189642	0.000242721
2	rs3764496	50912352	C,C	T,T	0.473161,0.77877	0.0142492,0.0157925	0.00396001,0.0102986	3.49438,0.902534	0.00018964	0.000251436
2	rs60491644	50768692	NA,T	NA,C	NA,0.96131	NA,0.0443316	NA,0.0221651	NA,1.34205	0.000189516	0.000189936
2	rs117442516	50417778	T,NA	C,NA	0.951292,NA	-0.00391471,NA	0.00918509,NA	0.173951,NA	0.000189508	0.000189691
2	rs62100016	50923502	G,G	A,A	0.473161,0.777778	0.0137,0.0169258	0.00396001,0.0102821	3.26681,1.00115	0.000189507	0.000235075
2	rs62100015	50923500	A,A	T,T	0.473161,0.777778	0.0137,0.0169258	0.00396001,0.0102821	3.26681,1.00115	0.000189507	0.000235075
2	rs57074668	50920231	T,T	C,C	0.473161,0.77877	0.0139299,0.0165088	0.00396001,0.0102986	3.36112,0.962852	0.000189466	0.000241279
2	rs17505685	50920453	T,T	C,C	0.473161,0.77877	0.0139299,0.0165088	0.00396001,0.0102986	3.36112,0.962852	0.000189466	0.000241279
2	rs6508215	50806176	NA,G	NA,C	NA,0.964286	NA,0.0461141	NA,0.0230345	NA,1.344	0.000189369	0.00018977
2	rs75091256	51100559	NA,T	NA,G	NA,0.865079	NA,-0.0024249	NA,0.0125123	NA,0.0724597	0.000189277	0.000189512
2	rs11872815	50966547	A,A	G,G	0.463221,0.777778	0.01299,0.0168543	0.00396504,0.0102821	2.97782,0.994934	0.000189185	0.000213498
2	rs1372481	51212758	NA,G	NA,A	NA,0.926587	NA,0.011166	NA,0.0163898	NA,0.304785	0.000189056	0.000189322
2	rs10502977	50964372	C,C	G,G	0.464215,0.776786	0.0129412,0.0167729	0.00396447,0.0102658	2.95967,0.990184	0.000189025	0.000212143
2	rs11082999	50964095	C,C	T,T	0.464215,0.776786	0.0129412,0.0167729	0.00396447,0.0102658	2.95967,0.990184	0.000189025	0.000212143
2	rs141100448	50473157	NA,C	NA,T	NA,0.979167	NA,-0.0194873	NA,0.0299292	NA,0.288215	0.000188902	0.00018916
2	rs56206740	50802533	NA,T	NA,C	NA,0.962302	NA,0.0446095	NA,0.0224433	NA,1.32929	0.000188836	0.00018924
2	rs201656173	51043585	NA,A	NA,G	NA,0.858135	NA,-0.000552403	NA,0.0122515	NA,0.0159065	0.000188816	0.000189047
2	rs8083645	50293227	C,C	G,G	0.867793,0.974206	0.0121513,0.0986027	0.0058372,0.0269663	1.42749,3.59233	0.000188708	0.000189079
2	rs147523319	50453235	G,NA	A,NA	0.951292,NA	-0.0038649,NA	0.00918509,NA	0.171394,NA	0.000188544	0.000188727
2	rs112088051	50450640	T,NA	C,NA	0.951292,NA	-0.0038649,NA	0.00918509,NA	0.171394,NA	0.000188544	0.000188727
2	rs62097903	50531232	G,NA	A,NA	0.576541,NA	0.0125068,NA	0.00400146,NA	2.75086,NA	0.000188518	0.000205651
2	rs143532531	50875031	NA,T	NA,G	NA,0.916667	NA,0.00671007	NA,0.0154664	NA,0.177572	0.000188503	0.000188754
2	rs12327184	50921550	G,G	C,C	0.473161,0.77877	0.013883,0.0165636	0.00396001,0.0102986	3.34176,0.967537	0.00018825	0.000238415
2	rs11876922	50916702	A,A	G,G	0.473161,0.77877	0.014066,0.0161627	0.00396001,0.0102986	3.41762,0.933481	0.000188219	0.00024368
2	rs3794922	50914247	A,A	G,G	0.473161,0.77877	0.014066,0.0161627	0.00396001,0.0102986	3.41762,0.933481	0.000188219	0.00024368
2	rs12962882	50453025	C,C	G,G	0.049702,0.235119	-0.0176962,0.00286538	0.00909751,0.01008	1.28605,0.110021	0.000188202	0.000188452
2	rs11082998	50964031	A,A	G,G	0.464215,0.777778	0.0129412,0.0167996	0.00396447,0.0102821	2.95967,0.990184	0.000188095	0.000211134
2	rs12605576	50913031	T,T	C,C	0.473161,0.77877	0.0142022,0.0158415	0.00396001,0.0102986	3.47461,0.906601	0.000188033	0.000247737
2	rs78546726	51098959	NA,T	NA,C	NA,0.863095	NA,-0.00234265	NA,0.0124355	NA,0.0702871	0.000188026	0.000188261
2	rs17505156	50914014	T,T	C,C	0.473161,0.77877	0.0141552,0.0159504	0.00396001,0.0102986	3.4549,0.915671	0.000188004	0.00024618
2	rs56151507	50913961	C,C	T,T	0.473161,0.77877	0.0141552,0.0159504	0.00396001,0.0102986	3.4549,0.915671	0.000188004	0.00024618
2	rs62098039	50897039	T,NA	C,NA	0.906561,NA	0.0177664,NA	0.00679323,NA	2.0499,NA	0.000188003	0.000191675
2	rs12327369	50922036	A,A	G,G	0.473161,0.777778	0.0138361,0.0165918	0.00396001,0.0102821	3.32245,0.972234	0.000187943	0.000236692
2	rs75441300	50624263	NA,T	NA,G	NA,0.975198	NA,-0.0158602	NA,0.0274863	NA,0.248778	0.000187798	0.00018806
2	rs4132357	50580975	C,C	T,T	0.789264,0.607143	0.00131974,-0.020291	0.00484796,0.00875267	0.104882,1.68963	0.000187795	0.000188115
2	rs75205623	50803569	NA,G	NA,A	NA,0.962302	NA,0.0443747	NA,0.0224433	NA,1.31858	0.000187745	0.000188144
2	rs17414727	50923305	C,C	T,T	0.473161,0.77877	0.0137469,0.0168265	0.00396001,0.0102986	3.28594,0.990184	0.000187744	0.000234168
2	rs8087057	50769409	NA,A	NA,G	NA,0.96131	NA,0.0439469	NA,0.0221651	NA,1.32422	0.000187693	0.000188105
2	rs74375277	50270361	C,NA	T,NA	0.930418,NA	0.00480448,NA	0.00777053,NA	0.270527,NA	0.000187636	0.000187804
2	rs11082960	50525840	T,T	G,G	0.282306,0.25	0.00421502,-0.0249664	0.00439248,0.00987194	0.47204,1.94165	0.000187593	0.000188005
2	rs7507060	50525557	T,T	C,C	0.282306,0.25	0.00421502,-0.0249664	0.00439248,0.00987194	0.47204,1.94165	0.000187593	0.000188005
2	rs11874624	50922580	C,C	T,T	0.473161,0.77877	0.0137938,0.0167224	0.00396001,0.0102986	3.30513,0.981189	0.000187518	0.000235095
2	rs528639427	50870937	C,NA	A,NA	0.992048,NA	-0.0135437,NA	0.0222601,NA	0.265278,NA	0.000187386	0.000187586
2	rs1835716	50290571	C,C	G,G	0.868787,0.974206	0.0121903,0.0977724	0.00585591,0.0269663	1.42749,3.54039	0.000187272	0.000187625
2	rs7237308	50527213	C,C	T,T	0.308151,0.473214	0.0055746,-0.0189771	0.00428205,0.00856165	0.714516,1.57421	0.00018714	0.000187535
2	rs1431741	50295545	G,G	A,A	0.867793,0.974206	0.0122852,0.0979015	0.0058372,0.0269663	1.45195,3.54844	0.000187133	0.0001875
2	rs62081916	50292495	C,C	T,T	0.867793,0.974206	0.0121513,0.0984378	0.0058372,0.0269663	1.42749,3.58199	0.000187063	0.00018743
2	rs78266718	51141796	T,NA	C,NA	0.984095,NA	0.022939,NA	0.0158037,NA	0.833738,NA	0.000187032	0.000187498
2	rs9944713	50534412	A,A	C,C	0.282306,0.250992	0.00426027,-0.0248794	0.00439248,0.00985893	0.478737,1.93486	0.000186988	0.000187402
2	rs1393333	50918468	C,C	T,T	0.473161,0.77877	0.0139722,0.0163206	0.00396001,0.0102986	3.3786,0.946832	0.000186896	0.000239193
2	rs9960879	51194044	NA,G	NA,A	NA,0.073413	NA,-0.010786	NA,0.0163898	NA,0.292023	0.000186661	0.000186924
2	rs146906744	50348418	NA,C	NA,T	NA,0.986111	NA,0.0218375	NA,0.0365264	NA,0.259688	0.000186631	0.000186889
2	rs62099977	50915179	A,A	G,G	0.473161,0.77877	0.0141083,0.0160048	0.00396001,0.0102986	3.43525,0.920222	0.000186616	0.000242885
2	rs7506454	50533671	A,A	G,G	0.282306,0.250992	0.00434625,-0.0248794	0.00439248,0.00985893	0.491564,1.93486	0.000186578	0.000187001
2	rs74743405	50424043	NA,A	NA,G	NA,0.949405	NA,0.00859088	NA,0.019504	NA,0.180721	0.000186518	0.000186759
2	rs117480697	50373101	NA,C	NA,T	NA,0.984127	NA,0.0422304	NA,0.0342017	NA,0.663689	0.000186511	0.000186987
2	rs78157875	51145412	NA,T	NA,C	NA,0.869048	NA,-0.00185201	NA,0.0126714	NA,0.053647	0.000186503	0.000186736
2	rs12326720	50405021	C,NA	T,NA	0.952286,NA	-0.00420461,NA	0.00927543,NA	0.186867,NA	0.000186478	0.000186662
2	rs73957683	50292218	G,G	A,A	0.867793,0.974206	0.0121513,0.0983785	0.0058372,0.0269663	1.42749,3.57827	0.000186476	0.000186841
2	rs12962464	50967439	A,A	G,G	0.464215,0.777778	0.0129881,0.016641	0.00396447,0.0102821	2.97782,0.976471	0.000186381	0.000209745
2	rs2292042	51031932	T,T	C,C	0.604374,0.972222	0.019619,0.018208	0.00404338,0.0260119	5.91314,0.315213	0.000186357	0.00282873
2	rs62099975	50911757	G,G	C,C	0.473161,0.77877	0.0142492,0.0156837	0.00396001,0.0102986	3.49438,0.893527	0.000186351	0.000246363
2	rs8093979	50295817	A,A	C,C	0.867793,0.974206	0.0122369,0.0980133	0.0058372,0.0269663	1.4431,3.55542	0.000186287	0.000186652
2	rs10502968	50796876	NA,A	NA,C	NA,0.962302	NA,0.0440015	NA,0.0224433	NA,1.30164	0.000186063	0.000186455
2	rs78302000	51081431	NA,G	NA,A	NA,0.858135	NA,-0.00187855	NA,0.0122515	NA,0.0564382	0.00018591	0.000186145
2	rs62081895	50274364	G,G	A,A	0.869781,0.974206	0.0119416,0.0980709	0.00587486,0.0269663	1.37585,3.55902	0.000185642	0.00018598
2	rs79151177	50445146	NA,C	NA,A	NA,0.950397	NA,0.0375199	NA,0.0196877	NA,1.24655	0.00018553	0.000185851
2	rs3794921	50914274	A,A	G,G	0.473161,0.77877	0.0140191,0.0161627	0.00396001,0.0102986	3.39808,0.933481	0.000185485	0.000238735
2	rs3794920	50914282	G,G	A,A	0.473161,0.77877	0.0140191,0.0161627	0.00396001,0.0102986	3.39808,0.933481	0.000185485	0.000238735
2	rs16956461	50797444	NA,C	NA,T	NA,0.962302	NA,0.0438647	NA,0.0224433	NA,1.29546	0.000185462	0.000185852
2	rs8085221	50765837	NA,T	NA,C	NA,0.96627	NA,0.0483878	NA,0.023678	NA,1.38727	0.000185401	0.000185807
2	rs4940234	50538552	A,A	C,C	0.282306,0.25	0.00439151,-0.0249122	0.00439248,0.00987194	0.49837,1.93486	0.000185344	0.00018577
2	rs73458967	50444777	NA,T	NA,G	NA,0.950397	NA,0.0374713	NA,0.0196877	NA,1.2441	0.000185289	0.00018561
2	rs141052618	50549638	A,NA	T,NA	0.977137,NA	0.0213386,NA	0.0132281,NA	0.971771,NA	0.000185235	0.00018582
2	rs62099982	50923287	C,C	A,A	0.473161,0.77877	0.0137,0.0168265	0.00396001,0.0102986	3.26681,0.990184	0.00018519	0.000229806
2	rs8085440	50288705	G,G	A,A	0.868787,0.974206	0.0121903,0.0975552	0.00585591,0.0269663	1.42749,3.52686	0.000185168	0.000185516
2	rs7231389	50857656	G,NA	A,NA	0.987078,NA	-0.00713713,NA	0.0175062,NA	0.165262,NA	0.000184961	0.000185141
2	rs7236076	50527261	G,G	A,A	0.310139,0.473214	0.00551962,-0.0189241	0.00427445,0.00856165	0.70642,1.56731	0.000184748	0.000185133
2	rs117444494	51077423	NA,G	NA,T	NA,0.960318	NA,0.00700632	NA,0.0218976	NA,0.125518	0.000184733	0.000184975
2	rs59364146	50288542	T,T	C,C	0.868787,0.974206	0.0121903,0.0974959	0.00585591,0.0269663	1.42749,3.52318	0.0001846	0.000184947
2	rs111481065	50327301	A,A	G,G	0.967197,0.97123	-0.0253094,0.0347744	0.0111,0.0255725	1.64588,0.759746	0.00018447	0.00018519
2	rs117121188	51010617	A,A	G,G	0.925447,0.998016	-0.0232058,-0.00473674	0.00752717,0.0960615	2.68831,0.0174245	0.000184463	0.000188578
2	rs77370130	50749445	NA,T	NA,C	NA,0.977182	NA,-0.0162187	NA,0.0286274	NA,0.243347	0.00018445	0.000184705
2	rs73477613	51085294	NA,C	NA,T	NA,0.844246	NA,-0.00180401	NA,0.0117882	NA,0.0563219	0.00018432	0.000184553
2	rs8089865	50957922	A,A	G,G	0.419483,0.741071	0.0132487,0.0223856	0.00400659,0.0097585	3.02508,1.66169	0.000184298	0.000237629
2	rs1442078	51196744	NA,T	NA,A	NA,0.073413	NA,-0.0103831	NA,0.0163898	NA,0.278683	0.000184257	0.000184516
2	rs59186653	50803750	NA,C	NA,T	NA,0.958333	NA,0.0404105	NA,0.0213919	NA,1.23	0.000184205	0.00018459
2	rs56217121	50910716	G,G	A,A	0.473161,0.77877	0.0142914,0.0154716	0.00396001,0.0102986	3.51223,0.876088	0.000184157	0.000245538
2	rs62084393	50253085	A,NA	G,NA	0.969185,NA	0.00281638,NA	0.0114407,NA	0.0939075,NA	0.00018414	0.000184312
2	rs80193341	51110866	NA,C	NA,T	NA,0.855159	NA,-0.00183005	NA,0.012146	NA,0.0554012	0.000184034	0.000184267
2	rs1367632	50815473	T,T	A,A	0.973161,0.849206	-0.00221524,-0.0241603	0.0122339,0.0119455	0.0673694,1.36531	0.000183931	0.000184112
2	rs8092785	51198402	NA,G	NA,C	NA,0.926587	NA,0.0103219	NA,0.0163898	NA,0.276675	0.000183904	0.000184162
2	rs56309201	50449964	A,NA	T,NA	0.977137,NA	0.0203197,NA	0.0132281,NA	0.904784,NA	0.000183791	0.000184323
2	rs62081952	50302114	T,NA	C,NA	0.828032,NA	0.00616596,NA	0.00523953,NA	0.621114,NA	0.00018372	0.000183917
2	rs1943094	50438589	A,A	C,C	0.049702,0.235119	-0.0175564,0.00120726	0.00909751,0.01008	1.27058,0.0435109	0.000183662	0.000183893
2	rs11872758	50908576	A,A	G,G	0.471173,0.77877	0.0145672,0.0148411	0.00396089,0.0102986	3.62839,0.825183	0.000183576	0.000256279
2	rs1431747	50285552	NA,T	NA,C	NA,0.97619	NA,0.013263	NA,0.0280389	NA,0.196407	0.000183493	0.000183733
2	rs4940280	51190019	NA,G	NA,A	NA,0.073413	NA,-0.0102253	NA,0.0163898	NA,0.273512	0.000183352	0.00018361
2	rs80270462	50730232	NA,C	NA,T	NA,0.970238	NA,0.0531492	NA,0.0251555	NA,1.46072	0.000183104	0.000183482
2	rs9963858	51082704	NA,G	NA,A	NA,0.839286	NA,-0.00146282	NA,0.0116392	NA,0.0457649	0.000183089	0.000183322
2	rs118030056	50506579	NA,A	NA,G	NA,0.983135	NA,0.0120875	NA,0.0331973	NA,0.145223	0.000182941	0.000183189
2	rs66493109	50561613	A,A	G,G	0.78827,0.612103	0.000279292,-0.0206769	0.00483962,0.00877269	0.0204608,1.73459	0.000182879	0.000183212
2	rs142879699	50593423	NA,T	NA,C	NA,0.977182	NA,0.0131963	NA,0.0286274	NA,0.190561	0.0001828	0.000183057
2	rs12458771	50789437	A,NA	G,NA	0.94831,NA	-0.00221475,NA	0.00893021,NA	0.0946739,NA	0.000182541	0.000182711
2	rs78475552	51111097	NA,A	NA,C	NA,0.855159	NA,-0.00161817	NA,0.012146	NA,0.0486555	0.000182419	0.00018265
2	rs141794403	50694634	NA,T	NA,C	NA,0.963294	NA,0.0459016	NA,0.0227328	NA,1.36182	0.000182402	0.000182791
2	rs62099223	50651686	T,NA	C,NA	0.952286,NA	0.018881,NA	0.00927543,NA	1.37891,NA	0.00018235	0.000183254
2	rs148017237	50689952	NA,T	NA,C	NA,0.985119	NA,-0.0201664	NA,0.0353055	NA,0.245754	0.00018229	0.000182559
2	rs118071335	50266982	A,NA	G,NA	0.931412,NA	0.00478869,NA	0.00782246,NA	0.267266,NA	0.00018226	0.000182428
2	rs8096519	50581326	C,C	A,A	0.789264,0.607143	0.00122535,-0.0201925	0.00484796,0.00875267	0.0966621,1.67666	0.000182209	0.00018252
2	rs7504512	50529637	A,A	G,G	0.27833,0.249008	0.00463792,-0.0248959	0.00441154,0.00988505	0.532964,1.9287	0.000182136	0.000182584
2	rs2339422	50285549	G,G	A,A	0.868787,0.974206	0.0122831,0.0968382	0.00585591,0.0269663	1.44437,3.48241	0.000182102	0.000182444
2	rs76701583	51206454	A,NA	C,NA	0.957256,NA	0.00881656,NA	0.00977441,NA	0.435269,NA	0.000182053	0.000182306
2	rs13381399	50284066	G,G	C,C	0.868787,0.974206	0.0122343,0.0970026	0.00585591,0.0269663	1.43547,3.49257	0.000181692	0.000182033
2	rs6508159	50288020	A,A	C,C	0.868787,0.974206	0.0121415,0.0973906	0.00585591,0.0269663	1.41864,3.51663	0.000181676	0.000182017
2	rs117726941	50698745	A,NA	C,NA	0.980119,NA	0.00297779,NA	0.0141639,NA	0.0791037,NA	0.000181628	0.000181797
2	rs8091332	50429981	NA,T	NA,C	NA,0.950397	NA,0.0366908	NA,0.0196877	NA,1.205	0.0001816	0.000181911
2	rs78417852	50760830	NA,G	NA,A	NA,0.96627	NA,0.0486001	NA,0.023678	NA,1.39667	0.000181559	0.000181942
2	rs13381401	50283973	A,A	G,G	0.869781,0.974206	0.0121318,0.0968382	0.00587486,0.0269663	1.40982,3.48241	0.000181431	0.00018176
2	rs60540565	50942668	NA,C	NA,A	NA,0.968254	NA,0.0445587	NA,0.0243817	NA,1.16994	0.000181257	0.000181625
2	rs76277741	51235712	G,NA	A,NA	0.976143,NA	0.0154394,NA	0.0129561,NA	0.631914,NA	0.000181143	0.000181487
2	rs768048	50285398	T,T	C,C	0.868787,0.974206	0.0122831,0.0967265	0.00585591,0.0269663	1.44437,3.4755	0.00018107	0.000181409
2	rs79402536	51184643	NA,C	NA,T	NA,0.837302	NA,-0.00154002	NA,0.0115817	NA,0.0485572	0.000180981	0.000181214
2	rs146571267	51223371	T,NA	C,NA	0.991054,NA	-0.0145427,NA	0.0209976,NA	0.311077,NA	0.000180804	0.000181008
2	rs73461189	50956747	NA,T	NA,C	NA,0.967262	NA,0.0431541	NA,0.0240217	NA,1.14013	0.000180593	0.000180953
2	rs11664978	50910111	C,C	T,T	0.473161,0.77877	0.0142914,0.0153139	0.00396001,0.0102986	3.51223,0.863226	0.000180358	0.000240449
2	rs150445374	50514040	NA,T	NA,C	NA,0.988095	NA,0.0225323	NA,0.0394133	NA,0.246012	0.000180244	0.000180487
2	rs4632196	51197962	NA,T	NA,C	NA,0.073413	NA,-0.00961742	NA,0.0163898	NA,0.253878	0.000180055	0.000180308
2	rs141024128	50652666	NA,G	NA,T	NA,0.986111	NA,-0.0177585	NA,0.0365264	NA,0.202846	0.000179803	0.000180073
2	rs118176980	50697334	NA,A	NA,C	NA,0.899802	NA,0.0044768	NA,0.0142364	NA,0.123107	0.000179706	0.000179948
2	rs75623159	51183893	NA,A	NA,G	NA,0.856151	NA,-0.00169672	NA,0.0121808	NA,0.0509923	0.000179525	0.000179755
2	rs118003120	50405567	C,NA	G,NA	0.985089,NA	0.01594,NA	0.0163138,NA	0.483431,NA	0.000179364	0.000179654
2	rs8085965	50561632	T,T	G,G	0.383698,0.605159	0.0154136,-0.0193719	0.00406582,0.00874495	3.82382,1.57275	0.000179063	0.000445333
2	rs79641408	51079580	NA,G	NA,A	NA,0.89881	NA,-0.00567948	NA,0.0141743	NA,0.162002	0.000178898	0.000179136
2	rs186811389	50783420	NA,G	NA,T	NA,0.990079	NA,-0.0190602	NA,0.0431319	NA,0.181406	0.000178892	0.000179149
2	rs66963940	50417862	T,T	C,C	0.950298,0.777778	0.0171537,0.00131128	0.00909753,0.0102821	1.22652,0.0464721	0.000178808	0.000179017
2	rs73461190	50961021	NA,G	NA,A	NA,0.968254	NA,0.0438491	NA,0.0243817	NA,1.14203	0.000178789	0.000179146
2	rs139700574	51166909	NA,T	NA,G	NA,0.861111	NA,-0.00132081	NA,0.0123606	NA,0.0386249	0.000178768	0.000178998
2	rs74421652	51184524	NA,G	NA,A	NA,0.849206	NA,-0.000732495	NA,0.0119455	NA,0.0217717	0.000178485	0.000178716
2	rs11661305	50973169	G,G	A,A	0.449304,0.777778	0.0140243,0.0149747	0.00397478,0.0102821	3.3786,0.837774	0.000178405	0.000221791
2	rs8094819	51067965	NA,G	NA,T	NA,0.857143	NA,-0.000928039	NA,0.0122159	NA,0.0271295	0.000178282	0.00017851
2	rs8086509	50425806	C,C	T,T	0.049702,0.235119	-0.0173767,0.000675691	0.00909751,0.01008	1.25083,0.0238538	0.000178185	0.000178406
2	rs11664220	50909655	G,G	T,T	0.473161,0.77877	0.0142914,0.0152106	0.00396001,0.0102986	3.51223,0.854849	0.000177933	0.0002372
2	rs8092051	50285912	A,A	G,G	0.868787,0.974206	0.0121903,0.0967791	0.00585591,0.0269663	1.42749,3.47875	0.000177929	0.000178262
2	rs149504572	50842184	NA,C	NA,T	NA,0.916667	NA,0.00489848	NA,0.0154664	NA,0.124096	0.00017791	0.000178149
2	rs55965629	50910379	G,G	A,A	0.473161,0.77877	0.0142492,0.0153139	0.00396001,0.0102986	3.49438,0.863226	0.000177892	0.000235787
2	rs116934687	50913757	T,NA	C,NA	0.984095,NA	-0.0219782,NA	0.0158037,NA	0.784318,NA	0.000177812	0.000178231
2	rs55944954	50831227	T,NA	C,NA	0.978131,NA	0.0198627,NA	0.0135185,NA	0.848469,NA	0.000177796	0.000178264
2	rs76824775	51110187	NA,T	NA,G	NA,0.855159	NA,-0.000926251	NA,0.012146	NA,0.0272361	0.000177596	0.000177825
2	rs117213322	51207509	NA,A	NA,G	NA,0.978175	NA,-0.0134853	NA,0.0292559	NA,0.190549	0.000177572	0.000177819
2	rs59818759	50286527	A,A	G,G	0.868787,0.974206	0.0121415,0.0969434	0.00585591,0.0269663	1.41864,3.48891	0.000177549	0.000177881
2	rs151322702	50841439	NA,T	NA,C	NA,0.916667	NA,0.00474107	NA,0.0154664	NA,0.119648	0.00017711	0.000177349
2	rs145536828	51148393	NA,A	NA,G	NA,0.99504	NA,-0.0329423	NA,0.0608454	NA,0.230456	0.000177099	0.000177358
2	rs139771524	50466578	T,NA	C,NA	0.978131,NA	0.0198029,NA	0.0135185,NA	0.844802,NA	0.000177088	0.000177586
2	rs62098054	50908574	C,C	G,G	0.471173,0.77877	0.0144779,0.0147868	0.00396089,0.0102986	3.59011,0.820862	0.000176881	0.000243519
2	rs12966311	50448761	C,C	T,T	0.619284,0.502976	-0.00447943,0.0140856	0.00407187,0.0085495	0.566563,1.0024	0.000176778	0.00017709
2	rs9961732	51097849	NA,C	NA,T	NA,0.838294	NA,-0.000642016	NA,0.0116103	NA,0.0195868	0.000176754	0.000176983
2	rs11661458	50909925	G,G	C,C	0.473161,0.77877	0.0142492,0.015265	0.00396001,0.0102986	3.49438,0.859253	0.000176753	0.00023427
2	rs11660761	50909804	G,G	A,A	0.473161,0.77877	0.0142492,0.015265	0.00396001,0.0102986	3.49438,0.859253	0.000176753	0.00023427
2	rs80270401	51178151	NA,A	NA,G	NA,0.862103	NA,-0.00095268	NA,0.0123978	NA,0.0274506	0.000176706	0.000176934
2	rs13381888	50283780	C,C	T,T	0.868787,0.974206	0.0121415,0.0968382	0.00585591,0.0269663	1.41864,3.48241	0.000176598	0.000176929
2	rs185961284	51166137	NA,G	NA,T	NA,0.965278	NA,-0.0131812	NA,0.0233493	NA,0.242302	0.000176596	0.000176861
2	rs16955443	50266673	C,NA	G,NA	0.931412,NA	0.00450622,NA	0.00782246,NA	0.24828,NA	0.000176533	0.0001767
2	rs76276817	50638985	NA,G	NA,C	NA,0.914682	NA,-0.00691864	NA,0.015302	NA,0.186306	0.000176394	0.000176627
2	rs57432871	50283664	T,T	G,G	0.868787,0.974206	0.0120926,0.0970026	0.00585591,0.0269663	1.40982,3.49257	0.000176235	0.000176565
2	rs73957542	51063390	NA,C	NA,T	NA,0.874008	NA,0.0109227	NA,0.0128817	NA,0.401775	0.000176186	0.000176429
2	rs62081899	50277715	G,G	A,A	0.869781,0.974206	0.0117036,0.0979662	0.00587486,0.0269663	1.3339,3.55248	0.000175673	0.000175992
2	rs4041295	51204272	NA,C	NA,T	NA,0.073413	NA,-0.00869443	NA,0.0163898	NA,0.224914	0.000175597	0.000175843
2	rs72917375	50624932	T,NA	C,NA	0.947316,NA	-0.00271026,NA	0.0088502,NA	0.119516,NA	0.000175542	0.000175714
2	rs11660799	50909762	A,A	G,G	0.473161,0.77877	0.0142492,0.0152106	0.00396001,0.0102986	3.49438,0.854849	0.0001755	0.000232602
2	rs62098055	50909243	G,G	A,A	0.473161,0.77877	0.0142914,0.0151019	0.00396001,0.0102986	3.51223,0.846072	0.000175435	0.000233853
2	rs13381281	50283745	G,G	A,A	0.868787,0.974206	0.0120926,0.0968908	0.00585591,0.0269663	1.40982,3.48566	0.000175232	0.00017556
2	rs78471799	51156218	NA,A	NA,T	NA,0.859127	NA,-0.000867061	NA,0.0122874	NA,0.0251458	0.000175111	0.000175338
2	rs149139948	50997025	NA,A	NA,C	NA,0.981151	NA,-0.0137213	NA,0.0314332	NA,0.178842	0.000175058	0.000175299
2	rs73462968	51047854	NA,T	NA,A	NA,0.852183	NA,0.0116706	NA,0.0120441	NA,0.478142	0.000174974	0.00017527
2	rs140632901	50966382	NA,A	NA,G	NA,0.968254	NA,0.0426305	NA,0.0243817	NA,1.09483	0.000174953	0.000175295
2	rs143676689	51081671	NA,A	NA,C	NA,0.952381	NA,-0.0105372	NA,0.0200728	NA,0.222124	0.000174907	0.000175156
2	rs74605540	50840598	T,NA	C,NA	0.967197,NA	0.000396628,NA	0.0111,NA	0.012559,NA	0.000174861	0.000175028
2	rs11872738	50908687	A,A	C,C	0.471173,0.779762	0.0142946,0.0150228	0.00396089,0.0103152	3.51223,0.837774	0.000174711	0.000232863
2	rs117946415	51124724	NA,A	NA,T	NA,0.967262	NA,0.0133901	NA,0.0240217	NA,0.238642	0.000174694	0.00017494
2	rs60955064	50285089	T,T	C,C	0.868787,0.974206	0.0121415,0.0966148	0.00585591,0.0269663	1.41864,3.46861	0.000174605	0.000174931
2	rs6508245	51188861	T,T	A,A	0.754473,0.958333	-0.00256329,0.0444752	0.00459376,0.0213919	0.238938,1.42468	0.000174595	0.000174878
2	rs75446071	50449490	NA,G	NA,A	NA,0.975198	NA,0.00726086	NA,0.0274863	NA,0.101464	0.000174534	0.000174783
2	rs3859345	51213797	NA,A	NA,T	NA,0.072421	NA,-0.00814849	NA,0.0164928	NA,0.206725	0.00017446	0.000174703
2	rs139314868	50782728	NA,A	NA,G	NA,0.953373	NA,-0.0124939	NA,0.0202746	NA,0.269428	0.000174396	0.000174657
2	rs72922396	51166173	C,NA	T,NA	0.974155,NA	0.00344339,NA	0.0124606,NA	0.106635,NA	0.000174121	0.000174293
2	rs6650680	51059850	A,A	T,T	0.252485,0.373016	0.00992775,-0.0147641	0.00455105,0.00883916	1.53532,1.02292	0.000174081	0.000175051
2	rs75442188	51238043	NA,A	NA,G	NA,0.926587	NA,0.00831434	NA,0.0163898	NA,0.213282	0.000173944	0.000174188
2	rs8088046	50293980	A,A	G,G	0.867793,0.974206	0.0120534,0.0974433	0.0058372,0.0269663	1.40971,3.5199	0.00017394	0.000174279
2	rs79400249	51161635	NA,G	NA,A	NA,0.859127	NA,-0.000682123	NA,0.0122874	NA,0.0196652	0.000173902	0.000174129
2	rs112015802	50327272	A,A	G,G	0.969185,0.97123	-0.0250942,0.0349539	0.0114407,0.0255725	1.54855,0.765303	0.00017388	0.000174493
2	rs13381403	50284138	G,G	C,C	0.868787,0.974206	0.0120926,0.0967265	0.00585591,0.0269663	1.40982,3.4755	0.000173772	0.000174097
2	rs7230601	50276256	T,T	A,A	0.868787,0.974206	0.0117142,0.098241	0.00585591,0.0269663	1.34241,3.56966	0.000173729	0.000174055
2	rs77607918	50327324	T,T	C,C	0.969185,0.97123	-0.0250942,0.034918	0.0114407,0.0255725	1.54855,0.76419	0.000173561	0.000174173
2	rs1943092	50426735	T,T	C,C	0.049702,0.235119	-0.0172409,0.000579106	0.00909751,0.01008	1.23601,0.0203669	0.000173558	0.000173773
2	rs7234775	50426610	A,A	G,G	0.049702,0.235119	-0.0172409,0.000579106	0.00909751,0.01008	1.23601,0.0203669	0.000173558	0.000173773
2	rs57453934	50283641	C,C	T,T	0.868787,0.974206	0.0120926,0.0966931	0.00585591,0.0269663	1.40982,3.47344	0.000173477	0.000173801
2	rs76628896	50333158	C,C	T,T	0.969185,0.97123	-0.0246504,0.0358754	0.0114407,0.0255725	1.50595,0.794119	0.000173431	0.000174027
2	rs116911532	50389839	NA,C	NA,G	NA,0.969246	NA,0.0529298	NA,0.0247591	NA,1.48767	0.000173215	0.000173517
2	rs1002225	50335132	A,A	G,G	0.969185,0.97123	-0.0247032,0.0357273	0.0114407,0.0255725	1.51099,0.789455	0.000173112	0.000173709
2	rs79524748	51044794	A,NA	T,NA	0.973161,NA	0.000515523,NA	0.0122339,NA	0.0148485,NA	0.000173019	0.000173188
2	rs75050730	50270719	T,NA	C,NA	0.930418,NA	0.00461421,NA	0.00777053,NA	0.257558,NA	0.000172774	0.000172942
2	rs77640642	51195641	NA,T	NA,C	NA,0.972222	NA,0.0139233	NA,0.0260119	NA,0.227338	0.00017259	0.000172835
2	rs8093031	50976436	NA,C	NA,T	NA,0.968254	NA,0.0417484	NA,0.0243817	NA,1.06126	0.000172482	0.000172812
2	rs9954488	50336854	T,T	C,C	0.970179,0.969246	-0.0251577,0.0357125	0.0116239,0.0247591	1.51655,0.82626	0.000172315	0.000172935
2	rs8088653	50382386	NA,T	NA,C	NA,0.93254	NA,-0.0110151	NA,0.017043	NA,0.285606	0.000172278	0.000172519
2	rs3910695	51210640	NA,C	NA,T	NA,0.073413	NA,-0.00788474	NA,0.0163898	NA,0.200341	0.0001722	0.000172442
2	rs75891090	50754738	NA,C	NA,T	NA,0.954365	NA,0.00816726	NA,0.0204832	NA,0.161093	0.000172187	0.000172438
2	rs117914556	50685463	NA,G	NA,C	NA,0.940476	NA,0.00305665	NA,0.0180669	NA,0.0626571	0.000172123	0.000172355
2	rs78857920	51157487	NA,A	NA,C	NA,0.865079	NA,-0.000463185	NA,0.0125123	NA,0.0130178	0.000172015	0.00017224
2	rs17413886	50909322	C,C	T,T	0.472167,0.77877	0.014293,0.015053	0.00396044,0.0102986	3.51223,0.842137	0.000172003	0.000228448
2	rs149583480	50361814	NA,G	NA,A	NA,0.900794	NA,0.00401348	NA,0.0142995	NA,0.108484	0.000171841	0.000172068
2	rs73462969	51048919	NA,C	NA,T	NA,0.85119	NA,0.0109846	NA,0.0120109	NA,0.443185	0.000171833	0.000172119
2	rs16948704	51144867	T,T	C,C	0.493042,0.407738	0.00747197,0.00634964	0.00395468,0.00869873	1.23034,0.332154	0.000171617	0.000171899
2	rs117478769	50661886	NA,A	NA,T	NA,0.97619	NA,0.0084262	NA,0.0280389	NA,0.117031	0.000171515	0.000171744
2	rs147038041	51210101	NA,T	NA,C	NA,0.887897	NA,-0.00735866	NA,0.0135492	NA,0.23132	0.000171476	0.000171722
2	rs148609490	50336202	NA,A	NA,G	NA,0.958333	NA,0.00523943	NA,0.0213919	NA,0.0933881	0.000171336	0.00017157
2	rs117113032	51088367	NA,G	NA,T	NA,0.96627	NA,0.0116543	NA,0.023678	NA,0.205806	0.000171081	0.000171321
2	rs76365944	50998810	NA,C	NA,T	NA,0.954365	NA,-0.00665184	NA,0.0204832	NA,0.127626	0.00017077	0.000171003
2	rs77350000	50696852	NA,G	NA,T	NA,0.938492	NA,0.00356428	NA,0.0177919	NA,0.0750898	0.000170742	0.000170969
2	rs116989892	50362473	NA,A	NA,G	NA,0.929563	NA,-0.0105605	NA,0.0167057	NA,0.27795	0.000170711	0.00017095
2	rs112631156	50322534	A,A	G,G	0.969185,0.969246	-0.0248142,0.0337352	0.0114407,0.0247591	1.52161,0.761882	0.000170631	0.000171222
2	rs144335027	51223250	NA,T	NA,C	NA,0.980159	NA,-0.0104538	NA,0.0306528	NA,0.134852	0.000170608	0.000170844
2	rs9954971	51218328	NA,C	NA,T	NA,0.073413	NA,-0.0074459	NA,0.0163898	NA,0.187346	0.000170551	0.00017079
2	rs148045042	50255701	NA,G	NA,C	NA,0.979167	NA,-0.017963	NA,0.0299292	NA,0.260915	0.000170517	0.000170748
2	rs72918215	50976262	G,NA	A,NA	0.936382,NA	0.00139398,NA	0.00810069,NA	0.0638015,NA	0.000170504	0.000170675
2	rs77595527	51156887	NA,G	NA,T	NA,0.859127	NA,-0	NA,0.0122874	NA,-0	0.000170488	0.000170713
2	rs11876422	51067168	A,NA	T,NA	0.959245,NA	0.00750071,NA	0.00999958,NA	0.343717,NA	0.000170214	0.000170433
2	rs76643958	50546050	NA,A	NA,G	NA,0.980159	NA,-0.0121577	NA,0.0306528	NA,0.160119	0.000170213	0.000170454
2	rs117810627	50254056	A,NA	C,NA	0.973161,NA	-0.00760759,NA	0.0122339,NA	0.272424,NA	0.000170169	0.000170367
2	rs113690737	50405894	G,G	A,A	0.950298,0.763889	0.0170644,0.000189951	0.00909753,0.0100654	1.21685,0.0065887	0.000170139	0.000170345
2	rs73957208	50982626	NA,G	NA,A	NA,0.968254	NA,0.0407325	NA,0.0243817	NA,1.02321	0.000169938	0.000170258
2	rs756193	50428443	T,T	C,C	0.049702,0.235119	-0.017149,0.000727472	0.00909751,0.01008	1.22601,0.0257338	0.000169938	0.00017015
2	rs116884902	50631306	NA,T	NA,C	NA,0.899802	NA,-0.00711668	NA,0.0142364	NA,0.209609	0.000169875	0.000170124
2	rs9966089	51218679	NA,G	NA,A	NA,0.073413	NA,-0.00725066	NA,0.0163898	NA,0.181637	0.000169859	0.000170097
2	rs144978183	50456159	NA,T	NA,C	NA,0.960318	NA,-0.0104591	NA,0.0218976	NA,0.198659	0.000169838	0.000170089
2	rs118038870	50733923	NA,A	NA,G	NA,0.956349	NA,0.0076831	NA,0.0209218	NA,0.146638	0.000169584	0.000169831
2	rs75440539	51155619	NA,T	NA,C	NA,0.863095	NA,-0	NA,0.0124355	NA,-0	0.000169558	0.000169783
2	rs76578289	50869010	NA,A	NA,T	NA,0.978175	NA,0.00655022	NA,0.0292559	NA,0.0846846	0.000169522	0.000169757
2	rs6508246	51188917	C,C	G,G	0.754473,0.958333	-0.00256329,0.0441271	0.00459376,0.0213919	0.238938,1.40746	0.000169481	0.000169756
2	rs9948611	50975873	C,C	T,T	0.712724,0.590278	-0.0140099,-0.0146529	0.00436947,0.00869221	2.87146,1.03695	0.000169315	0.00019122
2	rs148559568	50391058	NA,T	NA,C	NA,0.953373	NA,-0.0092211	NA,0.0202746	NA,0.187591	0.000169123	0.000169376
2	rs74375265	50329382	G,G	A,A	0.969185,0.97123	-0.0247614,0.0351473	0.0114407,0.0255725	1.51655,0.771312	0.000169086	0.000169671
2	rs139323355	50384350	NA,C	NA,A	NA,0.953373	NA,-0.00916661	NA,0.0202746	NA,0.186298	0.000168977	0.00016923
2	rs144992955	51084289	NA,T	NA,A	NA,0.988095	NA,0.0138051	NA,0.0394133	NA,0.138979	0.000168846	0.000169081
2	rs79385513	51018455	NA,A	NA,T	NA,0.858135	NA,0.0107773	NA,0.0122515	NA,0.42132	0.000168808	0.000169083
2	rs117867028	50335078	T,NA	C,NA	0.969185,NA	-0.00664009,NA	0.0114407,NA	0.250533,NA	0.000168768	0.000168961
2	rs75177260	50386699	NA,T	NA,G	NA,0.952381	NA,0.00491463	NA,0.0200728	NA,0.0933527	0.000168515	0.000168743
2	rs150245693	50459401	NA,T	NA,C	NA,0.957341	NA,-0.00991533	NA,0.0211527	NA,0.19433	0.000168514	0.000168763
2	rs62083265	50318241	A,NA	G,NA	0.963221,NA	-0.000213453,NA	0.0105045,NA	0.00709848,NA	0.000168501	0.000168668
2	rs28549056	50329846	C,C	T,T	0.969185,0.97123	-0.0247614,0.0350754	0.0114407,0.0255725	1.51655,0.769075	0.000168462	0.000169045
2	rs73462928	51018541	NA,T	NA,A	NA,0.859127	NA,0.0107651	NA,0.0122874	NA,0.419107	0.00016837	0.000168643
2	rs75849213	50329162	C,C	T,T	0.969185,0.97123	-0.0247614,0.0350616	0.0114407,0.0255725	1.51655,0.768647	0.000168343	0.000168926
2	rs150361896	51032104	A,NA	G,NA	0.963221,NA	-0.00577717,NA	0.0105045,NA	0.234824,NA	0.00016824	0.000168427
2	rs28372486	50330256	A,A	G,G	0.969185,0.97123	-0.0248142,0.0349316	0.0114407,0.0255725	1.52161,0.764611	0.000168225	0.00016881
2	rs147845175	50793666	T,NA	C,NA	0.984095,NA	0.0177836,NA	0.0158037,NA	0.584241,NA	0.000168207	0.000168536
2	rs142981576	50338422	NA,A	NA,G	NA,0.984127	NA,0.00698488	NA,0.0342017	NA,0.0766643	0.000168206	0.000168447
2	rs4278817	51020344	NA,A	NA,C	NA,0.858135	NA,0.0106266	NA,0.0122515	NA,0.413707	0.000168161	0.000168434
2	rs76113698	50326972	C,C	A,A	0.969185,0.97123	-0.0246504,0.0352812	0.0114407,0.0255725	1.50595,0.775482	0.000168149	0.000168728
2	rs74401127	50462439	NA,G	NA,A	NA,0.986111	NA,0.0559703	NA,0.0365264	NA,0.901557	0.000168148	0.000168418
2	rs78492346	50731947	G,NA	A,NA	0.970179,NA	0.00012456,NA	0.0116239,NA	0.00372913,NA	0.000168131	0.000168299
2	rs145726269	50965306	NA,T	NA,G	NA,0.969246	NA,0.0405242	NA,0.0247591	NA,0.992743	0.000167953	0.000168261
2	rs149905275	50737836	NA,A	NA,G	NA,0.939484	NA,0.00275413	NA,0.0179277	NA,0.0565521	0.000167896	0.000168121
2	rs12605405	50809622	NA,A	NA,G	NA,0.87996	NA,-0.00682928	NA,0.0131525	NA,0.219254	0.000167844	0.000168082
2	rs12959682	50302915	A,NA	G,NA	0.99006,NA	-0.00940272,NA	0.01993,NA	0.195807,NA	0.000167753	0.000167938
2	rs76800869	50328981	T,T	C,C	0.969185,0.97123	-0.0247614,0.0349898	0.0114407,0.0255725	1.51655,0.766417	0.000167724	0.000168305
2	rs76190584	51240844	NA,A	NA,G	NA,0.909722	NA,0.00624139	NA,0.0149162	NA,0.170289	0.000167656	0.000167885
2	rs117137093	50795304	NA,C	NA,T	NA,0.979167	NA,0.0172063	NA,0.0299292	NA,0.247675	0.000167478	0.000167743
2	rs78054033	50327615	T,T	C,C	0.969185,0.97123	-0.0247614,0.0349539	0.0114407,0.0255725	1.51655,0.765303	0.000167417	0.000167997
2	rs78859004	50328106	G,G	A,A	0.969185,0.97123	-0.0247614,0.0349539	0.0114407,0.0255725	1.51655,0.765303	0.000167417	0.000167997
2	rs6508232	50993352	NA,A	NA,T	NA,0.969246	NA,0.0402944	NA,0.0247591	NA,0.984471	0.000167406	0.00016771
2	rs117441986	51050166	NA,C	NA,T	NA,0.977182	NA,0.00424162	NA,0.0286274	NA,0.0544274	0.000167343	0.000167581
2	rs141488564	50334900	NA,C	NA,T	NA,0.989087	NA,0.0166088	NA,0.0411453	NA,0.163384	0.00016717	0.000167404
2	rs66501208	50590741	C,C	A,A	0.927435,0.622024	-0.00341748,-0.0185508	0.00762141,0.00881592	0.184515,1.45152	0.000167121	0.000167361
2	rs116845927	50588961	NA,G	NA,C	NA,0.948413	NA,-0.00936365	NA,0.0193256	NA,0.202029	0.000167069	0.000167311
2	rs1835712	50350009	NA,C	NA,T	NA,0.892857	NA,0.00772356	NA,0.0138207	NA,0.239373	0.000167065	0.000167288
2	rs878571	50960222	C,C	T,T	0.709742,0.572421	-0.0144152,-0.0137034	0.00435609,0.00864047	3.0289,0.94789	0.000167048	0.000191892
2	rs72920200	50380636	C,NA	T,NA	0.969185,NA	0.000592876,NA	0.0114407,NA	0.0183304,NA	0.000166976	0.000167144
2	rs2339763	51223198	NA,C	NA,T	NA,0.074405	NA,-0.00621507	NA,0.0162889	NA,0.153172	0.000166976	0.00016721
2	rs189479567	50263221	NA,A	NA,G	NA,0.952381	NA,0.00577601	NA,0.0200728	NA,0.11152	0.000166885	0.000167128
2	rs9955924	51187704	G,G	A,A	0.753479,0.958333	-0.00277902,0.0438241	0.00458751,0.0213919	0.263874,1.39256	0.000166838	0.000167112
2	rs77115061	50576168	NA,C	NA,G	NA,0.950397	NA,-0.00787378	NA,0.0196877	NA,0.161651	0.000166812	0.000167063
2	rs140303617	50716524	A,NA	G,NA	0.972167,NA	0.00038242,NA	0.0120196,NA	0.0111654,NA	0.000166734	0.000166901
2	rs7506665	50549620	NA,C	NA,T	NA,0.951389	NA,-0.00822392	NA,0.0198773	NA,0.168087	0.000166639	0.00016689
2	rs79268556	50977619	NA,A	NA,C	NA,0.831349	NA,-0.00536937	NA,0.0114161	NA,0.1951	0.00016652	0.000166748
2	rs141192483	50346323	NA,G	NA,C	NA,0.974206	NA,0.00107352	NA,0.0269663	NA,0.0140148	0.000166427	0.000166666
2	rs73462956	51032757	NA,G	NA,T	NA,0.856151	NA,0.00999153	NA,0.0121808	NA,0.385038	0.000166336	0.000166603
2	rs34006752	50329470	T,NA	C,NA	0.974155,NA	0.00353758,NA	0.0124606,NA	0.109867,NA	0.000166178	0.000166355
2	rs78406854	51063333	NA,T	NA,C	NA,0.808532	NA,0.00181743	NA,0.0108644	NA,0.0619071	0.000166116	0.00016634
2	rs117947395	50736192	NA,T	NA,C	NA,0.96627	NA,-0.00794042	NA,0.023678	NA,0.13232	0.000166061	0.000166286
2	rs117798288	51138994	A,NA	G,NA	0.980119,NA	0.00486833,NA	0.0141639,NA	0.136046,NA	0.000165974	0.000166148
2	rs145204217	50372791	C,NA	T,NA	0.982107,NA	0.00686888,NA	0.014915,NA	0.190351,NA	0.000165832	0.000166016
2	rs141797582	50784815	G,G	A,A	0.90159,0.845238	0.00318424,-0.024004	0.00663768,0.011819	0.199678,1.37408	0.00016545	0.000165649
2	rs74254713	50992658	NA,T	NA,C	NA,0.957341	NA,-0.00422342	NA,0.0211527	NA,0.07482	0.000165274	0.0001655
2	rs9965113	51190030	C,C	A,A	0.754473,0.958333	-0.00272118,0.0437369	0.00459376,0.0213919	0.256799,1.38829	0.000165197	0.000165468
2	rs12326386	50787847	C,C	T,T	0.911531,0.84623	0.00359662,-0.0240689	0.00696238,0.0118501	0.217922,1.37424	0.000165082	0.000165288
2	rs117035834	50660545	NA,T	NA,G	NA,0.975198	NA,-0.00927565	NA,0.0274863	NA,0.13326	0.000164976	0.000165215
2	rs117658776	50985487	NA,T	NA,C	NA,0.969246	NA,0.0388618	NA,0.0247591	NA,0.933641	0.000164929	0.000165222
2	rs6508234	51031160	NA,A	NA,C	NA,0.856151	NA,0.00949756	NA,0.0121808	NA,0.360955	0.000164851	0.000165113
2	rs140047868	50351508	NA,G	NA,A	NA,0.985119	NA,-0.015395	NA,0.0353055	NA,0.178618	0.000164821	0.000165048
2	rs150400840	50672622	T,NA	A,NA	0.987078,NA	0.0239709,NA	0.0175062,NA	0.767233,NA	0.000164723	0.000165116
2	rs116915340	50995835	NA,A	NA,C	NA,0.970238	NA,0.039409	NA,0.0251555	NA,0.931053	0.000164619	0.000164906
2	rs16956865	51036415	NA,G	NA,A	NA,0.847222	NA,0.00919355	NA,0.0118816	NA,0.357466	0.000164593	0.000164856
2	rs56042145	51037278	NA,G	NA,T	NA,0.847222	NA,0.0090974	NA,0.0118816	NA,0.352743	0.000164291	0.000164553
2	rs137909565	50346162	T,NA	C,NA	0.965209,NA	-0.00536799,NA	0.0107893,NA	0.208438,NA	0.000164154	0.000164341
2	rs74919562	50258355	A,NA	T,NA	0.978131,NA	-0.0246323,NA	0.0135185,NA	1.16471,NA	0.000164145	0.000164728
2	rs187381194	50477294	NA,T	NA,C	NA,0.983135	NA,-0.0085565	NA,0.0331973	NA,0.0987586	0.000164142	0.000164377
2	rs7229190	51001580	NA,T	NA,G	NA,0.858135	NA,0.00948324	NA,0.0122515	NA,0.357633	0.000164098	0.000164357
2	rs77947891	50311106	A,NA	G,NA	0.968191,NA	-0.00419784,NA	0.0112664,NA	0.149081,NA	0.000163905	0.000164083
2	rs117050424	50301391	A,NA	G,NA	0.968191,NA	-0.00419784,NA	0.0112664,NA	0.149081,NA	0.000163905	0.000164083
2	rs16955822	50431290	NA,C	NA,T	NA,0.977182	NA,-0.0052413	NA,0.0286274	NA,0.0681712	0.000163857	0.000164086
2	rs1442068	51241927	NA,G	NA,A	NA,0.073413	NA,-0.00506794	NA,0.0163898	NA,0.120813	0.000163798	0.000164027
2	rs78590093	50339729	C,C	A,A	0.969185,0.97123	-0.0249252,0.0341462	0.0114407,0.0255725	1.53226,0.740435	0.000163724	0.000164298
2	rs144446778	50562844	NA,T	NA,C	NA,0.964286	NA,0.000278395	NA,0.0230345	NA,0.00420822	0.000163673	0.000163897
2	rs141846696	51039892	NA,C	NA,T	NA,0.847222	NA,0.00888749	NA,0.0118816	NA,0.342508	0.000163669	0.000163928
2	rs74866114	50342467	C,NA	G,NA	0.965209,NA	-0.00531431,NA	0.0107893,NA	0.20598,NA	0.000163519	0.000163706
2	rs117095523	50643641	NA,A	NA,G	NA,0.97123	NA,-0.0045013	NA,0.0255725	NA,0.0653614	0.000163377	0.000163605
2	rs117909868	50302526	G,NA	A,NA	0.968191,NA	-0.00414303,NA	0.0112664,NA	0.146867,NA	0.000163286	0.000163464
2	rs56060335	51012517	NA,C	NA,A	NA,0.858135	NA,0.00918806	NA,0.0122515	NA,0.343633	0.000163282	0.000163538
2	rs149114849	50852511	A,NA	G,NA	0.978131,NA	0.0184649,NA	0.0135185,NA	0.764542,NA	0.000163264	0.000163671
2	rs7228423	50999364	NA,G	NA,T	NA,0.847222	NA,0.00877076	NA,0.0118816	NA,0.336861	0.000163196	0.000163454
2	rs117282020	50291544	T,NA	C,NA	0.975149,NA	0.00850825,NA	0.0127009,NA	0.298497,NA	0.000163139	0.00016336
2	rs191288910	50262904	NA,C	NA,T	NA,0.998016	NA,0.0137723	NA,0.0960615	NA,0.0525672	0.000163083	0.00016331
2	rs73462916	51007599	NA,C	NA,T	NA,0.848214	NA,0.00871277	NA,0.0119134	NA,0.33295	0.000162854	0.00016311
2	rs185153332	50628838	NA,C	NA,T	NA,0.969246	NA,-0.00944487	NA,0.0247591	NA,0.153135	0.000162797	0.000163031
2	rs148196749	51022298	NA,G	NA,A	NA,0.97123	NA,0.0386759	NA,0.0255725	NA,0.884617	0.000162776	0.000163052
2	rs192819571	51116571	NA,C	NA,T	NA,0.988095	NA,0.012666	NA,0.0394133	NA,0.126137	0.000162763	0.000163003
2	rs118029143	50792601	G,NA	A,NA	0.980119,NA	0.00110822,NA	0.0141639,NA	0.0279661,NA	0.000162694	0.000162861
2	rs76667845	51034550	NA,G	NA,A	NA,0.847222	NA,0.00851577	NA,0.0118816	NA,0.324637	0.00016269	0.000162945
2	rs73462960	51035248	NA,C	NA,A	NA,0.84623	NA,0.00844572	NA,0.0118501	NA,0.322371	0.000162684	0.000162939
2	rs78229156	50303544	T,NA	C,NA	0.968191,NA	-0.00408821,NA	0.0112664,NA	0.144661,NA	0.000162674	0.000162851
2	rs16956858	51033657	NA,C	NA,T	NA,0.847222	NA,0.00850161	NA,0.0118816	NA,0.323963	0.000162656	0.000162911
2	rs57154412	51037291	NA,G	NA,A	NA,0.847222	NA,0.00850161	NA,0.0118816	NA,0.323963	0.000162656	0.000162911
2	rs73462923	51014210	NA,G	NA,A	NA,0.847222	NA,0.00849178	NA,0.0118816	NA,0.323495	0.000162632	0.000162887
2	rs60529248	50999688	NA,C	NA,T	NA,0.847222	NA,0.00841637	NA,0.0118816	NA,0.319914	0.000162328	0.000162582
2	rs76864750	50654008	NA,G	NA,A	NA,0.917659	NA,0.00185942	NA,0.0155508	NA,0.0434361	0.00016229	0.000162515
2	rs73462961	51036509	NA,G	NA,A	NA,0.847222	NA,0.00831036	NA,0.0118816	NA,0.314902	0.000162216	0.000162469
2	rs142763841	51023121	NA,C	NA,T	NA,0.970238	NA,0.0379936	NA,0.0251555	NA,0.882879	0.000162115	0.000162386
2	rs141210810	51133510	NA,A	NA,G	NA,0.967262	NA,0.00317333	NA,0.0240217	NA,0.0482239	0.0001621	0.000162331
2	rs73462908	51000093	NA,C	NA,T	NA,0.847222	NA,0.00830747	NA,0.0118816	NA,0.314765	0.00016209	0.000162342
2	rs117516843	50305729	C,NA	G,NA	0.968191,NA	-0.00403339,NA	0.0112664,NA	0.142462,NA	0.000162067	0.000162244
2	rs186804151	50787838	C,NA	T,NA	0.993042,NA	-0.0281718,NA	0.0237851,NA	0.626639,NA	0.000162002	0.000162319
2	rs11872103	50333671	A,NA	C,NA	0.965209,NA	-0.00518088,NA	0.0107893,NA	0.199906,NA	0.000161968	0.000162154
2	rs111978802	50449295	G,NA	T,NA	0.984095,NA	0.0222525,NA	0.0158037,NA	0.798287,NA	0.000161797	0.000162171
2	rs117268998	51100094	NA,G	NA,A	NA,0.96627	NA,0.00636681	NA,0.023678	NA,0.103467	0.000161795	0.000162022
2	rs79400517	50290234	A,NA	G,NA	0.968191,NA	-0.00399816,NA	0.0112664,NA	0.141053,NA	0.00016168	0.000161858
2	rs118144216	50294357	G,NA	A,NA	0.968191,NA	-0.00399816,NA	0.0112664,NA	0.141053,NA	0.00016168	0.000161858
2	rs76411036	50338179	T,NA	C,NA	0.965209,NA	-0.00515322,NA	0.0107893,NA	0.198652,NA	0.000161651	0.000161837
2	rs72922260	50412660	A,NA	G,NA	0.969185,NA	0.000839815,NA	0.0114407,NA	0.0261873,NA	0.000161611	0.000161779
2	rs140306043	50325722	NA,C	NA,T	NA,0.979167	NA,-0.000500543	NA,0.0299292	NA,0.00583396	0.000161536	0.00016176
2	rs7244049	51023207	NA,G	NA,A	NA,0.857143	NA,0.00828706	NA,0.0122159	NA,0.303182	0.000161515	0.000161763
2	rs2339742	51021718	NA,G	NA,A	NA,0.847222	NA,0.00793766	NA,0.0118816	NA,0.29749	0.000161475	0.000161725
2	rs117346962	50295369	C,NA	T,NA	0.968191,NA	-0.00397856,NA	0.0112664,NA	0.14027,NA	0.000161466	0.000161644
2	rs1943102	50308393	A,NA	G,NA	0.968191,NA	-0.00397856,NA	0.0112664,NA	0.14027,NA	0.000161466	0.000161644
2	rs11875455	50656054	G,NA	A,NA	0.910537,NA	0.00822897,NA	0.00692737,NA	0.629161,NA	0.0001614	0.000161722
2	rs117575446	51182836	NA,T	NA,A	NA,0.972222	NA,0.00114283	NA,0.0260119	NA,0.0154924	0.000161301	0.000161524
2	rs60518592	51029247	NA,A	NA,G	NA,0.84623	NA,0.00771279	NA,0.0118501	NA,0.288078	0.000161222	0.00016147
2	rs59787714	51024528	NA,C	NA,T	NA,0.847222	NA,0.00778064	NA,0.0118816	NA,0.290251	0.000161209	0.000161457
2	rs138467072	50468569	NA,A	NA,G	NA,0.947421	NA,-0.00642366	NA,0.0191524	NA,0.13234	0.000161063	0.000161289
2	rs117473697	50307150	NA,A	NA,G	NA,0.985119	NA,0.015246	NA,0.0353055	NA,0.176613	0.000161023	0.000161266
2	rs138398347	50786727	G,G	A,A	0.90159,0.845238	0.00318424,-0.0238231	0.00663768,0.011819	0.199678,1.35817	0.000160989	0.000161183
2	rs187502183	50669215	NA,T	NA,C	NA,0.96627	NA,-0.00704797	NA,0.023678	NA,0.115792	0.000160749	0.000160979
2	rs62083273	50321646	A,NA	G,NA	0.964215,NA	-0.000390824,NA	0.0106439,NA	0.0129106,NA	0.000160668	0.000160835
2	rs76458989	50322165	A,NA	G,NA	0.964215,NA	-0.000392426,NA	0.0106439,NA	0.0129643,NA	0.000160649	0.000160817
2	rs117181702	50966959	NA,T	NA,C	NA,0.988095	NA,0.0235114	NA,0.0394133	NA,0.258992	0.000160626	0.000160891
2	rs139920575	50319742	NA,A	NA,G	NA,0.986111	NA,0.0171055	NA,0.0365264	NA,0.194115	0.000160536	0.000160786
2	rs74943545	51077313	NA,A	NA,G	NA,0.963294	NA,-0.00157089	NA,0.0227328	NA,0.0246103	0.000160498	0.000160722
2	rs77591800	50545450	NA,A	NA,G	NA,0.980159	NA,0.0225904	NA,0.0306528	NA,0.33617	0.000160484	0.000160776
2	rs117935189	50291947	T,NA	C,NA	0.968191,NA	-0.00388244,NA	0.0112664,NA	0.136444,NA	0.000160428	0.000160604
2	rs16955895	50472709	NA,G	NA,A	NA,0.953373	NA,-0.00313495	NA,0.0202746	NA,0.0569421	0.000160416	0.000160645
2	rs60702180	51008268	NA,C	NA,T	NA,0.848214	NA,0.00725083	NA,0.0119134	NA,0.265384	0.000160386	0.000160629
2	rs714722	50339029	A,NA	C,NA	0.965209,NA	-0.00504042,NA	0.0107893,NA	0.193563,NA	0.000160377	0.000160562
2	rs143710837	50400863	NA,G	NA,A	NA,0.97619	NA,-0.00391085	NA,0.0280389	NA,0.0510634	0.000160364	0.000160589
2	rs76834848	50336871	NA,C	NA,A	NA,0.979167	NA,-0.00687499	NA,0.0299292	NA,0.0870776	0.000160293	0.00016052
2	rs147007993	50331244	NA,A	NA,G	NA,0.993056	NA,-0.00784895	NA,0.0514752	NA,0.056106	0.000160242	0.000160468
2	rs77389483	50298796	C,NA	T,NA	0.968191,NA	-0.00386341,NA	0.0112664,NA	0.135689,NA	0.000160224	0.000160401
2	rs142039894	50300074	G,NA	T,NA	0.968191,NA	-0.00386341,NA	0.0112664,NA	0.135689,NA	0.000160224	0.000160401
2	rs1367848	50295177	G,NA	C,NA	0.968191,NA	-0.00386341,NA	0.0112664,NA	0.135689,NA	0.000160224	0.000160401
2	rs77292380	50296103	T,NA	C,NA	0.968191,NA	-0.00386341,NA	0.0112664,NA	0.135689,NA	0.000160224	0.000160401
2	rs76804221	50593260	NA,T	NA,C	NA,0.977182	NA,-0.00215497	NA,0.0286274	NA,0.0268747	0.000160203	0.000160428
2	rs62083272	50320120	T,NA	C,NA	0.964215,NA	-0.000434227,NA	0.0106439,NA	0.0143676,NA	0.000160175	0.000160343
2	rs142547183	50289304	NA,G	NA,A	NA,0.987103	NA,-0.0086143	NA,0.0378862	NA,0.0861154	0.000160149	0.000160373
2	rs145206900	51005276	T,NA	C,NA	0.961233,NA	-0.00499576,NA	0.0102422,NA	0.203622,NA	0.000160145	0.000160328
```
