## Supplementary material for "Characterization of shared and ancestry-specific signals driving complex traits using multi-ancestry fine-mapping": susiex_nc3.cs80.snp

```
BP	SNP	PIP(CS1)	LogBF(CS1,Pop1)	LogBF(CS1,Pop2)	PIP(CS2)	LogBF(CS2,Pop1)	LogBF(CS2,Pop2)
50246819	rs10515955	2.12954e-07	-1.47827	-3.0021e-10	0.00036084	-0.615968	-3.0021e-10
50247091	rs9962589	1.08056e-06	0.194158	-0.0482708	0.000499577	-0.279372	-0.0112671
50247830	rs77872612	1.71561e-07	-1.6944	-3.0021e-10	0.000135712	-1.59387	-3.0021e-10
50247873	rs11082942	3.12989e-07	-1.70272	0.609542	0.000854761	-0.863667	1.11009
50247991	rs16955425	4.52402e-07	0.324453	-1.04923	0.000142866	-0.550219	-0.992278
50248518	rs55741030	5.23289e-07	-1.70499	1.12578	0.000788173	-1.51753	1.68284
50248583	rs12969316	1.3369e-07	-0.623033	-1.32078	3.62343e-05	-1.67818	-1.23621
50248759	rs9966514	1.23956e-06	0.352672	-0.0695026	0.000592206	-0.0877652	-0.0327826
50249052	rs9956976	3.13271e-07	-1.70632	0.614042	0.000835725	-0.891211	1.11511
50249053	rs34010072	4.17143e-07	0.154661	-0.960577	0.000138257	-0.677731	-0.897554
50249394	rs4603662	1.33998e-07	-0.623033	-1.31849	3.63455e-05	-1.67818	-1.23315
50249573	rs9946497	4.15995e-07	0.154661	-0.963334	0.000137852	-0.677731	-0.90049
50249744	rs36125484	1.3431e-07	-0.623033	-1.31616	3.64579e-05	-1.67818	-1.23006
50249882	rs4641847	4.74145e-07	0.317785	-0.995616	0.000156642	-0.515522	-0.934919
50250221	rs8089980	1.36964e-07	-0.605815	-1.31382	3.66951e-05	-1.67481	-1.22695
50250359	rs117958980	1.89024e-07	-1.59747	-3.0021e-10	0.000283042	-0.858808	-3.0021e-10
50250650	rs28509341	5.45633e-07	-1.69767	1.16027	0.000796621	-1.54493	1.7209
50250724	rs75624963	2.30758e-07	-0.43834	-0.959635	0.000110288	-0.902406	-0.898899
50250791	rs11873548	7.908e-08	-1.69868	-0.770204	6.37239e-05	-1.51591	-0.833928
50251126	rs7229030	2.18004e-07	-0.909409	-0.545424	8.53883e-05	-1.71559	-0.341607
50251468	rs9958731	9.04794e-08	-1.71851	-0.615715	0.000138378	-1.29296	-0.281446
50251795	rs12956680	1.57748e-07	-0.535583	-1.24276	4.10764e-05	-1.65996	-1.129
50251933	rs7234408	3.92621e-07	-1.70946	0.842964	0.00104939	-0.918299	1.36986
50251981	rs11873396	1.55905e-07	-0.553345	-1.23675	4.12285e-05	-1.66388	-1.1214
50252184	rs11876570	2.58577e-07	-0.729342	-0.554808	9.98819e-05	-1.69698	-0.203436
50252290	rs80189908	7.82655e-08	-1.69666	-0.782577	6.33765e-05	-1.50962	-0.845685
50252723	rs12455163	3.96548e-07	-1.70795	0.851401	0.00107364	-0.904812	1.37922
50252890	rs79612266	3.65574e-07	-1.17734e-10	-0.937876	0.000291436	-1.17734e-10	-0.829581
50253085	rs62084393	1.71951e-07	-1.69214	-3.0021e-10	0.00018414	-1.28871	-3.0021e-10
50253239	rs36047975	4.80933e-07	-1.05124	0.387627	0.000272741	-1.69891	0.80303
50253337	rs118178944	1.87478e-07	-1.60568	-3.0021e-10	0.000276856	-0.880903	-3.0021e-10
50253674	rs71367292	2.07585e-07	-0.186377	-1.31743	7.35683e-05	-0.915632	-1.29056
50253740	rs1574039	4.68432e-07	-1.06591	0.375952	0.000269234	-1.69628	0.787454
50254056	rs117810627	1.98166e-07	-1.55024	-3.0021e-10	0.000170169	-1.36761	-3.0021e-10
50255079	rs4075931	1.67557e-07	-0.483304	-1.23472	4.20549e-05	-1.64785	-1.11757
50255316	rs34738826	1.68655e-07	-1.71149	-3.0021e-10	0.000123599	-1.68736	-3.0021e-10
50255317	rs112618603	1.05466e-06	0.121631	-3.0021e-10	0.000256264	-0.958193	-3.0021e-10
50255640	rs12960054	1.73254e-07	-0.347352	-1.33723	6.45968e-05	-1.03094	-1.30529
50255701	rs148045042	2.30656e-07	-1.17734e-10	-1.39842	0.000170517	-1.17734e-10	-1.36557
50256192	rs78630486	8.46029e-08	-1.69666	-0.704715	6.82493e-05	-1.50962	-0.77161
50256418	rs75885611	3.3537e-07	-1.17734e-10	-1.02411	0.000269771	-1.17734e-10	-0.906828
50256475	rs6508150	8.135e-07	-0.864025	0.726027	0.000421348	-1.6877	1.22676
50256478	rs76036123	3.3537e-07	-1.17734e-10	-1.02411	0.000269771	-1.17734e-10	-0.906828
50257213	rs4524024	1.63699e-07	-0.483304	-1.25801	4.08249e-05	-1.64785	-1.14726
50257792	rs8098260	1.65076e-07	-0.483304	-1.24963	4.12649e-05	-1.64785	-1.13653
50258124	rs4527117	1.55361e-07	-0.535583	-1.25801	4.03335e-05	-1.65996	-1.14726
50258231	rs80301098	8.70228e-08	-1.69234	-0.680839	7.07242e-05	-1.49676	-0.748853
50258355	rs74919562	5.83347e-07	-0.470563	-3.0021e-10	0.000164145	-1.40365	-3.0021e-10
50258752	rs12956662	1.70875e-07	-1.69841	-3.0021e-10	0.00012334	-1.68946	-3.0021e-10
50258799	rs12956545	4.04184e-07	0.300783	-1.13826	9.58597e-05	-0.841892	-1.09962
50258900	rs7234904	2.26522e-07	-0.749658	-0.666845	8.67083e-05	-1.70349	-0.338364
50258937	rs4939702	4.04227e-07	-0.460408	-0.376962	0.00012134	-1.70845	0.00264443
50259206	rs7235402	2.09047e-07	-1.49678	-3.0021e-10	0.000309037	-0.770942	-3.0021e-10
50259278	rs11873412	9.49133e-08	-1.69234	-0.594045	7.69032e-05	-1.49676	-0.665093
50259472	rs11876586	9.43859e-08	-1.69455	-0.597406	7.61613e-05	-1.50324	-0.668308
50260063	rs77875683	1.75034e-07	-1.67437	-3.0021e-10	0.000196396	-1.22427	-3.0021e-10
50260085	rs79958626	9.49837e-08	-1.69562	-0.590024	7.64557e-05	-1.50644	-0.661247
50260118	rs117412147	9.52723e-08	-1.69562	-0.58699	7.66779e-05	-1.50644	-0.658344
50260206	rs8094526	1.81991e-07	-1.63539	-3.0021e-10	0.000246103	-0.998651	-3.0021e-10
50260355	rs8095838	2.35241e-07	-0.765337	-0.613398	9.25136e-05	-1.70541	-0.271634
50260422	rs11877459	9.53659e-08	-1.69562	-0.586008	7.675e-05	-1.50644	-0.657404
50260429	rs12458438	5.7421e-07	-1.67803	1.19168	0.000741439	-1.64624	1.75043
50260492	rs35106686	2.3207e-07	-1.3923	-3.0021e-10	0.000121716	-1.70271	-3.0021e-10
50261011	rs17468382	9.56535e-08	-1.69868	-0.579932	7.64699e-05	-1.51591	-0.651591
50261144	rs8090854	5.18448e-07	-1.71073	1.12222	0.000801267	-1.49209	1.67388
50261749	rs7236234	8.53971e-08	-1.00311	-1.38892	3.15588e-05	-1.68731	-1.36524
50261785	rs117936770	2.3672e-07	-1.37247	-3.0021e-10	0.000191745	-1.24824	-3.0021e-10
50261868	rs72916196	6.54257e-07	-1.66328	1.30743	0.00085951	-1.62584	1.8778
50261983	rs79610234	9.06062e-08	-1.69455	-0.638276	7.32433e-05	-1.50324	-0.707375
50262153	rs12458395	5.40387e-07	-1.69583	1.14877	0.000765064	-1.56759	1.70315
50262705	rs4305172	2.43513e-07	-0.679869	-0.664306	8.8693e-05	-1.68909	-0.330127
50262785	rs6508151	2.2847e-07	-0.711789	-0.696149	8.47538e-05	-1.69745	-0.367203
50262792	rs6508152	2.33259e-07	-0.694273	-0.69292	8.53841e-05	-1.69482	-0.362417
50262904	rs191288910	2.27164e-07	-1.17734e-10	-1.41367	0.000163083	-1.17734e-10	-1.41014
50262963	rs6508153	5.81918e-07	-1.69959	1.22658	0.000854035	-1.54555	1.79112
50263221	rs189479567	2.43194e-07	-1.17734e-10	-1.34549	0.000166885	-1.17734e-10	-1.3871
50263317	rs79810340	3.56112e-07	-1.17734e-10	-0.9641	0.000288825	-1.17734e-10	-0.838581
50263437	rs9945328	5.7489e-07	-1.708	1.22283	0.000894312	-1.49371	1.78536
50263495	rs35713234	9.37218e-08	-0.935361	-1.36365	3.21416e-05	-1.69962	-1.33463
50263854	rs78794280	1.94349e-07	-1.56969	-3.0021e-10	0.000293413	-0.822821	-3.0021e-10
50263953	rs9948029	8.71171e-08	-1.69562	-0.676476	6.97779e-05	-1.50644	-0.752641
50264615	rs118144563	4.14299e-08	-1.71267	-1.40267	3.41632e-05	-1.56886	-1.40439
50264650	rs34362394	3.10317e-06	-1.42331	2.62415	0.00377406	-1.70367	3.43518
50265458	rs117980044	4.11318e-08	-1.71372	-1.40884	3.37808e-05	-1.57416	-1.41035
50265529	rs10853621	2.35384e-06	-1.39658	2.32104	0.00276504	-1.67014	3.09055
50265702	rs78604944	4.11425e-08	-1.71321	-1.40909	3.38619e-05	-1.57152	-1.41059
50265939	rs9304427	2.46562e-06	-1.40555	2.3764	0.00294878	-1.66656	3.15131
50266031	rs9304428	2.54123e-06	-1.39658	2.39764	0.00300751	-1.67014	3.1746
50266136	rs12969584	3.4065e-06	-1.39915	2.69325	0.00418904	-1.70858	3.54441
50266673	rs16955443	1.67725e-07	-1.71702	-3.0021e-10	0.000176533	-1.3309	-3.0021e-10
50266747	rs12456313	3.80181e-06	-1.35209	2.75598	0.00443799	-1.71875	3.61231
50266982	rs118071335	1.68202e-07	-1.71418	-3.0021e-10	0.00018226	-1.29897	-3.0021e-10
50267194	rs75634284	4.32374e-07	-0.165987	-0.604066	0.000239293	-0.580737	-0.445976
50267296	rs9958020	1.02606e-05	-1.39944	3.79616	0.017586	-1.67297	4.94342
50267370	rs4429382	2.40117e-06	-1.37924	2.32361	0.00310918	-1.59559	3.1333
50267435	rs4416120	4.68101e-07	-1.17734e-10	-0.690661	0.000414906	-1.17734e-10	-0.476351
50267550	rs9304429	2.60291e-07	-1.27755	-3.0021e-10	0.000127694	-1.65477	-3.0021e-10
50267885	rs6508154	5.28548e-06	-0.0912448	1.82462	0.00142261	-1.64439	2.40024
50268127	rs6508155	9.29032e-06	-1.4672	3.76458	0.0175226	-1.6417	4.90855
50268138	rs13381698	2.03787e-07	-1.52227	-3.0021e-10	0.000288344	-0.840247	-3.0021e-10
50268154	rs4578764	4.23964e-06	-1.43888	2.95177	0.00556345	-1.7084	3.82797
50268243	rs191672398	7.75941e-07	-0.185268	-3.0021e-10	0.000371182	-0.58771	-3.0021e-10
50268426	rs80170347	4.11621e-08	-1.70964	-1.41218	3.43175e-05	-1.55519	-1.41356
50268567	rs7235566	9.67656e-06	-1.42647	3.76458	0.0171207	-1.66491	4.90855
50269078	rs10853622	3.22901e-06	-1.39815	2.63873	0.00385392	-1.68624	3.43868
50269252	rs16955448	1.77478e-07	-0.679276	-0.981221	7.12551e-05	-1.3768	-0.861336
50269379	rs147797702	2.81071e-07	-1.20074	-3.0021e-10	0.000289289	-0.836976	-3.0021e-10
50269455	rs76474866	3.60719e-07	-0.332445	-0.6188	0.000204337	-0.722566	-0.462065
50269499	rs17383821	3.82802e-06	-1.44039	2.85115	0.00497721	-1.70964	3.71786
50270008	rs80019476	4.11612e-08	-1.71321	-1.40864	3.39282e-05	-1.57152	-1.40863
50270165	rs79546785	3.13337e-07	-1.09207	-3.0021e-10	0.000247662	-0.992338	-3.0021e-10
50270259	rs12953702	3.75548e-06	-1.41585	2.80748	0.00472066	-1.71351	3.66881
50270361	rs74375277	1.68391e-07	-1.71306	-3.0021e-10	0.000187636	-1.2699	-3.0021e-10
50270719	rs75050730	1.67887e-07	-1.71605	-3.0021e-10	0.000172774	-1.35242	-3.0021e-10
50270916	rs8097224	2.59131e-06	-1.47089	2.49146	0.00334976	-1.69994	3.31218
50271530	rs12968331	1.76206e-07	-1.66769	-3.0021e-10	0.000119757	-1.71894	-3.0021e-10
50271612	rs186478046	1.67429e-07	-1.71878	-3.0021e-10	0.000127583	-1.65564	-3.0021e-10
50271667	rs12968878	3.99189e-07	-1.17734e-10	-0.849909	0.000333501	-1.17734e-10	-0.694757
50271715	rs8097243	6.09911e-08	-1.67064	-1.05798	8.00798e-05	-1.18628	-0.935101
50271871	rs8097428	5.86199e-08	-1.71872	-1.04955	5.06286e-05	-1.65682	-0.923064
50272329	rs6508156	4.07896e-07	-0.828332	-3.0021e-10	0.000293013	-0.824185	-3.0021e-10
50272656	rs142972139	1.69214e-07	-1.70818	-3.0021e-10	0.000120702	-1.71108	-3.0021e-10
50273103	rs76434142	3.90729e-07	-1.17734e-10	-0.871331	0.000325372	-1.17734e-10	-0.719433
50273119	rs56127929	3.73607e-07	-0.761192	-0.154949	0.000205003	-0.802356	-0.379022
50273252	rs62081894	4.25482e-07	-0.786121	-3.0021e-10	0.000305676	-0.781878	-3.0021e-10
50273482	rs78927416	6.84749e-07	-1.17734e-10	-0.310292	0.000394983	-1.17734e-10	-0.525558
50273911	rs72918033	1.06755e-07	-0.94697	-1.22184	0.000113115	-0.558872	-1.21712
50274106	rs7238671	4.60088e-07	-0.707926	-3.0021e-10	0.000330595	-0.703508	-3.0021e-10
50274213	rs77082581	6.60701e-07	-1.17734e-10	-0.346043	0.000382506	-1.17734e-10	-0.557657
50274268	rs71367294	1.67413e-07	-1.71888	-3.0021e-10	0.000128928	-1.64515	-3.0021e-10
50274364	rs62081895	3.37949e-07	-0.877962	-0.138489	0.000185642	-0.916507	-0.364075
50274558	rs114131651	3.87559e-07	-1.17734e-10	-0.879476	0.000322395	-1.17734e-10	-0.728624
50274653	rs11877285	1.73219e-07	-1.68479	-3.0021e-10	0.000152712	-1.47585	-3.0021e-10
50274750	rs117821921	2.46453e-07	-1.33217	-3.0021e-10	0.000263276	-0.9312	-3.0021e-10
50274884	rs4452042	5.9987e-08	-1.31656	-1.42865	3.73775e-05	-1.47943	-1.4039
50275384	rs12458864	4.71821e-07	-1.5424	0.859657	0.00043044	-1.68289	1.2433
50275494	rs145017479	6.57246e-07	-1.17734e-10	-0.351286	0.000380712	-1.17734e-10	-0.56236
50275532	rs62081896	3.45871e-07	-0.993279	-3.0021e-10	0.0002375	-1.03423	-3.0021e-10
50275559	rs12458933	8.60857e-08	-1.00236	-1.38164	9.15704e-05	-0.586766	-1.40053
50275807	rs4467174	1.67419e-07	-1.71885	-3.0021e-10	0.000125009	-1.67602	-3.0021e-10
50275888	rs77447886	2.01616e-07	-1.53298	-3.0021e-10	0.000120623	-1.71173	-3.0021e-10
50276256	rs7230601	3.26339e-07	-0.922782	-0.128625	0.000173729	-0.991791	-0.355113
50276306	rs76428246	3.97065e-07	-1.17734e-10	-0.855244	0.000331565	-1.17734e-10	-0.700578
50276307	rs62081897	3.45871e-07	-0.993279	-3.0021e-10	0.0002375	-1.03423	-3.0021e-10
50276484	rs62081898	3.66863e-07	-0.934356	-3.0021e-10	0.000262116	-0.935613	-3.0021e-10
50276508	rs140518702	6.55314e-07	-1.17734e-10	-0.35423	0.000379708	-1.17734e-10	-0.564999
50276727	rs145620076	6.55314e-07	-1.17734e-10	-0.35423	0.000379708	-1.17734e-10	-0.564999
50276873	rs75750183	1.74126e-07	-1.67957	-3.0021e-10	0.000154807	-1.46222	-3.0021e-10
50276934	rs80203133	3.98433e-07	-1.17734e-10	-0.851806	0.000332852	-1.17734e-10	-0.696705
50276938	rs78132131	4.08259e-07	0.0415788	-0.869021	0.000118024	-0.940328	-0.79319
50276952	rs13381740	3.45871e-07	-0.993279	-3.0021e-10	0.0002375	-1.03423	-3.0021e-10
50277715	rs62081899	3.1924e-07	-0.928862	-0.144538	0.000175673	-0.966209	-0.369569
50278563	rs112141078	2.6088e-07	-1.27528	-3.0021e-10	0.000141398	-1.55282	-3.0021e-10
50278686	rs13381333	3.45871e-07	-0.993279	-3.0021e-10	0.0002375	-1.03423	-3.0021e-10
50278854	rs11877891	1.74851e-07	-1.67541	-3.0021e-10	0.000156435	-1.45176	-3.0021e-10
50279358	rs62081900	3.44908e-07	-0.996066	-3.0021e-10	0.00023665	-1.03782	-3.0021e-10
50279536	rs74679918	3.93932e-07	-1.17734e-10	-0.863165	0.000328382	-1.17734e-10	-0.710226
50279733	rs62081901	3.45871e-07	-0.993279	-3.0021e-10	0.0002375	-1.03423	-3.0021e-10
50279817	rs77282284	6.60701e-07	-1.17734e-10	-0.346043	0.000382506	-1.17734e-10	-0.557657
50279857	rs62081902	3.49286e-07	-0.983454	-3.0021e-10	0.000239778	-1.02469	-3.0021e-10
50280013	rs79893360	6.60701e-07	-1.17734e-10	-0.346043	0.000382506	-1.17734e-10	-0.557657
50280249	rs10084031	2.73367e-07	-0.95327	-0.275261	0.000147749	-1.02092	-0.48797
50280577	rs140378613	6.46622e-07	-1.17734e-10	-0.367583	0.000375191	-1.17734e-10	-0.576967
50280620	rs144136919	2.27433e-07	-1.41249	-3.0021e-10	0.000155785	-1.45592	-3.0021e-10
50280756	rs78616008	3.88866e-07	-1.17734e-10	-0.87611	0.000323622	-1.17734e-10	-0.724824
50280854	rs35024856	4.79263e-08	-1.6861	-1.28358	5.71261e-05	-1.10451	-1.35463
50281225	rs62081903	3.66863e-07	-0.934356	-3.0021e-10	0.000262116	-0.935613	-3.0021e-10
50281471	rs75198550	6.55314e-07	-1.17734e-10	-0.35423	0.000379708	-1.17734e-10	-0.564999
50281843	rs117524434	1.73413e-07	-1.68367	-3.0021e-10	0.000132883	-1.61494	-3.0021e-10
50282057	rs10083939	3.45871e-07	-0.993279	-3.0021e-10	0.0002375	-1.03423	-3.0021e-10
50282122	rs10083941	3.45871e-07	-0.993279	-3.0021e-10	0.0002375	-1.03423	-3.0021e-10
50282587	rs117462285	6.36255e-07	-1.17734e-10	-0.383746	0.000369799	-1.17734e-10	-0.591442
50282804	rs62081904	3.74468e-07	-0.913838	-3.0021e-10	0.000256568	-0.957008	-3.0021e-10
50283085	rs4334396	8.91579e-08	-1.29233	-1.0566	4.78162e-05	-1.46065	-1.17638
50283086	rs181526140	6.35223e-07	-1.17734e-10	-0.385369	0.000369262	-1.17734e-10	-0.592895
50283577	rs4530241	4.016e-08	-1.71888	-1.42759	3.22808e-05	-1.62014	-1.40979
50283625	rs75239539	5.95908e-07	-1.17734e-10	-0.449258	0.000348775	-1.17734e-10	-0.649976
50283641	rs57453934	3.24355e-07	-0.84054	-0.216966	0.000173477	-0.913105	-0.435252
50283664	rs57432871	3.30053e-07	-0.84054	-0.199552	0.000176235	-0.913105	-0.419477
50283744	rs150778618	1.79993e-07	-1.64643	-3.0021e-10	0.000232728	-1.05453	-3.0021e-10
50283745	rs13381281	3.27979e-07	-0.84054	-0.205855	0.000175232	-0.913105	-0.425188
50283780	rs13381888	3.30597e-07	-0.829631	-0.208815	0.000176598	-0.902655	-0.42787
50283870	rs12605738	3.95145e-07	-1.17734e-10	-0.860091	0.000329759	-1.17734e-10	-0.706041
50283973	rs13381401	3.28447e-07	-0.836153	-0.208815	0.000181431	-0.875656	-0.42787
50284066	rs13381399	3.40726e-07	-0.808716	-0.199552	0.000181692	-0.882611	-0.419477
50284138	rs13381403	3.24963e-07	-0.84054	-0.215092	0.000173772	-0.913105	-0.433555
50284433	rs75634824	3.32105e-07	-0.147671	-0.886223	0.00010236	-1.06438	-0.811528
50284778	rs4522501	3.76676e-06	0.510006	0.88462	0.00131378	-0.770215	1.44648
50285047	rs79343716	3.85955e-07	-0.883625	-3.0021e-10	0.000264223	-0.927608	-3.0021e-10
50285089	rs60955064	3.26478e-07	-0.829631	-0.221352	0.000174605	-0.902655	-0.439223
50285398	rs768048	3.39219e-07	-0.797608	-0.215092	0.00018107	-0.871963	-0.433555
50285549	rs2339422	3.41355e-07	-0.797608	-0.208815	0.000182102	-0.871963	-0.42787
50285552	rs1431747	2.40265e-07	-1.17734e-10	-1.3576	0.000183493	-1.17734e-10	-1.29222
50285912	rs8092051	3.33136e-07	-0.818654	-0.21214	0.000177929	-0.892136	-0.430882
50286076	rs117145315	3.32321e-07	-1.03324	-3.0021e-10	0.000433552	-0.43239	-3.0021e-10
50286374	rs9951810	5.03535e-07	-1.57362	0.955927	0.000492903	-1.66031	1.35622
50286433	rs13381756	3.90048e-07	-0.873075	-3.0021e-10	0.00026695	-0.917339	-3.0021e-10
50286527	rs59818759	3.32561e-07	-0.829631	-0.202891	0.000177549	-0.902655	-0.422503
50286657	rs147728598	2.1636e-07	-1.4624	-3.0021e-10	0.000124075	-1.68351	-3.0021e-10
50286755	rs62081908	1.78899e-07	-1.65252	-3.0021e-10	0.000228414	-1.07324	-3.0021e-10
50286808	rs56119117	2.98361e-07	-1.24359	0.102543	0.000428584	-0.952526	0.508611
50286989	rs75292330	3.84891e-07	-0.886385	-3.0021e-10	0.000144674	-1.52992	-3.0021e-10
50287253	rs62081909	3.51108e-07	-0.978252	-3.0021e-10	0.000240355	-1.02229	-3.0021e-10
50287397	rs74253987	3.6153e-07	-1.17734e-10	-0.949001	0.000266098	-1.17734e-10	-0.920537
50287511	rs139350533	1.76149e-07	-1.66802	-3.0021e-10	0.000159258	-1.43387	-3.0021e-10
50287836	rs62081910	3.86645e-07	-0.881837	-3.0021e-10	0.000265808	-0.921629	-3.0021e-10
50288020	rs6508159	3.41099e-07	-0.829631	-0.177541	0.000181676	-0.902655	-0.399523
50288118	rs3919651	3.86662e-06	0.524189	0.896602	0.00133721	-0.760954	1.45489
50288139	rs62081911	3.85955e-07	-0.883625	-3.0021e-10	0.000264223	-0.927608	-3.0021e-10
50288236	rs12373206	1.76422e-07	-1.66647	-3.0021e-10	0.00015984	-1.43023	-3.0021e-10
50288332	rs117013036	2.15681e-07	-1.46555	-3.0021e-10	0.000123931	-1.68468	-3.0021e-10
50288542	rs59364146	3.46941e-07	-0.818654	-0.171536	0.0001846	-0.892136	-0.394075
50288563	rs78733388	4.14377e-07	-0.812568	-3.0021e-10	0.000296036	-0.813919	-3.0021e-10
50288705	rs8085440	3.48118e-07	-0.818654	-0.168151	0.000185168	-0.892136	-0.391004
50288773	rs8085468	3.45006e-07	-0.827633	-0.168151	0.000190957	-0.861348	-0.391004
50289269	rs8089912	1.74983e-07	-1.67465	-3.0021e-10	0.00020057	-1.20324	-3.0021e-10
50289302	rs62081912	3.90048e-07	-0.873075	-3.0021e-10	0.00026695	-0.917339	-3.0021e-10
50289304	rs142547183	2.24014e-07	-1.17734e-10	-1.42764	0.000160149	-1.17734e-10	-1.4283
50289494	rs146694708	6.04517e-07	-1.17734e-10	-0.434915	0.000353266	-1.17734e-10	-0.63718
50289600	rs62081913	1.80746e-07	-1.64225	-3.0021e-10	0.000235661	-1.04201	-3.0021e-10
50290234	rs79400517	1.77296e-07	-1.66152	-3.0021e-10	0.00016168	-1.41878	-3.0021e-10
50290506	rs76269308	1.76422e-07	-1.66647	-3.0021e-10	0.00015984	-1.43023	-3.0021e-10
50290571	rs1835716	3.5248e-07	-0.818654	-0.155698	0.000187272	-0.892136	-0.379702
50290773	rs137916134	5.9343e-07	-1.17734e-10	-0.453425	0.000347481	-1.17734e-10	-0.653691
50291068	rs62081914	3.54283e-07	-0.969249	-3.0021e-10	0.000262145	-0.935502	-3.0021e-10
50291082	rs62081915	3.90048e-07	-0.873075	-3.0021e-10	0.00026695	-0.917339	-3.0021e-10
50291208	rs142580082	6.04517e-07	-1.17734e-10	-0.434915	0.000353266	-1.17734e-10	-0.63718
50291446	rs7235764	4.11863e-07	-0.818654	-3.0021e-10	0.000273764	-0.892136	-3.0021e-10
50291544	rs117282020	2.20174e-07	-1.44492	-3.0021e-10	0.000163139	-1.4098	-3.0021e-10
50291861	rs117681488	1.67774e-07	-1.71673	-3.0021e-10	0.000124353	-1.68128	-3.0021e-10
50291947	rs117935189	1.76699e-07	-1.6649	-3.0021e-10	0.000160428	-1.42656	-3.0021e-10
50291948	rs147276477	5.95101e-07	-1.17734e-10	-0.450613	0.000348353	-1.17734e-10	-0.651184
50292217	rs8095680	4.03681e-07	-0.838719	-3.0021e-10	0.000258694	-0.948757	-3.0021e-10
50292218	rs73957683	3.65733e-07	-0.81681	-0.120631	0.000186476	-0.928254	-0.347846
50292495	rs62081916	3.67e-07	-0.81681	-0.117172	0.000187063	-0.928254	-0.344703
50292655	rs62081917	4.06824e-07	-0.830965	-3.0021e-10	0.000279102	-0.872823	-3.0021e-10
50292682	rs62081918	3.82629e-07	-0.892279	-3.0021e-10	0.0002524	-0.973388	-3.0021e-10
50292719	rs62081919	3.99324e-07	-0.84957	-3.0021e-10	0.000256082	-0.958905	-3.0021e-10
50292921	rs8083197	3.99303e-07	-0.849625	-3.0021e-10	0.000256069	-0.958957	-3.0021e-10
50293171	rs8083288	6.71829e-07	-1.17734e-10	-0.329341	0.000388283	-1.17734e-10	-0.542669
50293227	rs8083645	3.70552e-07	-0.81681	-0.107541	0.000188708	-0.928254	-0.335944
50293980	rs8088046	3.38981e-07	-0.838859	-0.17454	0.00017394	-0.948888	-0.396801
50294099	rs144659614	5.81218e-07	-1.17734e-10	-0.474218	0.000341103	-1.17734e-10	-0.672216
50294104	rs12454726	4.02253e-08	-1.71877	-1.42608	3.17199e-05	-1.64283	-1.40463
50294267	rs78116615	3.67874e-07	-0.931603	-3.0021e-10	0.000488125	-0.31383	-3.0021e-10
50294291	rs1431743	6.38342e-07	-1.17734e-10	-0.38047	0.000370885	-1.17734e-10	-0.58851
50294357	rs118144216	1.77296e-07	-1.66152	-3.0021e-10	0.00016168	-1.41878	-3.0021e-10
50294456	rs141257329	5.67638e-07	-1.17734e-10	-0.49786	0.000334004	-1.17734e-10	-0.693248
50294645	rs62081920	3.86665e-07	-0.881785	-3.0021e-10	0.000254928	-0.96342	-3.0021e-10
50294678	rs1431742	6.36226e-08	-1.26139	-1.42499	3.89188e-05	-1.45521	-1.38771
50294730	rs62081921	3.94525e-07	-0.861661	-3.0021e-10	0.00025985	-0.944297	-3.0021e-10
50294950	rs150799127	5.85729e-07	-1.17734e-10	-0.466488	0.00034346	-1.17734e-10	-0.665332
50295173	rs138068401	2.36457e-06	0.929009	-3.0021e-10	0.000987339	0.390611	-3.0021e-10
50295177	rs1367848	1.76603e-07	-1.66544	-3.0021e-10	0.000160224	-1.42783	-3.0021e-10
50295203	rs143856400	5.7836e-07	-1.17734e-10	-0.479148	0.00033961	-1.17734e-10	-0.676605
50295240	rs147252609	5.7836e-07	-1.17734e-10	-0.479148	0.00033961	-1.17734e-10	-0.676605
50295369	rs117346962	1.77194e-07	-1.6621	-3.0021e-10	0.000161466	-1.4201	-3.0021e-10
50295545	rs1431741	3.66806e-07	-0.786245	-0.148268	0.000187133	-0.899624	-0.372956
50295649	rs28592006	3.73741e-07	-0.0716564	-0.844125	0.000112474	-1.015	-0.76668
50295817	rs8093979	3.65108e-07	-0.797334	-0.141817	0.000186287	-0.910015	-0.367098
50296009	rs151121332	5.82836e-07	-1.17734e-10	-0.471439	0.000341949	-1.17734e-10	-0.669741
50296103	rs77292380	1.76603e-07	-1.66544	-3.0021e-10	0.000160224	-1.42783	-3.0021e-10
50296346	rs143880838	5.84279e-07	-1.17734e-10	-0.468965	0.000342703	-1.17734e-10	-0.667538
50296458	rs17469012	4.28543e-07	-0.778954	-3.0021e-10	0.000293644	-0.822035	-3.0021e-10
50296652	rs117248904	2.86274e-07	-1.17734e-10	-1.18239	0.000237903	-1.17734e-10	-1.03254
50296663	rs77861829	5.81058e-07	-1.17734e-10	-0.474494	0.00034102	-1.17734e-10	-0.672462
50296948	rs10469015	6.89087e-07	-1.17734e-10	-0.303977	0.000397232	-1.17734e-10	-0.519882
50297068	rs77205948	5.79443e-07	-1.17734e-10	-0.477277	0.000340176	-1.17734e-10	-0.674939
50297394	rs76087955	5.88827e-07	-1.17734e-10	-0.461212	0.000345078	-1.17734e-10	-0.660631
50297468	rs76720868	2.28195e-07	-1.40914	-3.0021e-10	0.000126572	-1.66359	-3.0021e-10
50297519	rs117657983	6.0129e-07	-1.17734e-10	-0.440267	0.000351583	-1.17734e-10	-0.641956
50297528	rs56999267	3.81234e-07	-0.786245	-0.109687	0.000193811	-0.899624	-0.337896
50298045	rs17469081	3.98765e-07	-0.850972	-3.0021e-10	0.000262504	-0.934134	-3.0021e-10
50298585	rs17469109	3.98765e-07	-0.850972	-3.0021e-10	0.000262504	-0.934134	-3.0021e-10
50298624	rs17469158	3.94525e-07	-0.861661	-3.0021e-10	0.00025985	-0.944297	-3.0021e-10
50298633	rs138417757	6.01186e-07	-1.17734e-10	-0.440439	0.000351529	-1.17734e-10	-0.64211
50298796	rs77389483	1.76603e-07	-1.66544	-3.0021e-10	0.000160224	-1.42783	-3.0021e-10
50299109	rs143765349	5.73416e-07	-1.17734e-10	-0.487733	0.000339214	-1.17734e-10	-0.677772
50299840	rs149621133	3.02212e-07	-1.17734e-10	-1.12821	0.000228701	-1.17734e-10	-1.07199
50299920	rs10164268	3.11573e-07	-0.875558	-0.222153	0.000160001	-0.989272	-0.439948
50299921	rs142373070	1.72705e-05	2.30304	0.614368	0.00223405	0.0858753	1.12129
50300067	rs10163535	4.33294e-07	-0.767928	-3.0021e-10	0.000296823	-0.811265	-3.0021e-10
50300074	rs142039894	1.76603e-07	-1.66544	-3.0021e-10	0.000160224	-1.42783	-3.0021e-10
50300391	rs4940211	2.47884e-07	-1.62849	0.302103	0.000363204	-1.40902	0.799584
50300697	rs8083929	1.08749e-06	-1.17734e-10	0.152286	0.000708874	-1.17734e-10	0.059276
50300906	rs8095953	6.47152e-07	-1.17734e-10	-0.366763	0.000375466	-1.17734e-10	-0.576233
50300990	rs73955985	6.06767e-07	-1.17734e-10	-0.4312	0.000354439	-1.17734e-10	-0.633865
50301229	rs143642310	5.95101e-07	-1.17734e-10	-0.450613	0.000348353	-1.17734e-10	-0.651184
50301355	rs114489043	8.18564e-08	-1.21775	-1.21663	6.07848e-05	-1.22807	-1.16899
50301391	rs117050424	1.78374e-07	-1.65546	-3.0021e-10	0.000163905	-1.40512	-3.0021e-10
50301411	rs74671490	1.96158e-07	-0.28974	-1.27068	0.000122649	-0.457949	-1.23712
50301425	rs74600925	3.47763e-07	-0.07136	-0.916464	0.000116729	-0.900739	-0.843811
50301643	rs8097121	2.05553e-07	-1.51364	-3.0021e-10	0.00019644	-1.22405	-3.0021e-10
50301707	rs8097127	5.99793e-08	-1.55417	-1.19117	3.85982e-05	-1.71235	-1.13885
50301709	rs182758759	1.73546e-07	-1.6829	-3.0021e-10	0.000133441	-1.61074	-3.0021e-10
50301737	rs75368394	2.0662e-07	-0.255161	-1.2533	0.000129141	-0.425456	-1.21804
50301765	rs113902371	2.04091e-07	-0.267477	-1.2533	0.000127655	-0.437032	-1.21804
50301788	rs9954223	2.03876e-07	-0.267477	-1.25435	0.000127508	-0.437032	-1.21919
50301832	rs9954366	2.01373e-07	-0.28974	-1.24445	0.00012623	-0.457949	-1.20835
50301888	rs9954387	1.90985e-07	-0.346838	-1.24031	0.000120184	-0.511547	-1.20383
50301971	rs187419576	6.32559e-07	-1.17734e-10	-0.389571	0.000367876	-1.17734e-10	-0.596656
50302114	rs62081952	1.97049e-07	-1.55589	-3.0021e-10	0.00018372	-1.29099	-3.0021e-10
50302147	rs9956954	1.96293e-07	-0.314207	-1.24553	0.000123217	-0.480926	-1.20953
50302221	rs9946240	1.96293e-07	-0.314207	-1.24553	0.000123217	-0.480926	-1.20953
50302225	rs9957208	1.96293e-07	-0.314207	-1.24553	0.000123217	-0.480926	-1.20953
50302280	rs9957066	1.94131e-07	-0.326363	-1.24445	0.000121963	-0.492336	-1.20835
50302289	rs76955272	3.41121e-07	-1.17734e-10	-1.00711	0.000276488	-1.17734e-10	-0.882235
50302394	rs11082944	4.56573e-08	-1.59517	-1.42301	2.935e-05	-1.69623	-1.42888
50302448	rs28720976	1.99282e-07	-0.359255	-1.18537	0.0001261	-0.523193	-1.14413
50302476	rs28710315	1.98892e-07	-0.303112	-1.24347	0.000124788	-0.470508	-1.20728
50302526	rs117909868	1.78072e-07	-1.65716	-3.0021e-10	0.000163286	-1.4089	-3.0021e-10
50302726	rs75255207	3.70539e-07	-0.0627264	-0.861661	0.000124512	-0.894651	-0.785348
50302828	rs112096055	3.74084e-07	-0.0532044	-0.861661	0.000125352	-0.88793	-0.785348
50302866	rs77911615	3.75162e-07	-0.0532044	-0.858782	0.000125737	-0.88793	-0.782282
50302915	rs12959682	1.85524e-07	-1.61616	-3.0021e-10	0.000167753	-1.38191	-3.0021e-10
50302942	rs62081953	1.72767e-07	-1.6874	-3.0021e-10	0.000202108	-1.1956	-3.0021e-10
50303025	rs77161102	3.76307e-07	-0.0532044	-0.855734	0.000126145	-0.88793	-0.779037
50303080	rs9960305	3.76852e-07	-0.0532044	-0.854287	0.00012634	-0.88793	-0.777497
50303095	rs185564275	1.68026e-07	-1.71522	-3.0021e-10	0.000142241	-1.54688	-3.0021e-10
50303409	rs9949728	3.80795e-07	0.0068969	-0.90398	0.000125036	-0.845323	-0.830477
50303544	rs78229156	1.77775e-07	-1.65883	-3.0021e-10	0.000162674	-1.41266	-3.0021e-10
50303935	rs28418704	3.61565e-07	-0.0991292	-0.849774	0.00011511	-0.985824	-0.772692
50303991	rs1984342	3.73743e-07	-0.151091	-0.764686	0.000129731	-0.956634	-0.682308
50304044	rs78366935	2.84972e-07	-1.17734e-10	-1.18695	0.000206398	-1.17734e-10	-1.17459
50304283	rs75177472	3.79108e-07	-0.0532044	-0.84832	0.000127145	-0.88793	-0.771144
50304383	rs56399533	6.2142e-08	-1.5204	-1.18952	6.83641e-05	-1.18364	-1.09591
50304605	rs79241149	3.61276e-07	-0.107384	-0.842319	0.000123172	-0.926066	-0.764758
50304678	rs9963981	3.81949e-07	-0.0532044	-0.840854	0.000128159	-0.88793	-0.763199
50304685	rs74601030	3.8139e-07	-0.0532044	-0.842319	0.00012796	-0.88793	-0.764758
50304838	rs7239745	6.49071e-08	-1.5204	-1.14599	7.19421e-05	-1.18364	-1.0449
50304959	rs9966586	3.81949e-07	-0.0532044	-0.840854	0.000128159	-0.88793	-0.763199
50305011	rs9955760	3.82509e-07	-0.0532044	-0.839387	0.000128359	-0.88793	-0.761639
50305063	rs9955775	3.78884e-07	-0.0627264	-0.839387	0.000127499	-0.894651	-0.761639
50305186	rs76362387	3.79441e-07	-0.0627264	-0.837918	0.000127699	-0.894651	-0.760076
50305329	rs76980476	3.84264e-07	-0.0532044	-0.834811	0.000128986	-0.88793	-0.756771
50305494	rs79518038	3.80622e-07	-0.0627264	-0.834811	0.000128122	-0.894651	-0.756771
50305511	rs62081956	2.28943e-07	-1.40587	-3.0021e-10	0.000322176	-0.729303	-3.0021e-10
50305545	rs116940662	3.80622e-07	-0.0627264	-0.834811	0.000128122	-0.894651	-0.756771
50305573	rs9967152	3.84264e-07	-0.0532044	-0.834811	0.000128986	-0.88793	-0.756771
50305628	rs9956376	3.81184e-07	-0.0627264	-0.833337	0.000128323	-0.894651	-0.755203
50305708	rs9967408	3.8597e-07	-0.0532044	-0.830381	0.000129595	-0.88793	-0.75206
50305729	rs117516843	1.77482e-07	-1.66048	-3.0021e-10	0.000162067	-1.41639	-3.0021e-10
50305990	rs4940213	6.1578e-08	-1.48634	-1.2327	6.83712e-05	-1.12857	-1.15088
50306029	rs62081957	1.74927e-07	-1.67497	-3.0021e-10	0.000211932	-1.14814	-3.0021e-10
50306239	rs4638688	3.88788e-07	-0.13412	-0.74219	0.000134444	-0.944786	-0.65847
50306289	rs9947241	3.87754e-07	-0.0532044	-0.825768	0.000130232	-0.88793	-0.747155
50306321	rs9959370	3.88331e-07	-0.0532044	-0.824281	0.000130438	-0.88793	-0.745574
50306489	rs78062210	3.69728e-07	-0.0627264	-0.86385	0.000124222	-0.894651	-0.78768
50306510	rs78835166	3.69728e-07	-0.0627264	-0.86385	0.000124222	-0.894651	-0.78768
50306601	rs74542236	2.89828e-07	-0.251093	-0.918963	0.000102725	-1.02587	-0.846481
50306611	rs74406804	2.74188e-07	-0.293811	-0.931719	9.83661e-05	-1.05944	-0.856265
50306614	rs10502950	4.50968e-08	-1.6201	-1.41043	2.97653e-05	-1.68356	-1.4275
50306638	rs76093543	2.76424e-07	-0.293811	-0.923599	9.92269e-05	-1.05944	-0.847553
50306652	rs74641489	2.76424e-07	-0.293811	-0.923599	9.92269e-05	-1.05944	-0.847553
50306756	rs79335626	3.7899e-07	-0.0262282	-0.875607	0.000125882	-0.868844	-0.800209
50306952	rs79579873	3.99514e-07	-0.034953	-0.814142	0.000133564	-0.875024	-0.734798
50307080	rs9962392	4.14536e-07	-0.116206	-0.695978	0.000142963	-0.932251	-0.609567
50307150	rs117473697	2.42499e-07	-1.17734e-10	-1.34835	0.000161023	-1.17734e-10	-1.42285
50307252	rs9950339	4.12895e-07	-0.034953	-0.781197	0.000138318	-0.875024	-0.69982
50307270	rs9807286	1.7346e-07	-1.6834	-3.0021e-10	0.000156466	-1.45156	-3.0021e-10
50307351	rs9950448	4.12895e-07	-0.034953	-0.781197	0.000138318	-0.875024	-0.69982
50307440	rs9950558	4.13533e-07	-0.034953	-0.779654	0.000138545	-0.875024	-0.698182
50307529	rs1943100	6.43859e-08	-1.498	-1.17645	7.19975e-05	-1.14724	-1.08053
50307603	rs9962979	1.45381e-06	-0.142617	0.585215	0.000417274	-0.950721	0.480062
50307670	rs9950856	4.16102e-07	-0.034953	-0.773462	0.000139458	-0.875024	-0.691614
50307728	rs9951083	4.09664e-07	-0.034953	-0.789054	0.00013717	-0.875024	-0.708156
50307750	rs9950936	4.05761e-07	-0.0445252	-0.789054	0.000136244	-0.881796	-0.708156
50308132	rs17469388	4.5252e-08	-1.61047	-1.41663	2.95631e-05	-1.68896	-1.42891
50308249	rs187330888	2.10374e-07	-1.49046	-3.0021e-10	0.000122254	-1.6983	-3.0021e-10
50308276	rs1943101	4.4267e-08	-1.63778	-1.41133	3.03762e-05	-1.69561	-1.39513
50308340	rs80118519	3.57727e-07	-0.15986	-0.799716	0.000124236	-0.962744	-0.719474
50308393	rs1943102	1.77194e-07	-1.6621	-3.0021e-10	0.000161466	-1.4201	-3.0021e-10
50308432	rs10515956	2.05553e-07	-1.51364	-3.0021e-10	0.00019644	-1.22405	-3.0021e-10
50308699	rs80289134	4.01404e-07	-0.0262282	-0.818148	0.000133821	-0.868844	-0.739055
50308701	rs77481124	4.00804e-07	-0.0262282	-0.819643	0.000133609	-0.868844	-0.740643
50308772	rs16955498	3.25241e-07	-1.05478	-3.0021e-10	0.000263027	-0.932147	-3.0021e-10
50308840	rs28407519	4.03753e-07	-0.0262282	-0.812313	0.000134653	-0.868844	-0.732854
50308845	rs28485029	3.97029e-07	-0.0445252	-0.81081	0.000133133	-0.881796	-0.731258
50308878	rs28610143	3.93593e-07	-0.0397455	-0.824281	0.000132864	-0.869504	-0.745574
50308902	rs111627202	4.76341e-07	0.165415	-0.838626	0.00015021	-0.731536	-0.760829
50309008	rs62081958	5.39778e-08	-1.67978	-1.171	5.8567e-05	-1.1658	-1.26843
50309063	rs28398323	4.05285e-07	-0.0166058	-0.818148	0.000134737	-0.862021	-0.739055
50309065	rs1821121	1.77838e-07	-1.68062	0.0221474	0.000304851	-1.23837	0.453795
50309081	rs28659932	4.12626e-07	-0.00783543	-0.808969	0.000136907	-0.855795	-0.729302
50309084	rs118014726	2.40249e-07	-1.35767	-3.0021e-10	0.000138583	-1.57293	-3.0021e-10
50309291	rs28524721	4.09022e-07	-0.0166058	-0.808969	0.000136058	-0.862021	-0.729302
50309300	rs12954638	1.76556e-07	-1.66571	-3.0021e-10	0.000129612	-1.63985	-3.0021e-10
50309334	rs1367846	4.48493e-08	-1.61534	-1.42069	2.96341e-05	-1.68631	-1.42916
50309453	rs77721880	3.98361e-07	-0.0445252	-0.80746	0.000133608	-0.881796	-0.727699
50309461	rs78434669	4.16898e-07	0.000956641	-0.80746	0.000137986	-0.849548	-0.727699
50309584	rs11659663	4.54038e-08	-1.61047	-1.41328	2.95859e-05	-1.68896	-1.42814
50309615	rs114083506	4.03834e-07	-0.034953	-0.803389	0.000135029	-0.875024	-0.723888
50309626	rs79875724	4.00593e-07	-0.0445252	-0.801873	0.000134334	-0.881796	-0.722279
50309944	rs9959936	4.1177e-07	-0.106784	-0.712095	0.000141478	-0.925646	-0.626613
50309956	rs111664411	4.09016e-07	-0.0262282	-0.799363	0.000136518	-0.868844	-0.7191
50310166	rs75906728	4.08394e-07	-0.0262282	-0.800884	0.000136298	-0.868844	-0.720715
50310219	rs74650785	4.48441e-07	0.0657952	-0.799363	0.00014577	-0.803276	-0.7191
50310263	rs9949295	4.63538e-07	0.0657952	-0.766252	0.000150982	-0.803276	-0.683969
50310291	rs76434772	4.52889e-07	0.0756654	-0.799363	0.000146804	-0.796202	-0.7191
50310360	rs12959987	1.73499e-07	-1.68317	-3.0021e-10	0.000147333	-1.51171	-3.0021e-10
50310392	rs75112069	4.52889e-07	0.0756654	-0.799363	0.000146804	-0.796202	-0.7191
50310475	rs76796891	5.64548e-08	-1.68093	-1.12497	6.05383e-05	-1.17017	-1.23095
50310617	rs75070255	6.77264e-07	-1.17734e-10	-0.321283	0.000391102	-1.17734e-10	-0.535432
50310649	rs78714353	3.9684e-07	-0.0627264	-0.793086	0.00013393	-0.894651	-0.712436
50310680	rs75493591	3.28412e-07	-0.223305	-0.821769	9.94477e-05	-1.16187	-0.742904
50310710	rs77393461	4.08016e-07	-0.034953	-0.793086	0.000136584	-0.875024	-0.712436
50310772	rs9960581	4.43442e-07	0.00669639	-0.751474	0.000153603	-0.801728	-0.668306
50310911	rs77105189	4.02939e-07	-0.034953	-0.805606	0.000134781	-0.875024	-0.725729
50310920	rs115627213	3.91902e-07	-0.0627264	-0.805606	0.000132161	-0.894651	-0.725729
50310929	rs113795849	4.02939e-07	-0.034953	-0.805606	0.000134781	-0.875024	-0.725729
50311002	rs74571033	1.82298e-07	-1.6337	-3.0021e-10	0.00012225	-1.69833	-3.0021e-10
50311037	rs76212234	4.093e-07	-0.0166058	-0.808291	0.000136156	-0.862021	-0.728582
50311039	rs75762275	4.0538e-07	-0.0262282	-0.808291	0.00013523	-0.868844	-0.728582
50311097	rs78544169	4.07996e-07	-0.0166058	-0.811481	0.000135695	-0.862021	-0.731971
50311106	rs77947891	1.78374e-07	-1.65546	-3.0021e-10	0.000163905	-1.40512	-3.0021e-10
50311168	rs28762705	4.12488e-07	-0.0166058	-0.800533	0.000137282	-0.862021	-0.720342
50311273	rs28820319	4.07228e-07	-0.0262282	-0.803744	0.000135885	-0.868844	-0.723752
50311291	rs1431737	6.29996e-08	-1.48305	-1.21317	7.04204e-05	-1.12624	-1.12367
50311467	rs9953235	4.40082e-07	0.0194905	-0.771875	0.0001452	-0.836356	-0.689931
50311486	rs9953246	4.39395e-07	0.0194905	-0.773436	0.00014496	-0.836356	-0.691586
50311625	rs28587032	4.26492e-07	0.0292369	-0.812989	0.000139969	-0.829408	-0.733572
50311784	rs180776596	2.52388e-07	-1.30838	-3.0021e-10	0.000135331	-1.59668	-3.0021e-10
50311854	rs9953616	4.38766e-07	0.0470248	-0.802404	0.000143361	-0.816706	-0.722329
50311914	rs9956105	4.22381e-07	0.010653	-0.80409	0.00013944	-0.84265	-0.72412
50311962	rs9956125	4.2613e-07	0.0194905	-0.80409	0.00014032	-0.836356	-0.72412
50312029	rs9945323	4.22381e-07	0.010653	-0.80409	0.00013944	-0.84265	-0.72412
50312136	rs9956060	4.34679e-07	0.010653	-0.775389	0.000143753	-0.84265	-0.693658
50312217	rs9945509	4.22381e-07	0.010653	-0.80409	0.00013944	-0.84265	-0.72412
50312399	rs9956657	4.17244e-07	-0.00783543	-0.797839	0.000138535	-0.855795	-0.717482
50312496	rs1304552	7.10995e-08	-1.37364	-1.20162	8.74401e-05	-0.923768	-1.10968
50312504	rs9956597	3.7129e-07	-0.154856	-0.767504	0.000130139	-0.959258	-0.676544
50312516	rs111891224	3.38188e-07	-0.121854	-0.893889	0.000116328	-0.936206	-0.811781
50312562	rs79954978	5.05621e-07	-1.17734e-10	-0.613557	0.000434095	-1.17734e-10	-0.431139
50312580	rs9941424	4.34911e-07	0.0194905	-0.783694	0.000143391	-0.836356	-0.702468
50312809	rs9941425	3.40624e-07	-0.161425	-0.84714	0.000107122	-1.06055	-0.769888
50312965	rs77570551	1.70816e-07	-1.69876	-3.0021e-10	0.000146679	-1.51616	-3.0021e-10
50313014	rs9941430	3.91248e-07	-0.0675457	-0.802456	0.000119461	-0.999029	-0.722385
50313046	rs9941431	3.9391e-07	-0.0592574	-0.803964	0.000119924	-0.993553	-0.723986
50313451	rs78139846	3.08317e-07	-0.519321	-0.588895	0.000105314	-1.33617	-0.511287
50313646	rs75846297	4.12364e-07	-0.0592574	-0.75818	0.000125894	-0.993553	-0.675412
50313692	rs28748057	4.11732e-07	-0.0592574	-0.759715	0.000125689	-0.993553	-0.677039
50314106	rs28770857	4.11732e-07	-0.0592574	-0.759715	0.000125689	-0.993553	-0.677039
50314112	rs28872917	3.94449e-07	-0.102139	-0.759715	0.000122187	-1.02181	-0.677039
50314187	rs11664308	5.81275e-08	-1.57528	-1.20142	3.96124e-05	-1.70157	-1.12369
50314423	rs57192567	3.65982e-07	-1.17734e-10	-0.936761	0.000313634	-1.17734e-10	-0.756174
50314453	rs62081959	1.68458e-07	-1.71266	-3.0021e-10	0.000154623	-1.46341	-3.0021e-10
50314590	rs9941438	4.10472e-07	-0.0592574	-0.762779	0.000125281	-0.993553	-0.680287
50314697	rs9941411	4.09845e-07	-0.0592574	-0.764308	0.000125078	-0.993553	-0.681908
50314952	rs9941419	4.11418e-07	-0.0417871	-0.777947	0.000124716	-0.981988	-0.696371
50315007	rs9941444	4.63728e-07	0.0916067	-0.791653	0.000134395	-0.892704	-0.710915
50315015	rs61666749	3.17519e-07	-1.17734e-10	-1.07881	0.000266284	-1.17734e-10	-0.919838
50315341	rs2163547	5.9363e-08	-1.59181	-1.16386	4.17455e-05	-1.69514	-1.07767
50315438	rs7243567	7.13086e-08	-1.4714	-1.10093	8.14789e-05	-1.15341	-0.950643
50315451	rs9955427	4.19888e-07	-0.0242289	-0.775127	0.000126556	-0.970334	-0.69338
50315572	rs9966590	4.15308e-07	0.0196268	-0.829951	0.000122941	-0.941092	-0.751602
50315604	rs9955595	4.22786e-07	-0.0158369	-0.776641	0.00012706	-0.964753	-0.694986
50315677	rs9966461	4.22148e-07	-0.0158369	-0.778153	0.000126857	-0.964753	-0.69659
50315914	rs62083261	1.6784e-07	-1.71633	-3.0021e-10	0.000159227	-1.43407	-3.0021e-10
50316233	rs77259281	4.18851e-07	0.0281223	-0.829951	0.000123642	-0.935406	-0.751602
50316355	rs79494668	4.1604e-07	-0.033437	-0.775127	0.000125785	-0.97645	-0.69338
50316362	rs9946558	4.1604e-07	-0.033437	-0.775127	0.000125785	-0.97645	-0.69338
50316365	rs12956197	5.60864e-08	-1.62185	-1.1906	4.08086e-05	-1.67893	-1.11658
50316480	rs9958738	4.1541e-07	-0.033437	-0.776641	0.000125583	-0.97645	-0.694986
50316499	rs9946735	4.30331e-07	0.00185106	-0.776641	0.000128567	-0.952967	-0.694986
50316514	rs12454414	5.56759e-08	-1.62182	-1.19798	4.04517e-05	-1.67926	-1.12503
50316521	rs78636654	4.03555e-08	-1.71253	-1.42909	4.58085e-05	-1.25121	-1.42873
50316550	rs9958825	4.27363e-07	-0.00658273	-0.775127	0.000128051	-0.95859	-0.69338
50316561	rs58540764	3.64208e-07	-1.17734e-10	-0.941618	0.000308806	-1.17734e-10	-0.771689
50316755	rs1943139	1.69689e-07	-1.70537	-3.0021e-10	0.00014343	-1.53855	-3.0021e-10
50316966	rs78519105	3.67081e-07	-0.15712	-0.776641	0.00010866	-1.12119	-0.694986
50316969	rs28776175	4.44088e-07	0.00185106	-0.745173	0.000132619	-0.952967	-0.663953
50316971	rs62083262	2.14788e-07	-1.46969	-3.0021e-10	0.000200572	-1.20323	-3.0021e-10
50317109	rs117759638	7.157e-07	-1.17734e-10	-0.266083	0.000395215	-1.17734e-10	-0.524972
50317369	rs79256081	4.39855e-07	0.0196268	-0.772526	0.000130672	-0.941092	-0.690622
50317390	rs62083263	4.13777e-07	-0.0242289	-0.789789	0.000124603	-0.970334	-0.708936
50317438	rs1583203	2.21948e-07	-1.54309	0.106192	0.000270016	-1.42467	0.518754
50317484	rs74694262	4.32316e-07	0.0111512	-0.781338	0.000128725	-0.946758	-0.699969
50317530	rs79447102	7.448e-07	-1.17734e-10	-0.226229	0.000409366	-1.17734e-10	-0.489792
50317578	rs75850812	4.32316e-07	0.0111512	-0.781338	0.000128725	-0.946758	-0.699969
50317629	rs75541153	4.39716e-07	0.0281223	-0.781338	0.000130194	-0.935406	-0.699969
50317713	rs78363856	4.39716e-07	0.0281223	-0.781338	0.000130194	-0.935406	-0.699969
50317714	rs117789324	4.39716e-07	0.0281223	-0.781338	0.000130194	-0.935406	-0.699969
50317816	rs113806590	4.33383e-07	0.0196268	-0.78735	0.000128633	-0.941092	-0.706348
50317890	rs62083264	1.68465e-07	-1.71262	-3.0021e-10	0.000154584	-1.46367	-3.0021e-10
50317895	rs56405409	3.68286e-07	-1.71146	0.780973	0.000404604	-1.52375	1.02225
50318076	rs75675047	4.34278e-07	0.0703295	-0.835989	0.000127767	-0.896171	-0.758023
50318175	rs78579906	1.69155e-07	-1.70853	-3.0021e-10	0.000141712	-1.5506	-3.0021e-10
50318192	rs188414339	2.37772e-07	-1.36803	-3.0021e-10	0.000139963	-1.56302	-3.0021e-10
50318229	rs77928423	2.09739e-07	-1.49348	-3.0021e-10	0.000121195	-1.707	-3.0021e-10
50318241	rs62083265	1.67498e-07	-1.71838	-3.0021e-10	0.000168501	-1.37746	-3.0021e-10
50318247	rs11874333	1.6942e-07	-1.70696	-3.0021e-10	0.000142582	-1.54448	-3.0021e-10
50318363	rs76150089	4.46315e-07	0.0460275	-0.784348	0.000131347	-0.9234	-0.703163
50318569	rs28838039	4.50961e-07	0.0460275	-0.773992	0.000132798	-0.9234	-0.692176
50318692	rs28848907	4.52323e-07	0.0460275	-0.770976	0.000133223	-0.9234	-0.688978
50318744	rs138515571	7.7003e-07	-1.17734e-10	-0.192915	0.000421608	-1.17734e-10	-0.460326
50318974	rs7227123	7.26159e-08	-1.43942	-1.11474	8.39898e-05	-1.10558	-0.96813
50319328	rs12456541	3.2767e-07	-1.70877	0.661438	0.000347209	-1.53548	0.88101
50319452	rs116378847	3.55295e-07	-1.17734e-10	-0.966395	0.000304119	-1.17734e-10	-0.786984
50319495	rs74367874	3.54153e-07	-1.17734e-10	-0.969617	0.000302966	-1.17734e-10	-0.79078
50319530	rs79462033	4.36e-07	0.0156356	-0.777337	0.000121036	-1.01259	-0.695724
50319611	rs9945658	4.58401e-07	0.0640204	-0.775621	0.000134181	-0.911305	-0.693904
50319742	rs139920575	2.49866e-07	-1.17734e-10	-1.31842	0.000160536	-1.17734e-10	-1.42589
50319758	rs9945759	4.57615e-07	0.0640204	-0.777337	0.000133937	-0.911305	-0.695724
50319852	rs9956816	4.58401e-07	0.0640204	-0.775621	0.000134181	-0.911305	-0.693904
50320120	rs62083272	1.6775e-07	-1.71687	-3.0021e-10	0.000160175	-1.42813	-3.0021e-10
50320233	rs77054809	4.62758e-07	0.0734803	-0.775621	0.000135039	-0.904934	-0.693904
50320283	rs111310796	7.15737e-07	-0.266032	-3.0021e-10	0.000197224	-1.22006	-3.0021e-10
50320336	rs111413638	4.84034e-07	0.108951	-0.76614	0.000139711	-0.880974	-0.68385
50320478	rs77737200	4.62758e-07	0.0734803	-0.775621	0.000135039	-0.904934	-0.693904
50320520	rs7233401	8.77173e-08	-1.51898	-0.846246	0.000156997	-0.796491	-0.651681
50320554	rs77295098	4.66764e-07	0.082101	-0.775621	0.000135826	-0.899121	-0.693904
50320559	rs75105645	4.64635e-07	0.127248	-0.825341	0.000134002	-0.868571	-0.737977
50320622	rs7232287	8.78126e-08	-1.51789	-0.846246	0.000152771	-0.82378	-0.651681
50320629	rs11082945	1.73315e-07	-1.68423	-3.0021e-10	0.000152939	-1.47436	-3.0021e-10
50320773	rs78626264	4.65964e-07	0.082101	-0.777337	0.000135579	-0.899121	-0.695724
50320859	rs28857601	4.68967e-07	0.0916067	-0.780419	0.000136007	-0.892704	-0.698994
50320895	rs28793076	4.44901e-07	0.0420008	-0.783494	0.000122292	-0.995731	-0.702256
50320967	rs145738412	4.37635e-07	-1.17734e-10	-0.757959	0.000354761	-1.17734e-10	-0.632958
50321077	rs28892331	4.70415e-07	0.0916067	-0.777337	0.000136452	-0.892704	-0.695724
50321262	rs28790622	4.96105e-07	0.136868	-0.769424	0.000141887	-0.862038	-0.687332
50321295	rs28845188	4.74507e-07	0.100269	-0.777337	0.000137253	-0.886849	-0.695724
50321444	rs12955893	5.69083e-08	-1.60732	-1.19058	4.07222e-05	-1.6877	-1.10992
50321598	rs9945670	5.00073e-07	0.136868	-0.761459	0.00014309	-0.862038	-0.678887
50321645	rs9945756	4.74507e-07	0.100269	-0.777337	0.000137253	-0.886849	-0.695724
50321646	rs62083273	1.67708e-07	-1.71712	-3.0021e-10	0.000160668	-1.42506	-3.0021e-10
50321735	rs9946016	4.01419e-07	-0.072206	-0.772132	0.000120039	-1.02639	-0.690203
50321819	rs12604339	7.46265e-08	-1.41888	-1.10797	8.71334e-05	-1.07532	-0.961644
50321856	rs62083274	1.68001e-07	-1.71538	-3.0021e-10	0.000157776	-1.44322	-3.0021e-10
50321922	rs150116675	7.43315e-07	-1.17734e-10	-0.228225	0.000408645	-1.17734e-10	-0.491555
50322081	rs138563982	2.96406e-07	-1.14761	-3.0021e-10	0.000145617	-1.52342	-3.0021e-10
50322165	rs76458989	1.6771e-07	-1.71711	-3.0021e-10	0.000160649	-1.42518	-3.0021e-10
50322168	rs75051673	4.78645e-07	0.108951	-0.777337	0.000138062	-0.880974	-0.695724
50322237	rs74565407	4.79467e-07	0.108951	-0.775621	0.000138314	-0.880974	-0.693904
50322269	rs76398680	4.80209e-07	0.108951	-0.774075	0.000138541	-0.880974	-0.692264
50322512	rs62083275	1.67845e-07	-1.71631	-3.0021e-10	0.00015918	-1.43437	-3.0021e-10
50322534	rs112631156	5.91056e-07	0.145633	-0.603067	0.000170631	-0.856079	-0.50882
50322546	rs113644463	4.61964e-07	0.0734803	-0.777337	0.000134793	-0.904934	-0.695724
50322609	rs62083277	1.67948e-07	-1.71569	-3.0021e-10	0.000158221	-1.44041	-3.0021e-10
50322623	rs78829332	2.29133e-07	-1.40504	-3.0021e-10	0.000127323	-1.65768	-3.0021e-10
50322650	rs113794886	4.83249e-07	0.118525	-0.777337	0.000138961	-0.874488	-0.695724
50322769	rs76779252	4.84079e-07	0.118525	-0.775621	0.000139214	-0.874488	-0.693904
50322775	rs1080354	5.62085e-08	-1.6171	-1.19318	4.08247e-05	-1.68219	-1.11293
50322978	rs112921778	4.78645e-07	0.108951	-0.777337	0.000138062	-0.880974	-0.695724
50322980	rs113760958	4.79467e-07	0.108951	-0.775621	0.000138314	-0.880974	-0.693904
50323071	rs74819276	4.84079e-07	0.118525	-0.775621	0.000139214	-0.874488	-0.693904
50323343	rs77971780	4.78645e-07	0.108951	-0.777337	0.000138062	-0.880974	-0.695724
50323437	rs9952007	1.57263e-07	-0.354448	-1.42698	4.76875e-05	-1.21061	-1.42912
50323486	rs74809618	3.54085e-07	-1.17734e-10	-0.969807	0.000302275	-1.17734e-10	-0.793065
50323695	rs76842473	4.83249e-07	0.118525	-0.777337	0.000138961	-0.874488	-0.695724
50324071	rs78008726	4.92195e-07	0.136868	-0.777337	0.000140701	-0.862038	-0.695724
50324241	rs113837909	4.56946e-07	0.0734803	-0.788261	0.00013324	-0.904934	-0.707314
50324246	rs12970119	6.45032e-08	-1.53553	-1.1371	4.22975e-05	-1.71119	-1.04849
50324375	rs62083279	1.68063e-07	-1.71501	-3.0021e-10	0.000157278	-1.44639	-3.0021e-10
50324433	rs145428629	1.75931e-07	-1.66925	-3.0021e-10	0.000133826	-1.60786	-3.0021e-10
50324448	rs78639032	4.95e-07	0.145633	-0.780419	0.00014108	-0.856079	-0.698994
50324495	rs62083280	1.68063e-07	-1.71501	-3.0021e-10	0.000157278	-1.44639	-3.0021e-10
50325076	rs62083281	1.68124e-07	-1.71464	-3.0021e-10	0.000156812	-1.44935	-3.0021e-10
50325125	rs113678118	4.70919e-07	0.100269	-0.784928	0.000136152	-0.886849	-0.703778
50325208	rs113619663	4.7417e-07	0.108951	-0.78673	0.000136693	-0.880974	-0.705691
50325551	rs76210227	1.60331e-07	-0.438666	-1.32344	9.39307e-05	-0.666109	-1.29574
50325620	rs76099091	1.63544e-07	-0.418008	-1.32425	9.56203e-05	-0.647368	-1.29665
50325638	rs74515959	1.67868e-07	-1.71616	-3.0021e-10	0.000157417	-1.4455	-3.0021e-10
50325671	rs12604744	3.23937e-07	-1.17734e-10	-1.05879	0.000271992	-1.17734e-10	-0.898628
50325722	rs140306043	2.23731e-07	-1.17734e-10	-1.4289	0.000161536	-1.17734e-10	-1.41967
50325789	rs28657056	4.78731e-07	0.118525	-0.78673	0.000137582	-0.874488	-0.705691
50325983	rs75983472	2.31692e-07	-1.39393	-3.0021e-10	0.000127956	-1.65272	-3.0021e-10
50326035	rs28494889	4.7417e-07	0.108951	-0.78673	0.000136693	-0.880974	-0.705691
50326143	rs28730916	4.87593e-07	0.136868	-0.78673	0.000139306	-0.862038	-0.705691
50326150	rs17469528	1.70496e-07	-1.70063	-3.0021e-10	0.000145795	-1.5222	-3.0021e-10
50326292	rs28533056	4.65535e-07	0.078026	-0.774184	0.000124471	-0.972579	-0.707747
50326557	rs79517777	5.25905e-07	0.086655	-0.660878	0.000143295	-0.967014	-0.572481
50326813	rs150592064	7.09595e-07	-1.17734e-10	-0.27465	0.000371818	-1.17734e-10	-0.585997
50326885	rs10469016	9.85003e-08	-1.08436	-1.16493	0.000116434	-0.708739	-1.03834
50326972	rs76113698	5.78769e-07	0.118525	-0.596966	0.000168149	-0.874488	-0.505063
50326977	rs77549291	3.25295e-07	-1.17734e-10	-1.05461	0.000234446	-1.17734e-10	-1.04718
50327073	rs4940216	4.79055e-08	-1.69186	-1.27826	3.9976e-05	-1.59919	-1.21694
50327272	rs112015802	6.13295e-07	0.192421	-0.61292	0.00017388	-0.824158	-0.521879
50327301	rs111481065	7.20326e-07	0.361963	-0.621603	0.00018447	-0.755881	-0.531035
50327324	rs77607918	6.12228e-07	0.192421	-0.614661	0.000173561	-0.824158	-0.523714
50327615	rs78054033	5.80153e-07	0.136868	-0.61292	0.000167417	-0.862038	-0.521879
50327713	rs11665089	4.15956e-08	-1.68987	-1.42148	3.23478e-05	-1.60235	-1.42551
50327721	rs11665091	5.84168e-08	-1.35568	-1.41606	0.000106286	-0.500488	-1.33778
50327916	rs11659271	4.3912e-08	-1.63223	-1.42493	3.03234e-05	-1.66979	-1.42269
50328106	rs78859004	5.80153e-07	0.136868	-0.61292	0.000167417	-0.862038	-0.521879
50328315	rs7228674	4.37064e-08	-1.63692	-1.42493	3.02248e-05	-1.67305	-1.42269
50328319	rs118115661	3.98832e-07	-0.850805	-3.0021e-10	0.000120472	-1.71299	-3.0021e-10
50328935	rs11873067	1.59313e-07	-0.473312	-1.29516	9.39463e-05	-0.697505	-1.26417
50328981	rs76800869	5.81165e-07	0.136868	-0.611177	0.000167724	-0.862038	-0.520041
50329162	rs75849213	5.83198e-07	0.136868	-0.607685	0.000168343	-0.862038	-0.516361
50329382	rs74375265	5.85639e-07	0.136868	-0.603509	0.000169086	-0.862038	-0.511959
50329470	rs34006752	1.77075e-07	-1.66277	-3.0021e-10	0.000166178	-1.39134	-3.0021e-10
50329677	rs77089415	3.06541e-07	-1.17734e-10	-1.11399	0.000252074	-1.17734e-10	-0.97468
50329846	rs28549056	5.83589e-07	0.136868	-0.607015	0.000168462	-0.862038	-0.515654
50329976	rs146676974	3.8311e-06	1.41156	-3.0021e-10	0.00152217	0.823491	-3.0021e-10
50330029	rs12963929	4.16651e-08	-1.69205	-1.41763	3.23423e-05	-1.60031	-1.42771
50330256	rs28372486	5.84628e-07	0.145633	-0.614002	0.000168225	-0.856079	-0.52302
50330388	rs9951937	1.70496e-07	-1.70063	-3.0021e-10	0.000145795	-1.5222	-3.0021e-10
50330763	rs882333	4.37006e-08	-1.63689	-1.4251	3.04083e-05	-1.6672	-1.42248
50330778	rs35133008	4.83388e-08	-1.57632	-1.38479	3.50846e-05	-1.54868	-1.39796
50330813	rs16955522	1.33497e-07	-1.63441	-0.310849	0.00019085	-1.29396	0.0410478
50331011	rs113087004	5.56582e-07	0.086655	-0.604186	0.000152127	-0.967014	-0.512672
50331081	rs148241016	6.53787e-07	-1.17734e-10	-0.356563	0.000346756	-1.17734e-10	-0.65578
50331244	rs147007993	2.25618e-07	-1.17734e-10	-1.4205	0.000160242	-1.17734e-10	-1.42771
50331368	rs77707575	2.78229e-07	-1.17734e-10	-1.2109	0.000219241	-1.17734e-10	-1.11423
50331593	rs17384993	1.69633e-07	-1.70571	-3.0021e-10	0.000143254	-1.53978	-3.0021e-10
50331615	rs12607187	4.1461e-08	-1.69405	-1.42054	3.24709e-05	-1.59766	-1.42639
50331742	rs78939674	1.56668e-07	-0.493675	-1.29154	9.26014e-05	-0.715936	-1.26016
50331803	rs74412371	1.56668e-07	-0.493675	-1.29154	9.26014e-05	-0.715936	-1.26016
50332026	rs62083305	1.69685e-07	-1.7054	-3.0021e-10	0.000154406	-1.46482	-3.0021e-10
50332135	rs17385049	1.70654e-07	-1.69971	-3.0021e-10	0.000146235	-1.51919	-3.0021e-10
50332367	rs16955526	1.69767e-07	-1.70492	-3.0021e-10	0.000143667	-1.53691	-3.0021e-10
50332558	rs12967177	4.14892e-08	-1.69405	-1.41986	3.24416e-05	-1.59766	-1.4273
50332670	rs62083306	1.70154e-07	-1.70264	-3.0021e-10	0.000152674	-1.4761	-3.0021e-10
50332689	rs76245835	3.95818e-07	-1.17734e-10	-0.85839	0.000338575	-1.17734e-10	-0.679656
50332739	rs12967485	7.56099e-08	-1.66452	-0.849239	4.84371e-05	-1.65997	-0.964166
50333158	rs76628896	5.96015e-07	0.118525	-0.567603	0.000173431	-0.874488	-0.474134
50333169	rs12970827	4.14604e-08	-1.69461	-1.42	3.28747e-05	-1.58501	-1.42669
50333285	rs1007642	5.19813e-07	0.100269	-0.686145	0.000151166	-0.886849	-0.599173
50333397	rs11875222	1.7641e-07	-1.66653	-3.0021e-10	0.00014704	-1.51369	-3.0021e-10
50333671	rs11872103	1.86098e-07	-1.61307	-3.0021e-10	0.000161968	-1.417	-3.0021e-10
50334201	rs9947544	2.15067e-07	-0.219502	-1.24889	0.000111767	-0.574782	-1.21321
50334364	rs4939705	4.59456e-08	-1.58759	-1.4243	2.97721e-05	-1.6874	-1.42343
50334599	rs28520810	5.4605e-07	0.078026	-0.614661	0.000149622	-0.972579	-0.523714
50334900	rs141488564	2.34293e-07	-1.17734e-10	-1.38277	0.00016717	-1.17734e-10	-1.38539
50335078	rs117867028	1.93137e-07	-1.57594	-3.0021e-10	0.000168768	-1.37588	-3.0021e-10
50335132	rs1002225	5.96824e-07	0.127248	-0.57497	0.000173112	-0.868571	-0.481892
50335279	rs17469990	1.8365e-07	-1.62631	-3.0021e-10	0.000158339	-1.43966	-3.0021e-10
50335650	rs17470011	3.08847e-07	-1.1065	-3.0021e-10	0.000305712	-0.78176	-3.0021e-10
50335697	rs118005926	8.64251e-07	-0.0774809	-3.0021e-10	0.000222631	-1.09889	-3.0021e-10
50335715	rs116504973	6.67853e-08	-1.65116	-0.986698	4.2309e-05	-1.58926	-1.17015
50335913	rs12967780	4.24302e-08	-1.67227	-1.41922	3.18103e-05	-1.61754	-1.42707
50335927	rs112373415	2.08744e-07	-0.207905	-1.29033	0.000108216	-0.564649	-1.25562
50336047	rs7242706	5.92999e-08	-1.34034	-1.41639	0.00010734	-0.489742	-1.33865
50336202	rs148609490	2.34554e-07	-1.17734e-10	-1.38166	0.000171336	-1.17734e-10	-1.36078
50336281	rs142139008	1.04152e-06	-1.17734e-10	0.109095	0.00105949	-1.17734e-10	0.461144
50336854	rs9954488	6.19926e-07	0.114401	-0.524146	0.000172315	-0.949071	-0.406008
50336871	rs76834848	2.27294e-07	-1.17734e-10	-1.4131	0.000160293	-1.17734e-10	-1.4274
50336979	rs995419	4.23449e-08	-1.67544	-1.41806	3.19484e-05	-1.61273	-1.42756
50337584	rs34668770	1.79335e-07	-1.65009	-3.0021e-10	0.000132964	-1.61433	-3.0021e-10
50337605	rs118084955	2.24602e-07	-1.17734e-10	-1.42502	0.000160076	-1.17734e-10	-1.42876
50337632	rs4330004	2.12718e-07	-0.161086	-1.31829	0.000108936	-0.523684	-1.28996
50337688	rs1431735	2.04957e-07	-0.195439	-1.3211	0.000105376	-0.55375	-1.29311
50338010	rs1431734	6.22938e-08	-1.29109	-1.41639	0.000117161	-0.402201	-1.33865
50338179	rs76411036	1.85882e-07	-1.61423	-3.0021e-10	0.000161651	-1.41896	-3.0021e-10
50338422	rs142981576	2.41049e-07	-1.17734e-10	-1.35434	0.000168206	-1.17734e-10	-1.37921
50338593	rs1954957	1.50619e-07	-1.16837	-0.656216	0.00020253	-0.286983	-0.906533
50339029	rs714722	1.85019e-07	-1.61888	-3.0021e-10	0.000160377	-1.42687	-3.0021e-10
50339432	rs9964103	2.19125e-07	-0.11261	-1.33709	0.000111285	-0.481176	-1.31113
50339509	rs9963965	5.38882e-07	0.114401	-0.664249	0.000145371	-0.949071	-0.57604
50339729	rs78590093	5.73534e-07	0.164105	-0.651633	0.000163724	-0.843498	-0.562719
50339749	rs12458292	3.09483e-07	-1.70494	0.600497	0.000311271	-1.54931	0.785575
50340263	rs79899491	4.59001e-07	0.0961699	-0.806463	0.00012358	-0.960869	-0.72664
50340460	rs117363931	2.23705e-07	-1.17734e-10	-1.42902	0.000160092	-1.17734e-10	-1.42866
50340646	rs11082946	2.13037e-07	-0.351638	-1.12624	0.000106542	-0.792389	-1.04348
50340858	rs11082947	2.1546e-07	-0.351638	-1.11493	0.000107909	-0.792389	-1.03073
50340880	rs11082948	2.17167e-07	-0.340692	-1.11799	0.000108512	-0.783374	-1.03417
50340987	rs11082949	2.17167e-07	-0.340692	-1.11799	0.000108512	-0.783374	-1.03417
50341205	rs16955556	7.31816e-08	-1.52321	-1.02319	3.7479e-05	-1.68274	-1.19788
50341259	rs9953189	2.11774e-07	-0.374486	-1.10934	0.000106568	-0.811181	-1.02444
50341290	rs9952947	2.2366e-07	-0.340692	-1.08852	0.000112165	-0.783374	-1.00106
50341440	rs12605744	1.57744e-07	-1.59474	-0.18363	0.00020844	-1.3518	0.187045
50341564	rs76908163	7.64155e-07	-1.17734e-10	-0.200574	0.000396183	-1.17734e-10	-0.522525
50341763	rs8096023	1.11075e-07	-1.43905	-0.690086	0.000122965	-0.768983	-0.92352
50341869	rs142097299	1.99697e-07	-1.54254	-3.0021e-10	0.000125298	-1.67371	-3.0021e-10
50342154	rs8082829	4.76535e-08	-1.54978	-1.4256	3.02515e-05	-1.7062	-1.38866
50342156	rs56207171	1.68978e-07	-1.70958	-3.0021e-10	0.000119884	-1.71788	-3.0021e-10
50342349	rs78604678	2.39673e-07	-0.296185	-1.06388	0.000119293	-0.746643	-0.976173
50342467	rs74866114	1.87156e-07	-1.6074	-3.0021e-10	0.000163519	-1.40747	-3.0021e-10
50342709	rs12606370	2.5002e-07	-1.567	0.249198	0.000287396	-1.39011	0.546568
50342842	rs1835713	4.82709e-08	-1.54121	-1.4213	3.05647e-05	-1.70841	-1.37615
50343798	rs56690850	3.58202e-07	-1.17734e-10	-0.958247	0.000297315	-1.17734e-10	-0.809609
50343896	rs11082950	4.89665e-08	-1.51913	-1.42908	2.93451e-05	-1.71283	-1.41245
50344031	rs12607494	4.77741e-08	-1.55319	-1.41967	3.07427e-05	-1.70538	-1.37337
50344050	rs12605459	4.85325e-08	-1.52827	-1.42884	2.93233e-05	-1.71139	-1.41463
50344058	rs12607497	4.88491e-08	-1.52177	-1.42884	2.92873e-05	-1.71262	-1.41463
50344196	rs77222199	2.37117e-07	-0.319648	-1.05114	0.000118674	-0.766022	-0.961998
50344315	rs16955561	2.37117e-07	-0.319648	-1.05114	0.000118674	-0.766022	-0.961998
50344577	rs79929341	2.33413e-07	-0.319648	-1.06689	0.000116613	-0.766022	-0.979517
50344725	rs112315835	2.34893e-07	-0.319648	-1.06057	0.000117437	-0.766022	-0.972481
50344758	rs112834708	4.70049e-07	0.100269	-0.786776	0.000135886	-0.886849	-0.705739
50344830	rs11664482	3.29049e-07	-1.70626	0.66312	0.000548588	-1.32361	1.12656
50344917	rs16955566	2.34306e-07	-0.319648	-1.06307	0.00011711	-0.766022	-0.975268
50345028	rs16955568	2.50413e-07	-0.284945	-1.03129	0.000124849	-0.737348	-0.939953
50345257	rs28501638	4.46861e-07	0.114401	-0.851497	0.0001192	-0.949071	-0.774526
50345490	rs16955569	1.87608e-07	-1.60499	-3.0021e-10	0.000130653	-1.63186	-3.0021e-10
50345588	rs9646524	2.39445e-07	-0.307381	-1.05364	0.00011955	-0.755895	-0.964775
50345698	rs9966447	4.92922e-07	0.164105	-0.803099	0.000139468	-0.843498	-0.723067
50345726	rs9304432	2.46066e-07	-0.296185	-1.03756	0.000122836	-0.746643	-0.946911
50345783	rs9304433	2.45224e-07	-0.296185	-1.04099	0.000122369	-0.746643	-0.950717
50345940	rs117948664	6.67785e-07	-1.17734e-10	-0.335378	0.000353056	-1.17734e-10	-0.637776
50346162	rs137909565	1.87592e-07	-1.60508	-3.0021e-10	0.000164154	-1.4036	-3.0021e-10
50346228	rs9946140	5.26616e-07	0.164105	-0.736978	0.000149598	-0.843498	-0.65295
50346323	rs141192483	2.38949e-07	-1.17734e-10	-1.36309	0.000166427	-1.17734e-10	-1.38984
50346381	rs62083308	3.68036e-07	-0.931164	-3.0021e-10	0.000352446	-0.639505	-3.0021e-10
50346386	rs12604410	2.50809e-07	-0.273662	-1.04099	0.000124671	-0.728009	-0.950717
50346481	rs16955575	2.15549e-07	-1.46616	-3.0021e-10	0.000338266	-0.680569	-3.0021e-10
50346689	rs1431731	2.52385e-07	-0.261201	-1.04719	0.0001251	-0.717686	-0.9576
50346744	rs62083309	3.80584e-07	-0.897638	-3.0021e-10	0.00036653	-0.600321	-3.0021e-10
50346951	rs1431730	2.4926e-07	-0.273662	-1.04719	0.000123816	-0.728009	-0.9576
50346997	rs1893572	3.37957e-07	-1.70727	0.690839	0.000580726	-1.2926	1.15248
50347060	rs28409180	7.84371e-07	0.247859	-0.422321	0.000220705	-0.786102	-0.321474
50347067	rs1431729	2.59808e-07	-0.238411	-1.04099	0.000128368	-0.698784	-0.950717
50347189	rs1431728	4.14932e-07	-1.17734e-10	-0.81123	0.000355692	-1.17734e-10	-0.630338
50347489	rs2096994	8.50813e-07	-0.738433	0.64528	0.00313035	0.526081	1.01842
50347682	rs2082290	2.53763e-07	-0.252369	-1.05057	0.000126443	-0.703249	-0.961365
50348017	rs80329958	1.81146e-07	-1.64004	-3.0021e-10	0.000119772	-1.71881	-3.0021e-10
50348095	rs9964788	2.58203e-07	-0.238411	-1.04719	0.000127487	-0.698784	-0.9576
50348223	rs72920118	4.73019e-07	-0.579246	-0.100963	0.000867863	-0.114434	0.376067
50348383	rs12605630	2.58203e-07	-0.238411	-1.04719	0.000127487	-0.698784	-0.9576
50348418	rs146906744	2.5821e-07	-1.17734e-10	-1.28557	0.000186631	-1.17734e-10	-1.27527
50348565	rs12605684	3.83037e-07	-1.17734e-10	-0.891214	0.000324649	-1.17734e-10	-0.721658
50348576	rs12605728	2.58203e-07	-0.238411	-1.04719	0.000127487	-0.698784	-0.9576
50348923	rs9955549	7.37655e-07	0.285845	-0.521712	0.000204112	-0.759884	-0.42585
50349401	rs9956101	1.78396e-07	-0.553085	-1.10225	9.31166e-05	-0.956801	-1.01375
50349570	rs75807737	1.71215e-07	-0.614495	-1.08193	9.12316e-05	-1.00629	-0.984706
50349868	rs76452246	2.95682e-07	-0.860311	-0.28975	0.000106109	-1.65176	-0.188177
50349934	rs5008899	1.00467e-07	-0.808695	-1.42082	3.66978e-05	-1.478	-1.42369
50350009	rs1835712	2.23671e-07	-1.17734e-10	-1.42917	0.000167065	-1.17734e-10	-1.38602
50350050	rs1835711	1.01136e-07	-0.798016	-1.42486	3.59838e-05	-1.50212	-1.41921
50350059	rs1835710	9.36152e-08	-0.875291	-1.42486	3.46897e-05	-1.53874	-1.41921
50350178	rs1835709	2.52613e-07	-1.61898	0.311494	0.000130215	-1.69713	0.0619131
50350196	rs117971751	1.88667e-07	-1.59936	-3.0021e-10	0.000152924	-1.47446	-3.0021e-10
50350236	rs76404409	9.84913e-07	0.053209	-3.0021e-10	0.000239358	-1.02644	-3.0021e-10
50350354	rs7231652	4.58287e-08	-1.5927	-1.42174	2.9061e-05	-1.71211	-1.4229
50350490	rs2016581	1.82579e-07	-1.63216	-3.0021e-10	0.000132447	-1.61822	-3.0021e-10
50350511	rs7232087	4.6579e-08	-1.57697	-1.42122	2.91647e-05	-1.70809	-1.42335
50350936	rs78252488	1.1343e-06	-0.863938	1.05837	0.000422643	-1.66528	1.20741
50350990	rs77924276	1.13995e-06	-0.895151	1.09454	0.000429389	-1.68669	1.24465
50351078	rs11082951	6.92758e-07	-0.298664	-3.0021e-10	0.000380084	-0.564011	-3.0021e-10
50351137	rs1943119	4.57638e-08	-1.59903	-1.41682	2.89502e-05	-1.7126	-1.42622
50351169	rs1893571	3.46548e-07	-1.70275	0.71143	0.000454861	-1.49492	1.11051
50351210	rs1943118	5.39635e-08	-1.46173	-1.38931	4.214e-05	-1.50115	-1.26225
50351259	rs11872341	2.11187e-07	-1.60555	0.118943	0.000591591	-0.8804	0.758812
50351292	rs181098242	2.86929e-07	-1.17734e-10	-1.18011	0.000195002	-1.17734e-10	-1.23139
50351508	rs140047868	2.27308e-07	-1.17734e-10	-1.41304	0.000164821	-1.17734e-10	-1.39954
50351654	rs9957838	4.75846e-08	-1.56068	-1.41616	2.92573e-05	-1.70174	-1.42653
50351768	rs10048233	1.95696e-07	-1.56278	-3.0021e-10	0.000134676	-1.60153	-3.0021e-10
50351887	rs62083312	1.93597e-07	-1.57357	-3.0021e-10	0.000127831	-1.65369	-3.0021e-10
50352039	rs9948297	4.71111e-08	-1.57198	-1.41486	2.91368e-05	-1.70532	-1.42707
50352095	rs17385890	1.87701e-07	-1.60449	-3.0021e-10	0.000146367	-1.51829	-3.0021e-10
50352144	rs7232655	1.98212e-07	-1.55001	-3.0021e-10	0.000125932	-1.66866	-3.0021e-10
50352189	rs41331848	4.77506e-08	-1.56068	-1.41267	2.92202e-05	-1.70174	-1.4278
50352304	rs7233336	1.93961e-07	-1.57169	-3.0021e-10	0.000133642	-1.60924	-3.0021e-10
50352326	rs7233349	4.83134e-08	-1.54896	-1.41267	2.93374e-05	-1.69774	-1.4278
50352630	rs7233856	5.00931e-08	-1.69626	-1.2292	4.39332e-05	-1.71501	-1.00672
50352894	rs7234195	4.9246e-08	-1.5306	-1.41191	2.95311e-05	-1.69095	-1.42801
50352962	rs7238109	4.91144e-08	-1.53217	-1.41303	2.93672e-05	-1.69678	-1.42774
50353211	rs9964026	3.83326e-07	-1.71703	0.826572	0.000449055	-1.62119	1.22393
50353249	rs9964033	4.95585e-08	-1.52428	-1.41191	2.96042e-05	-1.68848	-1.42801
50353274	rs9964043	4.99171e-08	-1.51785	-1.41113	2.96749e-05	-1.6859	-1.4282
50353390	rs9951920	5.02444e-08	-1.51131	-1.41113	2.97545e-05	-1.68322	-1.4282
50353536	rs12965074	5.61636e-07	-0.50849	-3.0021e-10	0.000754034	0.121036	-3.0021e-10
50353638	rs16955601	4.62078e-07	-0.898808	0.195197	0.000982978	-0.459811	0.845996
50353740	rs9952189	5.05396e-08	-1.50467	-1.41191	2.98431e-05	-1.68044	-1.42801
50353966	rs150646358	1.80713e-07	-1.64244	-3.0021e-10	0.000124667	-1.67875	-3.0021e-10
50354059	rs28719994	4.97868e-08	-1.51892	-1.41267	2.95117e-05	-1.69181	-1.4278
50354153	rs72920123	2.40985e-06	-0.703939	1.65191	0.00487867	-0.254074	2.2423
50354340	rs78186154	1.32181e-06	-0.783135	1.13055	0.000456891	-1.66166	1.28171
50354434	rs16955607	2.4747e-06	-0.753373	1.7279	0.00508388	-0.313586	2.34302
50354592	rs6508164	3.36862e-07	-1.65033	0.630661	0.000369296	-1.60389	1.01109
50354643	rs17386079	1.90042e-07	-1.5921	-3.0021e-10	0.000148773	-1.50198	-3.0021e-10
50354847	rs7244689	7.08763e-08	-1.4417	-1.13671	4.47704e-05	-1.66231	-1.04055
50354906	rs7230693	3.62631e-07	-1.64318	0.697224	0.000393469	-1.61289	1.08349
50354908	rs7230699	6.93813e-08	-1.45151	-1.14822	4.39806e-05	-1.66682	-1.05384
50354938	rs7229882	6.84912e-08	-1.45885	-1.15379	4.3558e-05	-1.67003	-1.06028
50355064	rs16955620	6.98791e-08	-1.4417	-1.15088	4.40438e-05	-1.66231	-1.05691
50355122	rs9807201	6.98791e-08	-1.4417	-1.15088	4.40438e-05	-1.66231	-1.05691
50355131	rs145387101	4.71085e-07	-0.684307	-3.0021e-10	0.000192953	-1.24196	-3.0021e-10
50355211	rs76247728	6.2244e-07	-1.17734e-10	-0.405697	0.000578698	-1.17734e-10	-0.143621
50355277	rs16955626	6.79725e-08	-1.46382	-1.15642	4.33377e-05	-1.67205	-1.06333
50355288	rs12956650	1.67587e-07	-1.71784	-3.0021e-10	0.00014103	-1.55543	-3.0021e-10
50355316	rs16955630	6.89752e-08	-1.44917	-1.15642	4.36157e-05	-1.66566	-1.06333
50355807	rs9948007	1.28114e-06	-0.783135	1.09929	0.000442428	-1.66166	1.24954
50355982	rs9961242	7.19075e-08	-1.44917	-1.11479	4.57596e-05	-1.66566	-1.01535
50356422	rs9304434	2.01878e-07	-1.56906	0.0373793	0.00015806	-1.65129	0.209866
50356584	rs72920132	2.05453e-06	-0.737038	1.5255	0.00354156	-0.422469	2.09039
50356735	rs111633238	1.09242e-06	0.156802	-3.0021e-10	0.000923471	0.323737	-3.0021e-10
50356760	rs965971	3.9287e-07	-1.26605	0.400188	0.000234645	-1.70557	0.659248
50357019	rs16955635	5.93495e-06	-0.2095	2.05877	0.0186818	0.902372	2.42853
50357064	rs7240741	4.13528e-08	-1.6931	-1.42411	4.01189e-05	-1.39526	-1.41729
50357306	rs727515	1.19333e-07	-0.807775	-1.24965	3.39968e-05	-1.70257	-1.27556
50357440	rs727514	2.44429e-07	-0.0317532	-1.30867	7.70267e-05	-0.836142	-1.32411
50357472	rs72920137	1.75056e-07	-1.67424	-3.0021e-10	0.000128934	-1.6451	-3.0021e-10
50357551	rs7241166	1.36404e-07	-1.52077	-0.402954	7.31168e-05	-1.54079	-0.671557
50357743	rs35622093	3.14904e-07	0.221194	-1.30827	0.000123838	-0.638309	-1.04712
50357795	rs11082952	3.53118e-07	0.352302	-1.32485	0.000133	-0.544937	-1.06912
50357942	rs1319619	3.65121e-07	0.358771	-1.29789	0.000142477	-0.535036	-1.01018
50358102	rs984704	3.34475e-07	0.271104	-1.29789	0.000133385	-0.60098	-1.01018
50358109	rs62083314	3.3632e-07	0.251904	-1.27319	3.76056e-05	-1.71195	-1.1653
50358621	rs67944814	4.94367e-08	-1.57809	-1.36056	3.72241e-05	-1.60675	-1.2807
50358973	rs16955652	1.76291e-07	-1.66721	-3.0021e-10	0.000144503	-1.5311	-3.0021e-10
50358980	rs7232349	3.20369e-07	0.230116	-1.29999	0.000124051	-0.669767	-1.01395
50359002	rs12958987	6.23857e-08	-1.28518	-1.42083	3.06795e-05	-1.69749	-1.38331
50359109	rs9948149	2.85037e-07	0.113002	-1.29973	0.000113945	-0.755209	-1.01348
50359390	rs149848816	1.68531e-07	-1.71223	-3.0021e-10	0.000132661	-1.61661	-3.0021e-10
50359588	rs12604857	3.19065e-07	0.205923	-1.27987	0.000127238	-0.679884	-0.978456
50359614	rs34899419	6.3585e-08	-1.26417	-1.4228	3.04165e-05	-1.70027	-1.38915
50360176	rs111607397	2.77331e-07	0.0591174	-1.27325	0.000114091	-0.786972	-0.980435
50360244	rs73469506	3.18046e-07	0.198171	-1.27532	0.000127035	-0.689363	-0.970573
50360462	rs116976127	1.94423e-07	-1.56931	-3.0021e-10	0.000123777	-1.68592	-3.0021e-10
50360650	rs8094747	9.21352e-07	1.38478	-1.39828	5.42278e-05	-1.16046	-1.35075
50360651	rs8094748	9.47144e-07	1.41241	-1.39831	5.48666e-05	-1.1487	-1.3508
50360654	rs76831299	1.79006e-07	-1.65193	-3.0021e-10	0.000148641	-1.50287	-3.0021e-10
50360919	rs2116381	8.65488e-07	1.32986	-1.40591	5.23295e-05	-1.18361	-1.36323
50360995	rs2116380	8.40911e-07	1.29986	-1.40472	5.17814e-05	-1.19614	-1.36123
50361036	rs2156285	8.65488e-07	1.32986	-1.40591	5.23295e-05	-1.18361	-1.36323
50361058	rs2116379	8.22592e-07	1.29986	-1.42674	4.94144e-05	-1.19614	-1.40802
50361206	rs117696444	1.74684e-07	-1.67637	-3.0021e-10	0.000141946	-1.54896	-3.0021e-10
50361432	rs2187221	8.13766e-07	1.27271	-1.41038	5.07076e-05	-1.2074	-1.37093
50361584	rs2116378	8.59773e-07	1.32986	-1.41254	5.15471e-05	-1.18361	-1.3783
50361757	rs17386475	1.00653e-06	0.0749169	-3.0021e-10	0.000126594	-1.66342	-3.0021e-10
50361814	rs149583480	2.27064e-07	-1.17734e-10	-1.41411	0.000171841	-1.17734e-10	-1.35783
50362080	rs73469515	4.73935e-07	-1.17734e-10	-0.678275	0.000247078	-1.17734e-10	-0.994697
50362131	rs28703132	8.07014e-07	1.26438	-1.41038	4.97696e-05	-1.22607	-1.37093
50362203	rs28630913	7.85525e-07	1.23739	-1.41038	4.92284e-05	-1.23701	-1.37093
50362308	rs28459539	8.06021e-07	1.26438	-1.41161	4.96875e-05	-1.22607	-1.37258
50362311	rs28678524	8.28171e-07	1.29149	-1.41161	5.02399e-05	-1.21502	-1.37258
50362473	rs116989892	2.38943e-07	-1.17734e-10	-1.36312	0.000170711	-1.17734e-10	-1.36443
50362783	rs9964377	7.92918e-07	1.24568	-1.40931	5.02402e-05	-1.21854	-1.36905
50363061	rs9966970	8.45591e-08	-1.25107	-1.15082	0.000226196	-0.148545	-0.934455
50363824	rs12954536	1.67455e-07	-1.71863	-3.0021e-10	0.000152545	-1.47695	-3.0021e-10
50363895	rs8083955	8.16465e-07	1.27271	-1.40707	5.09988e-05	-1.2074	-1.3652
50363934	rs34305227	8.3194e-07	1.29149	-1.40707	5.06119e-05	-1.21502	-1.3652
50364022	rs112049267	2.34364e-06	0.155182	0.764932	0.00111772	-0.937872	1.45252
50364137	rs12957268	8.12917e-07	1.27271	-1.41143	5.06139e-05	-1.2074	-1.37278
50364321	rs55775712	8.73901e-07	1.34069	-1.40707	5.37035e-05	-1.15573	-1.3652
50364452	rs55678240	8.48028e-07	1.31064	-1.40707	5.30177e-05	-1.16858	-1.3652
50364508	rs34486623	2.95936e-07	0.0130954	-1.1623	4.41587e-05	-1.69109	-1.02552
50364796	rs9960035	2.71363e-07	0.145791	-1.38168	0.00023067	0.273571	-1.33698
50364811	rs9948032	2.58857e-07	0.0986092	-1.38168	0.000219688	0.224788	-1.33698
50364871	rs13313672	8.26236e-07	1.28345	-1.40591	5.25118e-05	-1.18013	-1.36323
50365357	rs9962954	7.7542e-07	1.21878	-1.40472	5.00794e-05	-1.22956	-1.36123
50365388	rs9950718	7.96568e-07	1.24568	-1.40472	5.06343e-05	-1.21854	-1.36123
50365816	rs117882631	1.91038e-07	-1.58687	-3.0021e-10	0.000123675	-1.68675	-3.0021e-10
50366152	rs142564714	2.50201e-07	-1.31708	-3.0021e-10	0.000140959	-1.55594	-3.0021e-10
50366291	rs10853623	7.77341e-07	1.21878	-1.40224	5.02844e-05	-1.22956	-1.35715
50366390	rs117625587	1.79102e-07	-1.65139	-3.0021e-10	0.000148784	-1.5019	-3.0021e-10
50366632	rs12605902	2.17587e-06	0.101982	0.743859	0.00105435	-0.972081	1.42836
50366637	rs10853624	7.49619e-07	1.18377	-1.40355	4.87447e-05	-1.25851	-1.3593
50366840	rs10502951	7.55806e-07	1.19199	-1.40355	4.96326e-05	-1.24045	-1.3593
50366875	rs79193074	1.01287e-07	-1.57086	-0.650523	5.31927e-05	-1.62973	-0.900753
50366941	rs10502952	7.7091e-07	1.21052	-1.40229	4.93705e-05	-1.24782	-1.35723
50366942	rs12185377	7.20253e-08	-1.16258	-1.39975	3.14219e-05	-1.7147	-1.34219
50367079	rs17386683	1.66581e-05	2.88131	-3.0021e-10	0.00166921	0.915705	-3.0021e-10
50367134	rs1006262	7.11423e-07	1.13613	-1.40821	4.815e-05	-1.26294	-1.36714
50367297	rs1006263	7.31382e-07	1.16266	-1.40707	4.87596e-05	-1.2523	-1.3652
50367369	rs1006264	7.30553e-07	1.16266	-1.40821	4.86652e-05	-1.2523	-1.36714
50367412	rs1573411	6.90289e-07	1.10971	-1.41195	4.73558e-05	-1.27346	-1.37325
50367527	rs9783901	7.39877e-07	1.17159	-1.40445	4.87604e-05	-1.26266	-1.35483
50367700	rs4998815	7.52239e-07	1.19199	-1.40828	4.92387e-05	-1.24045	-1.36727
50367848	rs1074057	2.03058e-06	0.0605564	0.716174	0.000994736	-0.998526	1.3966
50367936	rs78677431	6.74918e-07	-1.17734e-10	-0.324754	0.000219384	-1.17734e-10	-1.11358
50368222	rs72920172	6.37904e-07	-0.381157	-3.0021e-10	0.000199285	-1.20967	-3.0021e-10
50368768	rs1573410	6.27459e-07	1.00842	-1.40609	4.45963e-05	-1.33934	-1.36741
50368797	rs1573409	7.21398e-07	1.15013	-1.40828	4.77533e-05	-1.27109	-1.36727
50368921	rs78142466	2.03058e-06	0.0605564	0.716174	0.000994736	-0.998526	1.3966
50369520	rs1560521	1.88668e-07	-0.223568	-1.37579	0.000147802	-0.179119	-1.32941
50369934	rs77688221	1.96736e-07	-1.55748	-3.0021e-10	0.000233827	-1.04982	-3.0021e-10
50370311	rs8098877	9.80719e-08	-1.58	-0.673647	5.23233e-05	-1.6262	-0.920763
50370711	rs72920173	3.8369e-07	-0.889509	-3.0021e-10	0.000126739	-1.66227	-3.0021e-10
50370920	rs7239852	2.88626e-07	0.193608	-1.36782	0.000226941	0.2389	-1.31861
50371345	rs76242289	1.67476e-07	-1.7185	-3.0021e-10	0.000124245	-1.68214	-3.0021e-10
50371427	rs116968726	1.99094e-07	-1.54557	-3.0021e-10	0.000126552	-1.66375	-3.0021e-10
50371724	rs12966968	2.22048e-07	-0.376139	-1.06031	5.45548e-05	-1.60448	-0.90072
50371826	rs12967277	2.29155e-07	-0.357286	-1.04766	5.50867e-05	-1.60989	-0.885599
50371995	rs117929956	1.02881e-06	0.0968166	-3.0021e-10	0.000321978	-0.729919	-3.0021e-10
50372024	rs1431752	4.94675e-08	-1.70767	-1.23035	5.63549e-05	-1.35398	-1.11875
50372170	rs34923505	7.40151e-08	-1.14767	-1.38741	3.20649e-05	-1.71489	-1.32175
50372323	rs139458869	2.63777e-07	-1.17734e-10	-1.26424	0.000197981	-1.17734e-10	-1.21623
50372363	rs78395048	1.67639e-07	-1.71753	-3.0021e-10	0.000121908	-1.70114	-3.0021e-10
50372475	rs12604264	2.19731e-07	-0.216626	-1.23031	0.000100739	-0.985276	-0.906592
50372547	rs72920181	3.37286e-07	0.35131	-1.36972	0.000242707	0.308627	-1.32117
50372680	rs9956515	7.0177e-07	1.12365	-1.40939	4.71676e-05	-1.28151	-1.36919
50372733	rs117798307	1.0047e-06	0.0731028	-3.0021e-10	0.00163145	0.89282	-3.0021e-10
50372791	rs145204217	1.84601e-07	-1.62115	-3.0021e-10	0.000165832	-1.39343	-3.0021e-10
50372821	rs35938312	2.60049e-07	-0.244531	-1.03394	5.44482e-05	-1.6366	-0.870553
50373101	rs117480697	4.75657e-07	-1.17734e-10	-0.674648	0.000186511	-1.17734e-10	-1.27591
50373124	rs35879011	7.17572e-08	-1.18412	-1.38193	3.23986e-05	-1.71321	-1.31307
50373807	rs8088779	6.91256e-07	1.11068	-1.41151	4.75373e-05	-1.26996	-1.37293
50374030	rs1030594	7.18685e-08	-1.17311	-1.39139	3.16919e-05	-1.71443	-1.33391
50374155	rs1030593	7.91796e-08	-1.08144	-1.38618	3.18088e-05	-1.71892	-1.32574
50374721	rs1030592	8.48732e-08	-0.998342	-1.39984	3.14757e-05	-1.70754	-1.34765
50374756	rs118139608	1.76364e-07	-1.66679	-3.0021e-10	0.000144618	-1.53031	-3.0021e-10
50375592	rs7506794	4.96813e-08	-1.70628	-1.22743	5.49702e-05	-1.3825	-1.11511
50375808	rs17478130	1.76995e-07	-1.66322	-3.0021e-10	0.000145595	-1.52357	-3.0021e-10
50376082	rs17387036	3.59106e-07	0.0548685	-1.0106	5.28642e-05	-1.69426	-0.842412
50376400	rs75946017	7.23588e-07	-0.255123	-3.0021e-10	0.000569808	-0.159103	-3.0021e-10
50376488	rs112648558	6.79794e-07	-0.317555	-3.0021e-10	0.000217262	-1.1233	-3.0021e-10
50376618	rs117676138	1.00648e-06	0.0748669	-3.0021e-10	0.00163492	0.89495	-3.0021e-10
50376909	rs6508168	8.35343e-07	1.18039	-1.29189	5.65015e-05	-1.25591	-1.21423
50377379	rs117412448	1.69976e-07	-1.70369	-3.0021e-10	0.000123765	-1.68602	-3.0021e-10
50378192	rs75510319	1.83851e-06	-0.0326792	0.710045	0.000931296	-1.05739	1.38957
50378351	rs8095147	6.97082e-07	1.08666	-1.3791	4.58662e-05	-1.35656	-1.32211
50378591	rs138522310	7.03744e-07	-0.282929	-3.0021e-10	0.00021932	-1.11387	-3.0021e-10
50378807	rs1431749	4.89786e-08	-1.70489	-1.24307	5.46476e-05	-1.3688	-1.1347
50379032	rs4384683	1.09017e-06	1.54643	-1.39169	3.38644e-05	-1.59253	-1.38951
50379175	rs55866033	5.19414e-08	-1.70389	-1.18533	5.86475e-05	-1.37367	-1.05919
50379566	rs143913489	3.31102e-07	-1.03692	-3.0021e-10	0.000196078	-1.22589	-3.0021e-10
50379832	rs35002729	7.92181e-08	-1.08058	-1.38656	3.18007e-05	-1.71858	-1.32633
50380049	rs35063233	1.85267e-07	-0.713633	-0.903915	5.13984e-05	-1.68644	-0.878353
50380083	rs76673464	4.86452e-07	-1.17734e-10	-0.652206	0.000372282	-1.17734e-10	-0.584751
50380191	rs78367413	5.10374e-06	1.69838	-3.0021e-10	0.00141284	0.748957	-3.0021e-10
50380235	rs16955721	1.24095e-07	-0.81343	-1.20486	4.21145e-05	-1.69095	-1.07305
50380636	rs72920200	1.68055e-07	-1.71505	-3.0021e-10	0.000166976	-1.38655	-3.0021e-10
50380791	rs2116382	1.81537e-07	-0.224948	-1.41294	3.01856e-05	-1.67854	-1.4185
50380889	rs73456875	9.69235e-08	-1.57913	-0.686288	5.11498e-05	-1.63626	-0.933387
50381206	rs2032256	3.4046e-07	0.244188	-1.25324	0.000274247	0.296061	-1.18643
50381353	rs11659401	3.34739e-07	-0.0306071	-0.995386	5.44822e-05	-1.683	-0.823527
50381452	rs58604490	9.7063e-08	-1.56659	-0.697398	5.11612e-05	-1.62697	-0.942455
50381562	rs117715492	1.69443e-07	-1.70683	-3.0021e-10	0.000128864	-1.64564	-3.0021e-10
50381670	rs6508169	2.75383e-07	0.0478075	-1.26899	0.000220925	0.0970347	-1.20361
50382025	rs6508170	3.23244e-07	0.186861	-1.2478	0.000260427	0.237976	-1.18005
50382386	rs8088653	2.4095e-07	-1.17734e-10	-1.35476	0.000172278	-1.17734e-10	-1.35529
50382467	rs16955732	1.77443e-07	-1.66069	-3.0021e-10	0.000146283	-1.51886	-3.0021e-10
50382766	rs112349071	1.72069e-07	-0.352856	-1.33859	7.83414e-05	-1.05148	-1.09185
50382889	rs117564411	5.95135e-08	-1.67262	-1.08052	4.98525e-05	-1.48705	-1.10829
50383144	rs4939707	4.78513e-07	0.760143	-1.42881	3.92472e-05	-1.41786	-1.41666
50383882	rs60842805	2.71891e-07	0.189535	-1.42348	0.000245508	0.406967	-1.40804
50384227	rs28429834	1.99463e-07	-1.54372	-3.0021e-10	0.000225974	-1.08398	-3.0021e-10
50384350	rs139323355	2.52413e-07	-1.17734e-10	-1.30828	0.000168977	-1.17734e-10	-1.37464
50384470	rs17478731	1.74554e-07	-1.67711	-3.0021e-10	0.000141735	-1.55044	-3.0021e-10
50384946	rs147947841	1.13543e-05	2.498	-3.0021e-10	0.00244725	1.29832	-3.0021e-10
50384997	rs149038976	1.95779e-07	-1.56236	-3.0021e-10	0.000297698	-0.808322	-3.0021e-10
50385253	rs151139322	1.59067e-06	-1.17734e-10	0.532568	0.00142966	-1.17734e-10	0.760793
50385281	rs72922207	6.0864e-08	-1.64235	-1.08835	4.60609e-05	-1.55886	-1.11557
50385494	rs117371166	1.73837e-07	-1.68123	-3.0021e-10	0.000140554	-1.55881	-3.0021e-10
50385514	rs1560520	1.86274e-07	-0.452405	-1.15972	5.06079e-05	-1.564	-1.0163
50385517	rs1110616	6.99898e-08	-1.33471	-1.25628	4.02858e-05	-1.67795	-1.13045
50385546	rs73456885	1.38313e-07	-1.71855	-0.191274	8.92287e-05	-1.48862	-0.524577
50386214	rs2156286	1.93506e-07	-0.433307	-1.14073	5.18778e-05	-1.56265	-0.992863
50386335	rs752870	7.51807e-08	-1.31597	-1.20348	4.27593e-05	-1.68378	-1.06504
50386669	rs62098988	2.39923e-07	-1.35903	-3.0021e-10	0.000128767	-1.6464	-3.0021e-10
50386699	rs75177260	2.27816e-07	-1.17734e-10	-1.41081	0.000168515	-1.17734e-10	-1.37738
50387186	rs147924677	3.72044e-07	-0.920331	-3.0021e-10	0.000845956	0.236065	-3.0021e-10
50387901	rs117313116	2.00727e-07	-1.5374	-3.0021e-10	0.000228696	-1.07201	-3.0021e-10
50388123	rs11872222	1.74187e-07	-1.67922	-3.0021e-10	0.000148552	-1.50346	-3.0021e-10
50388341	rs145359420	2.56048e-07	-1.17734e-10	-1.29398	0.000189738	-1.17734e-10	-1.25876
50388352	rs7227223	1.39162e-07	-1.71247	-0.191238	8.98758e-05	-1.61803	-0.387941
50388655	rs56383134	7.40763e-08	-1.37379	-1.16046	4.68754e-05	-1.65777	-0.99914
50389039	rs11561595	7.55992e-08	-1.35686	-1.15703	4.67581e-05	-1.66461	-0.994809
50389142	rs117847393	1.74826e-07	-1.67555	-3.0021e-10	0.000136653	-1.58696	-3.0021e-10
50389193	rs77067843	1.75819e-07	-1.66989	-3.0021e-10	0.000137991	-1.57721	-3.0021e-10
50389194	rs7232516	1.84926e-07	-0.27002	-1.34937	3.8106e-05	-1.60677	-1.25726
50389210	rs116924338	2.02746e-07	-1.52739	-3.0021e-10	0.00023303	-1.05323	-3.0021e-10
50389368	rs78371271	1.31961e-07	-1.71467	-0.242167	8.94495e-05	-1.44272	-0.568006
50389796	rs72922219	1.69076e-07	-1.70899	-3.0021e-10	0.000144985	-1.52777	-3.0021e-10
50389839	rs116911532	3.02671e-07	-1.17734e-10	-1.1267	0.000173215	-1.17734e-10	-1.34987
50389911	rs1560518	2.97022e-07	0.26737	-1.41291	0.000262789	0.489072	-1.42212
50390386	rs117357586	2.00727e-07	-1.5374	-3.0021e-10	0.000228696	-1.07201	-3.0021e-10
50390623	rs77014141	1.27699e-07	-1.69287	-0.296806	9.70598e-05	-1.31463	-0.614449
50391058	rs148559568	2.52738e-07	-1.17734e-10	-1.30699	0.000169123	-1.17734e-10	-1.37377
50391091	rs6417119	3.00303e-06	0.618381	0.54965	0.00118623	-0.563226	1.13736
50391207	rs6508172	2.97621e-06	0.618381	0.540679	0.00117417	-0.563226	1.12715
50391287	rs143264523	1.76001e-07	-1.66886	-3.0021e-10	0.000152059	-1.48013	-3.0021e-10
50391355	rs145566013	1.75185e-07	-1.6735	-3.0021e-10	0.000150504	-1.49041	-3.0021e-10
50391870	rs11082953	1.61671e-07	-1.50069	-0.253097	0.000135896	-1.4177	-0.174814
50392088	rs4552105	3.71473e-07	0.498311	-1.42018	3.52837e-05	-1.51198	-1.429
50392137	rs4528675	1.2435e-07	-1.34655	-0.669696	7.07311e-05	-1.64009	-0.605431
50392189	rs113987573	1.26153e-07	-1.68961	-0.312245	9.70081e-05	-1.30207	-0.627537
50392296	rs116859453	1.25469e-07	-1.69071	-0.316572	9.62475e-05	-1.30628	-0.631203
50392465	rs11082954	1.43017e-07	-1.47393	-0.402445	0.000112429	-1.45891	-0.323171
50392771	rs138278502	1.75384e-07	-1.67236	-3.0021e-10	0.000150888	-1.48787	-3.0021e-10
50392846	rs149606491	6.36279e-08	-1.60894	-1.07735	4.55757e-05	-1.57316	-1.11187
50393091	rs117545598	3.47432e-07	-1.17734e-10	-0.988776	0.000285342	-1.17734e-10	-0.850715
50393103	rs149735550	2.10436e-07	-0.371508	-1.11866	5.26899e-05	-1.58257	-0.957412
50393118	rs140197813	1.93528e-07	-1.57392	-3.0021e-10	0.00021307	-1.14278	-3.0021e-10
50393300	rs11533771	6.55562e-08	-1.43121	-1.22523	4.4829e-05	-1.6361	-1.06545
50393375	rs143888233	1.75587e-07	-1.67121	-3.0021e-10	0.000151275	-1.4853	-3.0021e-10
50393405	rs145953286	5.47441e-08	-1.61165	-1.22502	4.02078e-05	-1.57	-1.24034
50393653	rs11665656	1.85979e-07	-0.49223	-1.12148	5.45426e-05	-1.5386	-0.96682
50393700	rs9956644	6.77976e-08	-1.29912	-1.32369	3.39736e-05	-1.56041	-1.41841
50394038	rs142311103	1.24043e-07	-1.69304	-0.325679	9.41462e-05	-1.32064	-0.638912
50394235	rs141504224	1.76212e-07	-1.66766	-3.0021e-10	0.000152456	-1.47753	-3.0021e-10
50394325	rs143719513	1.76212e-07	-1.66766	-3.0021e-10	0.000152456	-1.47753	-3.0021e-10
50394405	rs2043187	3.20498e-07	-0.269466	-0.800002	6.34963e-05	-1.49675	-0.856668
50394523	rs4940220	6.53193e-08	-1.59777	-1.06228	4.59683e-05	-1.58544	-1.09101
50394728	rs73956081	2.65088e-06	0.435226	0.608076	0.00104798	-0.753629	1.20384
50395036	rs12455180	1.72569e-07	-1.14063	-0.547918	0.000100226	-1.54676	-0.350216
50395319	rs34089681	3.22764e-07	-1.64539	0.582969	0.00129181	-0.650792	1.31019
50395324	rs190616207	1.84077e-07	-1.62399	-3.0021e-10	0.000133278	-1.61196	-3.0021e-10
50395462	rs149237582	4.80496e-07	-0.664527	-3.0021e-10	0.000377412	-0.571065	-3.0021e-10
50396245	rs73456895	1.32992e-07	-1.70158	-0.247477	9.74163e-05	-1.35662	-0.568786
50396526	rs72922231	1.76502e-07	-1.66602	-3.0021e-10	0.000152999	-1.47397	-3.0021e-10
50396533	rs73456896	1.17888e-07	-1.69408	-0.375525	8.98935e-05	-1.32477	-0.681006
50396584	rs9807410	1.85368e-07	-1.617	-3.0021e-10	0.000198733	-1.21244	-3.0021e-10
50396635	rs79959500	6.89543e-07	-0.303316	-3.0021e-10	0.000120548	-1.71235	-3.0021e-10
50398250	rs55827098	1.85542e-07	-0.435183	-1.18088	5.09385e-05	-1.54078	-1.033
50398507	rs12960147	2.83658e-07	-1.62727	0.435699	0.00106799	-0.74458	1.21371
50399009	rs12605590	5.96804e-08	-1.63175	-1.11859	4.447e-05	-1.55958	-1.15001
50399675	rs117442428	1.9124e-07	-1.58582	-3.0021e-10	0.000212497	-1.14548	-3.0021e-10
50400160	rs60460659	5.96965e-08	-1.64605	-1.10402	4.68304e-05	-1.53874	-1.11913
50400404	rs7244657	4.28062e-07	0.601193	-1.38127	0.000337642	0.746586	-1.429
50400410	rs11665461	2.15089e-07	-0.242466	-1.22583	4.56504e-05	-1.59302	-1.09037
50400446	rs11665486	2.04652e-07	-0.282844	-1.23519	4.54436e-05	-1.58544	-1.10249
50400650	rs7244733	4.25119e-07	0.562531	-1.34951	0.000325223	0.706725	-1.42662
50400863	rs143710837	2.25e-07	-1.17734e-10	-1.42325	0.000160364	-1.17734e-10	-1.42696
50400880	rs73456901	1.39157e-07	-1.7185	-0.185233	8.20688e-05	-1.54747	-0.549374
50401421	rs9953016	4.2411e-08	-1.71834	-1.3736	7.74472e-05	-1.03889	-1.11591
50401490	rs12455796	6.96469e-08	-1.36121	-1.23469	4.3289e-05	-1.65804	-1.07847
50401830	rs12968228	3.73735e-07	-1.4652	0.549408	0.000892617	-1.02246	1.31221
50402151	rs73458906	1.12365e-07	-1.70836	-0.409234	7.25272e-05	-1.4148	-0.805643
50402375	rs17387778	3.89763e-07	-1.4781	0.604298	0.0009892	-0.984263	1.37676
50403043	rs11873073	1.78079e-07	-1.65712	-3.0021e-10	0.000147249	-1.51227	-3.0021e-10
50403139	rs117373717	1.77397e-07	-1.66096	-3.0021e-10	0.000119922	-1.71756	-3.0021e-10
50403266	rs118180550	1.7738e-07	-1.66105	-3.0021e-10	0.000128201	-1.6508	-3.0021e-10
50403614	rs1943099	1.77382e-07	-1.66104	-3.0021e-10	0.00014619	-1.5195	-3.0021e-10
50404377	rs1943098	3.81599e-07	-1.50893	0.613955	0.00105889	-0.927522	1.3881
50404683	rs73458909	1.09184e-07	-1.71894	-0.427377	6.38467e-05	-1.52811	-0.819811
50404757	rs17387869	3.69808e-07	-1.53066	0.604298	0.00109396	-0.883596	1.37676
50405021	rs12326720	1.84713e-07	-1.62054	-3.0021e-10	0.000186478	-1.27609	-3.0021e-10
50405567	rs118003120	2.90773e-07	-1.1668	-3.0021e-10	0.000179364	-1.31499	-3.0021e-10
50405894	rs113690737	2.05506e-07	-0.0890478	-1.42482	0.000170139	0.0308712	-1.39866
50406131	rs117443206	3.41099e-07	-1.17734e-10	-1.00717	0.000192567	-1.17734e-10	-1.24396
50406410	rs1943117	5.17532e-08	-1.5164	-1.37646	4.28799e-05	-1.43412	-1.31188
50406630	rs12957223	4.59712e-07	-1.47328	0.764534	0.00109434	-1.07116	1.56467
50407478	rs1943115	6.49951e-08	-1.4318	-1.23323	4.47669e-05	-1.63141	-1.07153
50407588	rs73458919	8.941e-08	-1.71894	-0.627173	5.50464e-05	-1.52977	-0.966459
50407714	rs9949985	1.88872e-07	-0.179663	-1.41861	0.000143043	-0.130874	-1.41038
50407942	rs75015333	7.71307e-08	-1.58859	-0.905256	5.46578e-05	-1.56418	-0.939126
50408817	rs35287057	3.74809e-07	-1.40101	0.488079	0.000757984	-1.1077	1.23396
50408846	rs34053365	3.58135e-07	-1.50059	0.542156	0.000955674	-0.93961	1.29763
50409026	rs74649705	1.68085e-07	-1.71487	-3.0021e-10	0.000142009	-1.54851	-3.0021e-10
50409460	rs75388452	1.86174e-07	-1.61266	-3.0021e-10	0.000196649	-1.22298	-3.0021e-10
50409527	rs56041455	6.84229e-08	-1.42594	-1.18769	4.81878e-05	-1.62447	-1.00483
50409588	rs73458920	8.55209e-08	-1.7184	-0.672181	5.16602e-05	-1.54937	-1.01035
50411416	rs73458927	8.39257e-08	-1.71526	-0.694156	5.53717e-05	-1.46368	-1.02665
50411450	rs12965339	2.8753e-07	-0.0242477	-1.15377	4.74953e-05	-1.63634	-1.00743
50411515	rs113451075	3.87357e-06	1.42259	-3.0021e-10	0.000571849	-0.155527	-3.0021e-10
50411823	rs72922257	1.79062e-07	-1.65161	-3.0021e-10	0.000154568	-1.46377	-3.0021e-10
50412158	rs4940221	6.80559e-08	-1.44862	-1.1704	5.00269e-05	-1.61088	-0.980962
50412222	rs4939712	6.82036e-08	-1.44862	-1.16823	5.0118e-05	-1.61088	-0.979142
50412521	rs1594516	3.87597e-07	-1.5155	0.636124	0.00106011	-0.910676	1.3724
50412660	rs72922260	1.68144e-07	-1.71452	-3.0021e-10	0.000161611	-1.41921	-3.0021e-10
50413369	rs57778217	8.4671e-08	-1.71658	-0.683991	5.0181e-05	-1.56965	-1.01912
50413594	rs1431740	1.31981e-07	-1.67299	-0.283704	0.000607665	-0.659624	0.564846
50413688	rs11660161	6.2578e-08	-1.48793	-1.21501	4.80467e-05	-1.592	-1.04023
50414093	rs9950907	3.40369e-07	-1.55756	0.548249	0.00105147	-0.851253	1.30479
50414122	rs79682974	3.2422e-07	-1.05792	-3.0021e-10	0.000143378	-1.53892	-3.0021e-10
50414899	rs1367847	1.77612e-07	-1.65974	-3.0021e-10	0.00014654	-1.5171	-3.0021e-10
50415568	rs1346971	1.94141e-07	-0.160716	-1.41004	0.00015475	-0.0434157	-1.41918
50415810	rs1346970	1.94141e-07	-0.160716	-1.41004	0.00015475	-0.0434157	-1.41918
50415880	rs11665098	1.80092e-06	0.656706	-3.0021e-10	0.000581807	-0.138264	-3.0021e-10
50415980	rs16955790	7.5949e-08	-1.58545	-0.92383	5.37036e-05	-1.56756	-0.953361
50416025	rs73458935	7.72973e-08	-1.71789	-0.773792	4.76962e-05	-1.55684	-1.08271
50416202	rs17479440	3.37978e-07	-1.53688	0.520512	0.00100251	-0.866296	1.27216
50416229	rs9304435	5.99068e-08	-1.60777	-1.13878	3.41508e-05	-1.64697	-1.32665
50416309	rs980246	1.87475e-07	-0.178248	-1.42745	0.000155853	-0.0615974	-1.39389
50416346	rs10502953	1.78079e-07	-1.65712	-3.0021e-10	0.000147249	-1.51227	-3.0021e-10
50416355	rs9957569	6.08836e-08	-1.60122	-1.12916	3.45882e-05	-1.64168	-1.31921
50416411	rs10502954	1.98472e-07	-0.132789	-1.41591	0.00016012	-0.0144614	-1.41402
50417312	rs117858425	1.84351e-07	-1.6225	-3.0021e-10	0.00019246	-1.24451	-3.0021e-10
50417423	rs12454902	6.74636e-08	-1.57583	-1.05193	4.73184e-05	-1.57747	-1.07004
50417778	rs117442516	1.83083e-07	-1.6294	-3.0021e-10	0.000189508	-1.25997	-3.0021e-10
50417862	rs66963940	2.08332e-07	-0.0715631	-1.42865	0.000178808	0.0489861	-1.36707
50418156	rs1431738	6.04577e-08	-1.627	-1.1104	3.41059e-05	-1.66411	-1.31082
50418443	rs2060119	3.62094e-07	-1.55173	0.604284	0.00113242	-0.842904	1.37061
50418715	rs17479650	1.77612e-07	-1.65974	-3.0021e-10	0.00014654	-1.5171	-3.0021e-10
50419352	rs77544522	1.67542e-07	-1.71811	-3.0021e-10	0.000126718	-1.66244	-3.0021e-10
50419591	rs73458945	8.22052e-08	-1.71872	-0.711402	5.24964e-05	-1.50427	-1.03939
50420543	rs72922273	1.78317e-07	-1.65578	-3.0021e-10	0.000147609	-1.50984	-3.0021e-10
50420580	rs58427074	7.1964e-08	-1.4844	-1.07878	5.76554e-05	-1.58618	-0.863734
50420841	rs117601667	7.37483e-08	-1.57421	-0.96448	5.10372e-05	-1.57907	-0.99278
50420918	rs72922279	1.8305e-07	-1.62959	-3.0021e-10	0.000154527	-1.46403	-3.0021e-10
50421205	rs1943113	7.07332e-08	-1.47147	-1.10896	5.46487e-05	-1.60121	-0.902263
50421745	rs1943112	1.95467e-07	-0.151494	-1.41246	0.000156585	-0.0338539	-1.41695
50422785	rs1943111	3.97498e-07	-1.56677	0.712612	0.00134453	-0.804349	1.50375
50422879	rs1943110	3.97498e-07	-1.56677	0.712612	0.00134453	-0.804349	1.50375
50423119	rs1943109	3.93552e-07	-1.56677	0.702634	0.00132892	-0.804349	1.49207
50423275	rs7237931	3.97498e-07	-1.56677	0.712612	0.00134453	-0.804349	1.50375
50423329	rs7237177	1.5768e-07	-1.52044	-0.258336	8.83681e-05	-1.50132	-0.521573
50423397	rs7236792	3.91094e-07	-1.57303	0.702634	0.00134979	-0.788766	1.49207
50423493	rs67363565	1.92966e-07	-0.158918	-1.41791	0.000156266	-0.0415508	-1.41129
50423498	rs72922288	4.4194e-08	-1.65339	-1.39737	4.80099e-05	-1.2076	-1.42539
50423562	rs76703070	1.7306e-07	-1.6857	-3.0021e-10	0.000122657	-1.69501	-3.0021e-10
50423641	rs4588078	3.97498e-07	-1.56677	0.712612	0.00134453	-0.804349	1.50375
50423874	rs4442912	3.67743e-07	-1.56677	0.634806	0.00122534	-0.804349	1.41092
50424043	rs74743405	2.40119e-07	-1.17734e-10	-1.35821	0.000186518	-1.17734e-10	-1.27587
50424048	rs7242967	3.20896e-07	-1.57303	0.504802	0.00106816	-0.788766	1.25805
50424057	rs4940222	4.19505e-08	-1.71176	-1.39109	5.14219e-05	-1.41843	-1.1459
50424316	rs10502955	1.78079e-07	-1.65712	-3.0021e-10	0.000147249	-1.51227	-3.0021e-10
50424363	rs7243467	4.08825e-08	-1.71782	-1.41082	5.42442e-05	-1.29845	-1.21246
50424378	rs138247700	3.00244e-07	-1.17734e-10	-1.13475	0.000229649	-1.17734e-10	-1.06785
50424710	rs7244124	3.51945e-07	-1.53215	0.556278	0.00104263	-0.873572	1.31867
50425022	rs1943108	7.50657e-08	-1.54825	-0.972728	4.8611e-05	-1.62024	-1.00031
50425067	rs9957129	3.59526e-07	-1.5391	0.584537	0.00109413	-0.85858	1.3519
50425132	rs1943107	1.2403e-07	-1.56432	-0.454502	8.01323e-05	-1.44893	-0.671792
50425336	rs12326910	1.80403e-07	-1.64415	-3.0021e-10	0.000158139	-1.44093	-3.0021e-10
50425413	rs74502735	1.58636e-07	-1.4896	-0.28313	8.39637e-05	-1.53063	-0.543386
50425806	rs8086509	2.21087e-07	-0.0274898	-1.4133	0.000178185	0.0946331	-1.41621
50425859	rs8085762	3.53623e-07	-1.54591	0.574801	0.00109817	-0.843459	1.34045
50426220	rs72922295	6.66035e-07	-0.338002	-3.0021e-10	0.000280443	-0.868031	-3.0021e-10
50426456	rs7234192	1.835e-07	-1.62713	-3.0021e-10	0.000190481	-1.25485	-3.0021e-10
50426478	rs11663768	6.42233e-08	-1.49158	-1.1854	5.04764e-05	-1.58209	-1.00081
50426498	rs11663767	1.86501e-06	0.691676	-3.0021e-10	0.000598656	-0.109715	-3.0021e-10
50426610	rs7234775	2.14873e-07	-0.0543831	-1.41491	0.000173558	0.066782	-1.41467
50426735	rs1943092	2.14873e-07	-0.0543831	-1.41491	0.000173558	0.066782	-1.41467
50427224	rs1943093	3.76014e-07	-1.54591	0.636195	0.00113902	-0.843459	1.37698
50427347	rs7240535	3.76014e-07	-1.54591	0.636195	0.00113902	-0.843459	1.37698
50427364	rs6508175	6.54982e-08	-1.49158	-1.16574	5.18025e-05	-1.58209	-0.974875
50427717	rs6508176	6.32517e-07	-1.08187	0.692234	0.000348477	-1.32505	0.674221
50428238	rs75449839	1.84073e-07	-1.62401	-3.0021e-10	0.0001985	-1.21361	-3.0021e-10
50428381	rs74945037	1.83922e-07	-1.62483	-3.0021e-10	0.000191465	-1.24969	-3.0021e-10
50428443	rs756193	2.1155e-07	-0.0724832	-1.4124	0.000169938	0.0480329	-1.417
50428507	rs111485451	1.68649e-07	-1.71152	-3.0021e-10	0.000120993	-1.70867	-3.0021e-10
50428560	rs756194	3.3544e-07	-1.17734e-10	-1.0239	0.00019827	-1.17734e-10	-1.21477
50428929	rs9947195	3.56626e-07	-1.36083	0.398174	0.000775173	-0.947645	1.09633
50428937	rs9304436	3.79746e-07	-1.54591	0.646073	0.00115221	-0.843459	1.38849
50429099	rs151208108	1.67432e-07	-1.71877	-3.0021e-10	0.000136724	-1.58644	-3.0021e-10
50429237	rs10502956	3.69065e-07	-1.58344	0.655072	0.00127638	-0.751594	1.39898
50429238	rs77673472	1.58451e-07	-1.4896	-0.2843	8.26446e-05	-1.53063	-0.559222
50429920	rs8091553	1.15604e-07	-1.57117	-0.518006	6.56104e-05	-1.56577	-0.754894
50429981	rs8091332	3.10993e-07	-1.17734e-10	-1.09957	0.0001816	-1.17734e-10	-1.3026
50430275	rs2156283	7.75911e-08	-1.06014	-1.42775	0.000125189	-0.318145	-1.35643
50430412	rs2156284	5.11462e-07	-1.63795	1.03588	0.003039	-0.35517	1.87005
50430673	rs7237293	3.81227e-07	-1.53215	0.636195	0.00110523	-0.873572	1.37698
50430790	rs12963801	3.77488e-07	-1.53215	0.62634	0.00109261	-0.873572	1.36549
50431290	rs16955822	2.28953e-07	-1.17734e-10	-1.40583	0.000163857	-1.17734e-10	-1.4054
50431902	rs952835	3.7061e-07	-1.5416	0.617401	0.00106921	-0.88479	1.35507
50431920	rs76443809	6.55199e-07	-0.354405	-3.0021e-10	0.000514274	-0.261646	-3.0021e-10
50432272	rs117869537	1.77932e-07	-1.65795	-3.0021e-10	0.000147026	-1.51379	-3.0021e-10
50432602	rs2229080	3.57469e-07	-1.65541	0.695113	0.000768314	-0.556286	0.696083
50432706	rs17389547	1.77697e-07	-1.65926	-3.0021e-10	0.000146671	-1.51621	-3.0021e-10
50433187	rs17389596	3.53623e-07	-1.54591	0.574801	0.00109817	-0.843459	1.34045
50433199	rs8097604	1.87269e-07	-1.6068	-3.0021e-10	0.000206348	-1.17484	-3.0021e-10
50433312	rs72481260	7.9768e-08	-1.52795	-0.932272	4.99361e-05	-1.61867	-0.974992
50433722	rs28645804	3.36347e-07	-1.57303	0.551829	0.00109022	-0.788766	1.2785
50434079	rs12373205	6.55677e-08	-1.50497	-1.15129	5.34319e-05	-1.57134	-0.954657
50434127	rs17389610	1.77068e-07	-1.66281	-3.0021e-10	0.000154509	-1.46415	-3.0021e-10
50434387	rs12956563	3.63926e-07	-0.942394	-3.0021e-10	0.000523537	-0.243793	-3.0021e-10
50434409	rs74509063	1.89035e-07	-1.59741	-3.0021e-10	0.000203116	-1.19062	-3.0021e-10
50434495	rs12373390	6.57869e-08	-1.4987	-1.15422	5.28436e-05	-1.57962	-0.95744
50434994	rs3737396	3.27229e-07	-1.37319	0.324509	0.000715859	-0.940513	1.00959
50435040	rs17389658	1.77466e-07	-1.66057	-3.0021e-10	0.000146318	-1.51862	-3.0021e-10
50435264	rs2032254	3.32524e-07	-1.56677	0.534132	0.00104249	-0.804349	1.24932
50435269	rs2032255	3.4084e-07	-1.56677	0.558834	0.00107299	-0.804349	1.27816
50435924	rs34076636	3.50863e-07	-1.54591	0.566964	0.00105061	-0.843459	1.29618
50435971	rs12455748	6.48787e-08	-1.4987	-1.16812	5.18336e-05	-1.57962	-0.976738
50436123	rs118129444	1.28558e-06	0.319621	-3.0021e-10	0.000346535	-0.656418	-3.0021e-10
50436315	rs77386499	1.85385e-07	-1.61691	-3.0021e-10	0.000201744	-1.1974	-3.0021e-10
50436661	rs1541287	6.03969e-07	-1.05822	0.622398	0.000318974	-1.34398	0.604684
50436732	rs75666527	2.65503e-07	-1.25772	-3.0021e-10	0.000121179	-1.70713	-3.0021e-10
50436805	rs117442958	1.84351e-07	-1.6225	-3.0021e-10	0.00019246	-1.24451	-3.0021e-10
50436883	rs8095926	3.44402e-07	-1.54591	0.54838	0.00102804	-0.843459	1.27446
50437033	rs12971123	3.49177e-07	-1.53215	0.54838	0.000997541	-0.873572	1.27446
50437535	rs9956594	3.13107e-07	-1.39113	0.298329	0.000713443	-0.913003	0.978704
50437699	rs9956617	3.17994e-07	-1.57916	0.501849	0.00104457	-0.773054	1.22001
50437972	rs34975987	6.6378e-08	-1.48473	-1.15925	5.19734e-05	-1.58731	-0.966358
50438144	rs17389854	3.26003e-07	-1.57266	0.520222	0.00104535	-0.793818	1.24152
50438589	rs1943094	2.31579e-07	0.00844615	-1.40287	0.000183662	0.131837	-1.42314
50438655	rs4401134	1.5097e-07	-1.5442	-0.278064	8.87944e-05	-1.46299	-0.555091
50438745	rs1943095	1.93583e-07	-0.17077	-1.40287	0.000152539	-0.0538421	-1.42314
50439057	rs17389882	1.77844e-07	-1.65844	-3.0021e-10	0.000146893	-1.5147	-3.0021e-10
50439132	rs28371046	3.32076e-07	-1.57266	0.538679	0.00106817	-0.793818	1.26312
50439138	rs28607395	3.37422e-07	-1.56639	0.54838	0.0010637	-0.809358	1.27446
50439267	rs17481048	1.78652e-07	-1.65391	-3.0021e-10	0.000148111	-1.50644	-3.0021e-10
50439368	rs140020293	2.82957e-07	-1.17734e-10	-1.19405	0.00021211	-1.17734e-10	-1.1473
50439630	rs9963041	3.28067e-07	-1.58481	0.538679	0.00110232	-0.762347	1.26312
50439782	rs9963248	3.31265e-07	-1.58481	0.54838	0.0011149	-0.762347	1.27446
50439828	rs9963251	3.31265e-07	-1.58481	0.54838	0.0011149	-0.762347	1.27446
50439866	rs9963261	3.33261e-07	-1.5788	0.54838	0.00109742	-0.778147	1.27446
50439868	rs76946078	6.52032e-07	-1.17734e-10	-0.359251	0.000282832	-1.17734e-10	-0.859547
50440067	rs12968712	5.06636e-07	-1.09752	0.485972	0.000295374	-1.31698	0.500823
50440183	rs9955001	3.25193e-07	-1.58481	0.52988	0.00109103	-0.762347	1.25282
50440366	rs9966005	2.84758e-07	-1.65685	0.469148	0.00112535	-0.660238	1.18168
50440399	rs9966074	3.25193e-07	-1.58481	0.52988	0.00109103	-0.762347	1.25282
50440942	rs1943096	3.39812e-07	-1.56906	0.558104	0.00105898	-0.825173	1.28583
50441207	rs141943267	1.81008e-07	-1.6408	-3.0021e-10	0.000120743	-1.71074	-3.0021e-10
50441260	rs28391855	3.33261e-07	-1.5788	0.54838	0.00109742	-0.778147	1.27446
50441702	rs12327371	1.85719e-07	-1.61511	-3.0021e-10	0.000119883	-1.71789	-3.0021e-10
50441817	rs9964756	6.38968e-08	-1.3032	-1.37888	3.33976e-05	-1.56678	-1.42914
50442066	rs1943097	3.72069e-07	-1.52465	0.60438	0.00104416	-0.893307	1.33988
50442126	rs34105520	7.12004e-08	-1.45674	-1.11711	5.36794e-05	-1.60972	-0.911655
50442169	rs118098882	5.06584e-08	-1.65506	-1.25918	3.44731e-05	-1.68356	-1.28066
50442198	rs12326745	1.81617e-07	-1.63745	-3.0021e-10	0.000192312	-1.24528	-3.0021e-10
50443313	rs75739802	1.80945e-07	-1.64115	-3.0021e-10	0.000151496	-1.48385	-3.0021e-10
50443551	rs9958907	4.14854e-07	-1.48545	0.67403	0.00107579	-0.944642	1.42105
50443873	rs9959055	4.31386e-07	-1.48545	0.713106	0.00112583	-0.944642	1.46651
50444060	rs147950464	3.31924e-07	-1.03444	-3.0021e-10	0.000235503	-1.04268	-3.0021e-10
50444281	rs12607356	3.69918e-07	-1.2894	0.363338	0.000675386	-1.04446	1.05535
50444667	rs12457812	9.08934e-07	-0.97414	0.947068	0.000420445	-1.39109	0.928001
50444777	rs73458967	3.21105e-07	-1.17734e-10	-1.06758	0.000185289	-1.17734e-10	-1.28249
50445136	rs12605883	4.02626e-07	-1.47753	0.636195	0.00101487	-0.95887	1.37698
50445146	rs79151177	3.21761e-07	-1.17734e-10	-1.06554	0.00018553	-1.17734e-10	-1.28119
50445228	rs12605899	4.16504e-07	-1.46948	0.662035	0.00103124	-0.972968	1.40709
50445452	rs1943120	3.68724e-07	-1.51055	0.581251	0.00103899	-0.906433	1.34803
50445517	rs1943121	3.6546e-07	-1.51055	0.572361	0.00102819	-0.906433	1.33758
50446072	rs1943122	3.71492e-07	-1.50307	0.581251	0.00102396	-0.921005	1.34803
50446257	rs1943123	2.62713e-07	0.101592	-1.36988	0.000201031	0.22821	-1.42915
50446344	rs1943124	3.6546e-07	-1.51055	0.572361	0.00102819	-0.906433	1.33758
50446555	rs12454157	7.41425e-08	-1.40727	-1.12608	5.21035e-05	-1.62928	-0.92189
50446904	rs7505239	3.6546e-07	-1.51055	0.572361	0.00102819	-0.906433	1.33758
50447620	rs35951841	3.46744e-07	-1.52511	0.534351	0.00101269	-0.876897	1.29286
50447696	rs36139175	3.61368e-07	-1.54596	0.596507	0.00114403	-0.831616	1.36953
50447700	rs36156046	3.61368e-07	-1.54596	0.596507	0.00114403	-0.831616	1.36953
50447975	rs148663534	1.79596e-07	-1.64863	-3.0021e-10	0.000127788	-1.65403	-3.0021e-10
50448235	rs16955848	8.10973e-08	-1.56581	-0.877884	5.73244e-05	-1.56433	-0.891349
50448362	rs1943125	3.4371e-07	-1.52511	0.525561	0.00100226	-0.876897	1.28251
50448631	rs8094205	3.45907e-07	-1.50307	0.509894	0.000941478	-0.921005	1.26405
50448757	rs8093988	3.70312e-07	-1.50247	0.577467	0.00101399	-0.927547	1.3448
50448761	rs12966311	3.11326e-07	-1.01065	-0.0878562	0.000176778	-1.5345	0.204996
50448838	rs8094136	3.61912e-07	-1.51055	0.562604	0.00101646	-0.906433	1.32611
50449010	rs8097919	3.67415e-07	-1.49546	0.562604	0.000987391	-0.935447	1.32611
50449295	rs111978802	3.73904e-07	-0.915344	-3.0021e-10	0.000161797	-1.41806	-3.0021e-10
50449427	rs6508177	3.61416e-07	-1.50307	0.553754	0.00099138	-0.921005	1.3157
50449490	rs75446071	2.48419e-07	-1.17734e-10	-1.32423	0.000174534	-1.17734e-10	-1.34228
50449535	rs140195967	3.80631e-07	-1.17734e-10	-0.897514	0.000279199	-1.17734e-10	-0.872477
50449563	rs7243975	3.4041e-07	-1.52511	0.515914	0.000990939	-0.876897	1.27115
50449823	rs73458972	8.00047e-08	-1.71863	-0.738625	5.03104e-05	-1.52681	-1.05938
50449829	rs67178174	2.47853e-07	0.0554602	-1.38197	0.000191689	0.18049	-1.42902
50449846	rs9944717	3.64178e-07	-1.49546	0.553754	0.000977165	-0.935447	1.3157
50449964	rs56309201	5.32668e-07	-0.561447	-3.0021e-10	0.000183791	-1.2906	-3.0021e-10
50450240	rs2276204	3.58066e-07	-1.48771	0.529084	0.00093571	-0.949758	1.28666
50450490	rs1943126	3.51907e-07	-1.49546	0.519478	0.000938518	-0.935447	1.27535
50450617	rs1943127	3.54643e-07	-1.48771	0.519478	0.000925182	-0.949758	1.27535
50450623	rs1943128	3.57447e-07	-1.47983	0.519478	0.000912155	-0.963939	1.27535
50450640	rs112088051	1.82673e-07	-1.63165	-3.0021e-10	0.000188544	-1.26507	-3.0021e-10
50451191	rs17390611	2.18721e-06	0.851036	-3.0021e-10	0.000682223	0.0209554	-3.0021e-10
50451397	rs17390646	6.69055e-07	-0.333478	-3.0021e-10	0.000123019	-1.69207	-3.0021e-10
50451434	rs2298656	8.15468e-08	-1.57924	-0.858925	5.67517e-05	-1.5746	-0.891119
50451500	rs2298655	3.39404e-07	-1.50972	0.497561	0.000920585	-0.928909	1.24952
50451795	rs72924265	1.78079e-07	-1.65712	-3.0021e-10	0.000147249	-1.51227	-3.0021e-10
50451821	rs2298654	3.59957e-07	-1.48771	0.534351	0.000941531	-0.949758	1.29286
50452015	rs2298653	3.56807e-07	-1.48771	0.525561	0.000931835	-0.949758	1.28251
50452160	rs11082957	1.84351e-07	-1.6225	-3.0021e-10	0.00019246	-1.24451	-3.0021e-10
50452163	rs3819136	3.40358e-07	-1.51055	0.501202	0.00094556	-0.906433	1.25381
50452338	rs17390820	3.42913e-07	-1.50307	0.501202	0.000931881	-0.921005	1.25381
50452640	rs12959504	3.42913e-07	-1.50307	0.501202	0.000931881	-0.921005	1.25381
50452996	rs12962528	3.42913e-07	-1.50307	0.501202	0.000931881	-0.921005	1.25381
50453025	rs12962882	2.50266e-07	0.0366586	-1.35348	0.000188202	0.161036	-1.42792
50453235	rs147523319	1.82673e-07	-1.63165	-3.0021e-10	0.000188544	-1.26507	-3.0021e-10
50453780	rs8092664	7.68893e-08	-1.38297	-1.11401	5.22522e-05	-1.64161	-0.906704
50453950	rs17482112	1.76733e-07	-1.6647	-3.0021e-10	0.000145191	-1.52635	-3.0021e-10
50454084	rs8096407	3.16936e-07	-1.50307	0.422425	0.000851463	-0.921005	1.16356
50454139	rs8096650	3.10756e-07	-1.51055	0.41021	0.000849212	-0.906433	1.14634
50454257	rs8096807	3.16936e-07	-1.50307	0.422425	0.000851463	-0.921005	1.16356
50454330	rs8096819	7.58092e-08	-1.38297	-1.12816	5.13067e-05	-1.64161	-0.924966
50454598	rs8097335	3.10756e-07	-1.51055	0.41021	0.000849212	-0.906433	1.14634
50454613	rs8097596	2.5389e-07	0.0455355	-1.34798	0.000190089	0.170221	-1.42713
50454814	rs8098649	3.16936e-07	-1.50307	0.422425	0.000851463	-0.921005	1.16356
50455009	rs8084200	3.13986e-07	-1.50307	0.413073	0.000842091	-0.921005	1.15249
50455013	rs62097871	3.06509e-07	-1.1141	-3.0021e-10	0.000144055	-1.53421	-3.0021e-10
50455273	rs17391044	1.77844e-07	-1.65844	-3.0021e-10	0.000146893	-1.5147	-3.0021e-10
50455557	rs11659774	3.16864e-07	-1.49546	0.414585	0.000828373	-0.935447	1.15051
50455614	rs145953416	7.97944e-07	-0.157306	-3.0021e-10	0.000248112	-0.990523	-3.0021e-10
50455674	rs11662873	3.0845e-07	-1.50307	0.395283	0.000824535	-0.921005	1.13142
50456066	rs17391190	1.67868e-07	-1.71617	-3.0021e-10	0.000129048	-1.64422	-3.0021e-10
50456159	rs144978183	2.5108e-07	-1.17734e-10	-1.31357	0.000169838	-1.17734e-10	-1.36956
50456290	rs66529681	2.83149e-07	0.138935	-1.33231	0.00021014	0.266823	-1.42345
50456344	rs17391253	3.05351e-07	-1.49546	0.377575	0.000795835	-0.935447	1.11044
50456569	rs9960722	3.05351e-07	-1.49546	0.377575	0.000795835	-0.935447	1.11044
50456849	rs16955860	8.31254e-08	-1.59185	-0.827145	5.97829e-05	-1.56118	-0.8525
50457378	rs9953091	2.81918e-07	-1.50307	0.305339	0.00072701	-0.921005	1.00554
50457436	rs9953180	2.95216e-07	-1.49546	0.343818	0.000751947	-0.935447	1.05371
50457453	rs9953186	2.783e-07	-1.51055	0.299902	0.000734845	-0.906433	1.00169
50457713	rs17391470	8.19324e-08	-1.37726	-1.05619	5.61752e-05	-1.64442	-0.831508
50458128	rs117688213	2.33714e-07	-1.38524	-3.0021e-10	0.000151763	-1.48208	-3.0021e-10
50458332	rs3819137	7.84624e-08	-1.71877	-0.757956	4.9993e-05	-1.51903	-1.07349
50458498	rs79474914	1.83889e-07	-1.62501	-3.0021e-10	0.00019804	-1.21593	-3.0021e-10
50458734	rs78324365	7.98055e-08	-1.59992	-0.859837	5.844e-05	-1.55192	-0.884486
50458879	rs9967572	2.87473e-07	-1.49546	0.31724	0.000728651	-0.935447	1.02224
50458946	rs4564688	2.84309e-07	-1.50307	0.313787	0.000734431	-0.921005	1.0157
50459029	rs1943129	2.89708e-07	-1.48771	0.31724	0.000718297	-0.949758	1.02224
50459155	rs1943130	2.82711e-07	-1.50307	0.308148	0.000731328	-0.921005	1.01147
50459401	rs150245693	2.48974e-07	-1.17734e-10	-1.322	0.000168514	-1.17734e-10	-1.37738
50459715	rs1943131	7.47993e-08	-1.56772	-0.956812	5.225e-05	-1.58585	-0.962515
50459923	rs73458980	7.68167e-08	-1.7189	-0.77902	5.01028e-05	-1.50155	-1.08878
50460549	rs78556195	7.36231e-08	-1.71856	-0.821824	4.74731e-05	-1.52469	-1.11955
50460551	rs12963047	3.19373e-07	-1.44722	0.374238	0.000643813	-1.12355	1.08656
50460999	rs28399931	2.82163e-07	-1.48771	0.290854	0.000696177	-0.949758	0.99096
50461432	rs2226773	2.79987e-07	-1.49546	0.290854	0.000706212	-0.935447	0.99096
50461595	rs73458982	7.96137e-08	-1.71867	-0.743484	5.03802e-05	-1.52187	-1.06293
50461661	rs17391654	1.69404e-07	-1.70706	-3.0021e-10	0.000131778	-1.62328	-3.0021e-10
50461960	rs11664259	4.35047e-07	0.0590484	-0.822938	7.10568e-05	-1.65143	-0.589489
50461961	rs113427987	7.98394e-08	-1.71877	-0.740559	5.06317e-05	-1.51903	-1.06079
50462439	rs74401127	2.70149e-07	-1.17734e-10	-1.24037	0.000168148	-1.17734e-10	-1.37956
50462470	rs73458984	7.74731e-08	-1.71893	-0.770487	4.98012e-05	-1.51038	-1.08598
50463278	rs12458638	4.98952e-07	-1.29893	0.672098	0.000356069	-1.35662	0.727339
50463966	rs80098946	5.82845e-07	-0.471423	-3.0021e-10	0.000569217	-0.16014	-3.0021e-10
50464126	rs117362647	1.19698e-06	0.248211	-3.0021e-10	0.000271845	-0.899169	-3.0021e-10
50464414	rs117530539	1.76227e-07	-1.66757	-3.0021e-10	0.000123333	-1.68952	-3.0021e-10
50464597	rs36063562	1.16643e-07	-1.55297	-0.527258	0.000130708	-1.48906	-0.142376
50464767	rs117392040	2.31851e-07	-1.39325	-3.0021e-10	0.000119761	-1.7189	-3.0021e-10
50464891	rs16955873	5.57102e-07	-0.516597	-3.0021e-10	0.00054431	-0.204884	-3.0021e-10
50464904	rs75816960	4.96645e-06	1.67112	-3.0021e-10	0.00119435	0.580957	-3.0021e-10
50464995	rs10083942	2.33948e-07	-1.38425	-3.0021e-10	0.000124345	-1.68134	-3.0021e-10
50465151	rs78914372	5.75567e-07	-0.483988	-3.0021e-10	0.000564581	-0.168318	-3.0021e-10
50465165	rs11873383	1.69729e-07	-1.70514	-3.0021e-10	0.000132963	-1.61433	-3.0021e-10
50465225	rs77078075	5.80568e-07	-0.475338	-3.0021e-10	0.000570079	-0.158626	-3.0021e-10
50466117	rs143942496	3.98041e-07	-0.85279	-3.0021e-10	0.000318574	-0.740548	-3.0021e-10
50466365	rs11874287	1.69226e-07	-1.70811	-3.0021e-10	0.00013184	-1.62282	-3.0021e-10
50466578	rs139771524	4.98063e-07	-0.628617	-3.0021e-10	0.000177088	-1.32776	-3.0021e-10
50466897	rs1943132	1.31427e-07	-1.53176	-0.42913	0.000138723	-1.51488	-0.0570455
50467040	rs28403887	6.38509e-08	-1.63354	-1.04926	6.65652e-05	-1.11079	-1.19543
50467041	rs149805932	2.27924e-07	-1.41033	-3.0021e-10	0.000119767	-1.71885	-3.0021e-10
50467298	rs950278	2.39523e-07	-1.53914	0.178444	0.000668917	-0.84684	0.848098
50467474	rs950279	7.31068e-08	-1.35173	-1.1957	3.32389e-05	-1.701	-1.29969
50467543	rs138372434	2.29114e-07	-1.40513	-3.0021e-10	0.000123506	-1.68812	-3.0021e-10
50467744	rs7227090	7.19454e-08	-1.37733	-1.18611	3.31206e-05	-1.70629	-1.29795
50467767	rs147989367	2.23989e-07	-1.42775	-3.0021e-10	0.000122669	-1.69491	-3.0021e-10
50467889	rs4245252	1.34869e-07	-1.52606	-0.40898	0.000138393	-1.53446	-0.0398469
50468235	rs8087529	1.55828e-07	-1.39793	-0.39266	0.000132599	-1.59783	-0.0192426
50468569	rs138467072	2.25888e-07	-1.17734e-10	-1.4193	0.000161063	-1.17734e-10	-1.42261
50468949	rs8092162	2.96745e-07	-1.14647	-3.0021e-10	0.000136639	-1.58706	-3.0021e-10
50469086	rs112137443	1.25651e-06	0.29675	-3.0021e-10	0.000280527	-0.86773	-3.0021e-10
50469199	rs2212800	1.70061e-07	-1.70319	-3.0021e-10	0.000133664	-1.60907	-3.0021e-10
50469542	rs16955886	5.86693e-07	-0.464843	-3.0021e-10	0.000542426	-0.20835	-3.0021e-10
50469610	rs141339568	1.7915e-07	-1.65112	-3.0021e-10	0.000119759	-1.71892	-3.0021e-10
50469902	rs16955887	6.09117e-07	-0.427334	-3.0021e-10	0.000600316	-0.106946	-3.0021e-10
50469930	rs12458530	7.72972e-08	-1.37733	-1.11436	3.49207e-05	-1.70629	-1.24503
50470071	rs12456218	7.6815e-08	-1.38359	-1.11436	3.48795e-05	-1.70748	-1.24503
50470205	rs7242480	5.45036e-07	-1.17734e-10	-0.538492	0.00024264	-1.17734e-10	-1.01282
50470258	rs2156287	6.76022e-08	-1.29383	-1.33188	2.89935e-05	-1.71473	-1.4226
50471148	rs114707458	5.5459e-07	-0.521116	-3.0021e-10	0.000541556	-0.209955	-3.0021e-10
50472004	rs1943134	5.34688e-07	-0.557662	-3.0021e-10	0.000519773	-0.251009	-3.0021e-10
50472375	rs1943135	7.62327e-08	-1.41337	-1.09219	3.49524e-05	-1.71242	-1.238
50472709	rs16955895	2.29323e-07	-1.17734e-10	-1.40421	0.000160416	-1.17734e-10	-1.42663
50472889	rs6508178	1.34614e-07	-1.42919	-0.507742	0.000120176	-1.5744	-0.141045
50473157	rs141100448	2.58156e-07	-1.17734e-10	-1.28578	0.000188902	-1.17734e-10	-1.26317
50473244	rs9958528	5.63208e-08	-1.40262	-1.40566	2.9411e-05	-1.71077	-1.41226
50474326	rs1943136	1.13351e-07	-1.36543	-0.743421	8.33317e-05	-1.68058	-0.40099
50474338	rs112236025	5.94016e-06	1.85015	-3.0021e-10	0.000729577	0.088063	-3.0021e-10
50474355	rs17483199	2.26757e-07	-1.2703	-0.145168	0.000355397	-1.10289	0.471725
50474865	rs11873939	1.69948e-07	-1.70385	-3.0021e-10	0.000133428	-1.61084	-3.0021e-10
50475010	rs7241707	3.60966e-07	-1.3292	0.378639	0.000679869	-1.10134	1.11884
50475085	rs7241742	1.21599e-07	-1.32866	-0.709949	8.58667e-05	-1.69151	-0.360094
50475098	rs117889257	5.34688e-07	-0.557662	-3.0021e-10	0.000519773	-0.251009	-3.0021e-10
50475109	rs16955906	6.78524e-08	-1.45263	-1.16939	3.34504e-05	-1.70273	-1.2916
50475207	rs116513496	5.34688e-07	-0.557662	-3.0021e-10	0.000519773	-0.251009	-3.0021e-10
50475746	rs115985631	6.60127e-07	-1.17734e-10	-0.346912	0.000277414	-1.17734e-10	-0.878889
50475968	rs77897356	5.15799e-07	-0.593627	-3.0021e-10	0.000499157	-0.29148	-3.0021e-10
50476247	rs1943137	1.70403e-07	-1.70118	-3.0021e-10	0.000134363	-1.60386	-3.0021e-10
50476385	rs9945127	6.80703e-08	-1.4411	-1.1777	3.31709e-05	-1.70543	-1.2973
50476502	rs1943138	1.70911e-07	-1.6982	-3.0021e-10	0.00013536	-1.59647	-3.0021e-10
50476862	rs9957857	2.08967e-07	-1.31096	-0.186202	0.000354827	-1.05769	0.424914
50476907	rs188641997	1.8642e-07	-1.61134	-3.0021e-10	0.000135885	-1.59259	-3.0021e-10
50476940	rs191136495	1.80596e-07	-1.64308	-3.0021e-10	0.000131261	-1.62722	-3.0021e-10
50477076	rs150111477	1.70283e-07	-1.70188	-3.0021e-10	0.00013412	-1.60567	-3.0021e-10
50477254	rs182379749	1.70652e-07	-1.69972	-3.0021e-10	0.000134857	-1.60019	-3.0021e-10
50477294	rs187381194	2.34894e-07	-1.17734e-10	-1.38021	0.000164142	-1.17734e-10	-1.40367
50477549	rs117446085	1.6574e-06	0.57366	-3.0021e-10	0.000312219	-0.760697	-3.0021e-10
50477790	rs7233480	1.1146e-07	-1.38785	-0.737826	8.47526e-05	-1.67274	-0.391922
50478364	rs4147355	2.73475e-07	-1.07718	-0.150956	0.000275107	-1.32874	0.441495
50478440	rs4147356	2.10917e-07	-1.29288	-0.194998	0.000284521	-1.24173	0.388135
50479470	rs10502957	1.70911e-07	-1.6982	-3.0021e-10	0.00013536	-1.59647	-3.0021e-10
50479663	rs10502958	1.70652e-07	-1.69972	-3.0021e-10	0.000134857	-1.60019	-3.0021e-10
50479713	rs17392344	1.7078e-07	-1.69897	-3.0021e-10	0.000135107	-1.59833	-3.0021e-10
50479763	rs144920967	4.18979e-07	-1.17734e-10	-0.801523	0.000349396	-1.17734e-10	-0.648195
50480129	rs8085635	2.674e-07	-1.07718	-0.17342	0.000267726	-1.32874	0.414299
50480355	rs8086929	2.79297e-07	-1.20707	-3.0021e-10	0.000132839	-1.61527	-3.0021e-10
50481560	rs118103014	1.71383e-05	2.90973	-3.0021e-10	0.000691769	0.0348503	-3.0021e-10
50481678	rs115463446	1.70061e-07	-1.70319	-3.0021e-10	0.000133664	-1.60907	-3.0021e-10
50481922	rs78030132	1.98842e-05	3.05834	-3.0021e-10	0.000805226	0.186721	-3.0021e-10
50481969	rs1943106	1.324e-07	-1.29112	-0.662397	8.63067e-05	-1.70008	-0.34642
50482172	rs12454568	5.61806e-08	-1.38559	-1.42518	2.8875e-05	-1.71476	-1.42666
50482405	rs74638427	1.23204e-06	0.27708	-3.0021e-10	0.000276969	-0.880496	-3.0021e-10
50482478	rs72926138	1.69948e-07	-1.70385	-3.0021e-10	0.000133428	-1.61084	-3.0021e-10
50482485	rs9959777	2.37958e-07	-1.15541	-0.211845	0.000248233	-1.35548	0.365443
50482570	rs6508179	1.19801e-07	-1.39591	-0.657602	9.35283e-05	-1.66966	-0.296474
50482958	rs118029594	3.27326e-07	-1.04839	-3.0021e-10	0.000198648	-1.21287	-3.0021e-10
50482995	rs76103406	1.20815e-06	0.257502	-3.0021e-10	0.000273482	-0.893168	-3.0021e-10
50483057	rs72926141	2.37671e-07	-1.36846	-3.0021e-10	0.000149129	-1.49959	-3.0021e-10
50483333	rs67973712	7.0424e-08	-1.22317	-1.36164	2.91042e-05	-1.70525	-1.42827
50484996	rs1893569	4.76041e-08	-1.71027	-1.26615	3.85395e-05	-1.48348	-1.36924
50485103	rs9957173	2.68382e-07	-1.10304	-0.143897	0.000283251	-1.3081	0.450033
50485553	rs16955910	8.42868e-08	-1.23617	-1.16895	3.29257e-05	-1.7139	-1.29625
50485883	rs118072974	1.69899e-07	-1.70414	-3.0021e-10	0.000190213	-1.25626	-3.0021e-10
50485895	rs35504520	1.13683e-07	-1.45758	-0.648353	9.71886e-05	-1.64104	-0.286704
50485926	rs12959551	2.34699e-07	-1.18725	-0.193793	0.000262863	-1.32012	0.387347
50485953	rs149650103	2.60435e-06	-1.17734e-10	1.0256	0.00214745	-1.17734e-10	1.16764
50485989	rs72926148	1.68038e-07	-1.71515	-3.0021e-10	0.00012864	-1.64738	-3.0021e-10
50486644	rs72926150	1.70403e-07	-1.70118	-3.0021e-10	0.000134363	-1.60386	-3.0021e-10
50486861	rs144622301	9.55531e-07	0.0229228	-3.0021e-10	0.000277237	-0.87953	-3.0021e-10
50486907	rs115576991	2.66247e-07	-1.25492	-3.0021e-10	0.00022033	-1.10928	-3.0021e-10
50486990	rs115812024	2.66247e-07	-1.25492	-3.0021e-10	0.00022033	-1.10928	-3.0021e-10
50487188	rs2000758	2.10989e-07	-1.25376	-0.233782	0.000267912	-1.25253	0.338787
50487202	rs4940227	6.61282e-08	-1.49928	-1.14847	3.42661e-05	-1.68843	-1.28182
50488106	rs10469017	2.74206e-07	-1.22547	-3.0021e-10	0.000131756	-1.62345	-3.0021e-10
50488112	rs144483478	1.68272e-07	-1.71376	-3.0021e-10	0.000129374	-1.6417	-3.0021e-10
50489579	rs56341215	2.03133e-07	-1.28347	-0.242017	0.00027352	-1.2218	0.328769
50489677	rs12957778	1.94514e-07	-0.902176	-0.666665	8.28785e-05	-1.65073	-0.436297
50489708	rs147886669	1.74922e-07	-1.67501	-3.0021e-10	0.000124014	-1.68401	-3.0021e-10
50489760	rs141524854	1.91797e-07	-1.58291	-3.0021e-10	0.000218721	-1.1166	-3.0021e-10
50489983	rs72926162	1.70526e-07	-1.70046	-3.0021e-10	0.000134609	-1.60203	-3.0021e-10
50490714	rs138540855	2.67383e-07	-1.17734e-10	-1.25066	0.000196819	-1.17734e-10	-1.22212
50490837	rs35196449	5.69658e-08	-1.71887	-1.07802	4.86117e-05	-1.38569	-1.23485
50490848	rs78640288	2.53955e-07	-1.30219	-3.0021e-10	0.000208671	-1.16364	-3.0021e-10
50491065	rs75723989	4.34344e-08	-1.70081	-1.36728	5.52294e-05	-1.1217	-1.37121
50491145	rs115814478	2.53955e-07	-1.30219	-3.0021e-10	0.000208671	-1.16364	-3.0021e-10
50491200	rs117836641	2.53955e-07	-1.30219	-3.0021e-10	0.000208671	-1.16364	-3.0021e-10
50491959	rs78791674	2.84212e-07	-1.18962	-3.0021e-10	0.000142669	-1.54387	-3.0021e-10
50492071	rs11082959	5.72081e-08	-1.71887	-1.07377	4.88856e-05	-1.38569	-1.22923
50492689	rs72926165	1.7078e-07	-1.69897	-3.0021e-10	0.000135107	-1.59833	-3.0021e-10
50493272	rs8097721	6.54919e-08	-1.48287	-1.17455	3.36498e-05	-1.68679	-1.3016
50493874	rs9966786	6.55684e-08	-1.47391	-1.18234	3.31277e-05	-1.69693	-1.3071
50494479	rs72926170	1.70652e-07	-1.69972	-3.0021e-10	0.000134857	-1.60019	-3.0021e-10
50494494	rs72926172	1.70177e-07	-1.70251	-3.0021e-10	0.000133903	-1.60729	-3.0021e-10
50494847	rs75966032	2.51181e-07	-1.31317	-3.0021e-10	0.000206039	-1.17633	-3.0021e-10
50495028	rs56071382	7.07471e-08	-1.20695	-1.37328	2.91603e-05	-1.70245	-1.42915
50495420	rs6508180	9.601e-08	-1.14617	-1.12872	6.76793e-05	-1.6627	-0.626921
50495552	rs117765805	3.11688e-07	-1.09734	-3.0021e-10	0.0001904	-1.25527	-3.0021e-10
50495724	rs72926176	1.68679e-07	-1.71135	-3.0021e-10	0.000126638	-1.66307	-3.0021e-10
50495778	rs72926178	1.68453e-07	-1.71269	-3.0021e-10	0.000126164	-1.66682	-3.0021e-10
50496171	rs72926182	1.7078e-07	-1.69897	-3.0021e-10	0.000135107	-1.59833	-3.0021e-10
50496212	rs72926184	1.68842e-07	-1.71038	-3.0021e-10	0.000126963	-1.6605	-3.0021e-10
50496319	rs4940229	1.00329e-07	-1.10217	-1.12872	6.68239e-05	-1.67542	-0.626921
50496402	rs72926186	1.70911e-07	-1.6982	-3.0021e-10	0.00013536	-1.59647	-3.0021e-10
50496468	rs72926189	1.68927e-07	-1.70988	-3.0021e-10	0.000127129	-1.6592	-3.0021e-10
50496684	rs4940230	7.30367e-08	-1.38054	-1.16784	3.28221e-05	-1.71755	-1.29575
50496778	rs72926192	1.70911e-07	-1.6982	-3.0021e-10	0.00013536	-1.59647	-3.0021e-10
50497106	rs9955796	9.55813e-08	-1.15932	-1.12005	6.89087e-05	-1.65883	-0.612792
50497639	rs72926194	1.68842e-07	-1.71038	-3.0021e-10	0.000126963	-1.6605	-3.0021e-10
50497825	rs115705739	1.68912e-07	-1.70996	-3.0021e-10	0.000127101	-1.65942	-3.0021e-10
50497840	rs115622684	1.69105e-07	-1.70883	-3.0021e-10	0.000127468	-1.65654	-3.0021e-10
50498205	rs72926195	1.69014e-07	-1.70936	-3.0021e-10	0.000127297	-1.65788	-3.0021e-10
50498354	rs35166096	5.29689e-08	-1.46624	-1.4034	2.98106e-05	-1.69954	-1.41
50498355	rs6508181	9.06638e-08	-1.43561	-0.896576	6.94631e-05	-1.63518	-0.628423
50498550	rs72926201	1.68842e-07	-1.71038	-3.0021e-10	0.000126963	-1.6605	-3.0021e-10
50498775	rs11873245	1.68842e-07	-1.71038	-3.0021e-10	0.000126963	-1.6605	-3.0021e-10
50498789	rs11876062	1.70809e-07	-1.6988	-3.0021e-10	0.000135164	-1.59791	-3.0021e-10
50498974	rs9962115	7.26054e-08	-1.40222	-1.15209	3.33655e-05	-1.71245	-1.28443
50499193	rs72928107	1.70809e-07	-1.6988	-3.0021e-10	0.000135164	-1.59791	-3.0021e-10
50499419	rs56888517	6.12008e-08	-1.34458	-1.3806	2.87062e-05	-1.71825	-1.42904
50499485	rs72928110	1.68927e-07	-1.70988	-3.0021e-10	0.000127129	-1.6592	-3.0021e-10
50499664	rs62097898	3.29726e-07	-1.04108	-3.0021e-10	0.000130729	-1.63127	-3.0021e-10
50500037	rs72928112	1.68601e-07	-1.71181	-3.0021e-10	0.000126478	-1.66434	-3.0021e-10
50500104	rs117202455	8.15211e-07	-1.17734e-10	-0.135898	0.00032333	-1.17734e-10	-0.725729
50500299	rs72928114	1.68526e-07	-1.71226	-3.0021e-10	0.00012632	-1.66558	-3.0021e-10
50500715	rs4940231	1.11023e-07	-1.45024	-0.679362	9.36492e-05	-1.64497	-0.319876
50500887	rs4940232	1.10394e-07	-1.45024	-0.685046	9.30038e-05	-1.64497	-0.326792
50500958	rs142495325	5.56291e-07	-1.17734e-10	-0.518053	0.000317157	-1.17734e-10	-0.745006
50500959	rs150961391	5.64159e-07	-1.17734e-10	-0.504009	0.000321042	-1.17734e-10	-0.732829
50501041	rs4939714	1.12668e-07	-1.45024	-0.664654	9.5464e-05	-1.64497	-0.300683
50501363	rs72928119	1.68453e-07	-1.71269	-3.0021e-10	0.000126164	-1.66682	-3.0021e-10
50501474	rs72928122	1.68453e-07	-1.71269	-3.0021e-10	0.000126164	-1.66682	-3.0021e-10
50501541	rs72928124	1.68453e-07	-1.71269	-3.0021e-10	0.000126164	-1.66682	-3.0021e-10
50501764	rs72928129	1.70201e-07	-1.70237	-3.0021e-10	0.000133953	-1.60691	-3.0021e-10
50501933	rs72928131	1.68453e-07	-1.71269	-3.0021e-10	0.000126164	-1.66682	-3.0021e-10
50501945	rs117643043	1.68453e-07	-1.71269	-3.0021e-10	0.000126164	-1.66682	-3.0021e-10
50502055	rs116911808	1.70201e-07	-1.70237	-3.0021e-10	0.000133953	-1.60691	-3.0021e-10
50502197	rs117257259	1.68119e-07	-1.71468	-3.0021e-10	0.000125398	-1.67291	-3.0021e-10
50502218	rs118134195	1.69624e-07	-1.70576	-3.0021e-10	0.000132733	-1.61606	-3.0021e-10
50502248	rs8098489	1.08925e-07	-1.472	-0.676681	9.52252e-05	-1.63285	-0.315305
50502357	rs116732532	1.68383e-07	-1.71311	-3.0021e-10	0.000126011	-1.66804	-3.0021e-10
50502386	rs115286291	1.68383e-07	-1.71311	-3.0021e-10	0.000126011	-1.66804	-3.0021e-10
50502499	rs117050545	2.49748e-07	-1.31889	-3.0021e-10	0.00020468	-1.18295	-3.0021e-10
50502551	rs72928139	1.68383e-07	-1.71311	-3.0021e-10	0.000126011	-1.66804	-3.0021e-10
50502839	rs72928142	1.68526e-07	-1.71226	-3.0021e-10	0.00012632	-1.66558	-3.0021e-10
50502893	rs72928144	1.68526e-07	-1.71226	-3.0021e-10	0.00012632	-1.66558	-3.0021e-10
50503047	rs72928145	1.68383e-07	-1.71311	-3.0021e-10	0.000126011	-1.66804	-3.0021e-10
50503335	rs34324938	1.68526e-07	-1.71226	-3.0021e-10	0.00012632	-1.66558	-3.0021e-10
50503529	rs34676849	1.68383e-07	-1.71311	-3.0021e-10	0.000126011	-1.66804	-3.0021e-10
50503538	rs35882478	1.68526e-07	-1.71226	-3.0021e-10	0.00012632	-1.66558	-3.0021e-10
50503598	rs72928153	1.68526e-07	-1.71226	-3.0021e-10	0.00012632	-1.66558	-3.0021e-10
50503853	rs8086856	6.90672e-08	-1.20366	-1.40061	2.92833e-05	-1.70185	-1.42553
50503884	rs72928155	1.70429e-07	-1.70102	-3.0021e-10	0.000134415	-1.60347	-3.0021e-10
50503978	rs117783188	1.68759e-07	-1.71087	-3.0021e-10	0.000126799	-1.6618	-3.0021e-10
50504010	rs7235054	4.39177e-07	-1.08399	0.329549	0.000497925	-1.31005	1.0161
50504110	rs55704566	6.66723e-08	-1.44869	-1.19086	3.27364e-05	-1.70369	-1.31223
50504158	rs138716200	1.68315e-07	-1.71351	-3.0021e-10	0.000125859	-1.66924	-3.0021e-10
50504295	rs72928160	6.73645e-08	-1.24627	-1.38295	2.91245e-05	-1.70386	-1.42896
50504364	rs72928164	1.70201e-07	-1.70237	-3.0021e-10	0.000133953	-1.60691	-3.0021e-10
50504387	rs72928165	1.68315e-07	-1.71351	-3.0021e-10	0.000125859	-1.66924	-3.0021e-10
50504666	rs9962094	4.35229e-07	-1.08399	0.320519	0.00049265	-1.31005	1.00545
50504833	rs72928170	1.70201e-07	-1.70237	-3.0021e-10	0.000133953	-1.60691	-3.0021e-10
50505000	rs74404374	5.61323e-08	-1.42729	-1.38434	3.00484e-05	-1.70855	-1.39304
50505369	rs76285833	5.39718e-08	-1.46498	-1.38591	3.02789e-05	-1.6995	-1.39445
50505400	rs72928173	1.68315e-07	-1.71351	-3.0021e-10	0.000125859	-1.66924	-3.0021e-10
50505640	rs9965121	6.03782e-08	-1.71877	-1.01994	5.06178e-05	-1.39374	-1.18635
50505739	rs67330260	6.73221e-08	-1.22035	-1.4095	2.93233e-05	-1.70478	-1.42124
50505899	rs77725854	1.68249e-07	-1.7139	-3.0021e-10	0.000125709	-1.67043	-3.0021e-10
50506318	rs28469582	6.2103e-07	-1.06761	0.659642	0.000720537	-1.37082	1.44642
50506579	rs118030056	2.47994e-07	-1.17734e-10	-1.32594	0.000182941	-1.17734e-10	-1.29524
50506591	rs66804102	6.66111e-08	-1.22989	-1.41059	2.92892e-05	-1.70635	-1.42084
50506608	rs67300728	6.59784e-08	-1.23968	-1.41034	2.92404e-05	-1.70788	-1.42097
50507006	rs11663596	1.20327e-06	1.18731	-0.933849	6.11689e-05	-1.68689	-0.703878
50507187	rs67539636	6.25719e-08	-1.29269	-1.41034	2.905e-05	-1.71441	-1.42097
50507208	rs72928185	1.69322e-07	-1.70754	-3.0021e-10	0.00013206	-1.62115	-3.0021e-10
50507745	rs11876381	1.69322e-07	-1.70754	-3.0021e-10	0.00013206	-1.62115	-3.0021e-10
50508393	rs58521521	1.72104e-07	-1.69124	-3.0021e-10	0.000134169	-1.6053	-3.0021e-10
50508687	rs67913578	6.43191e-08	-1.26799	-1.40749	2.90757e-05	-1.71181	-1.42269
50508864	rs67582914	6.43809e-08	-1.26799	-1.40653	2.90609e-05	-1.71181	-1.4232
50508910	rs67165651	6.49936e-08	-1.25852	-1.40653	2.90967e-05	-1.71058	-1.4232
50508914	rs72928189	1.69322e-07	-1.70754	-3.0021e-10	0.00013206	-1.62115	-3.0021e-10
50509363	rs76886930	5.27625e-08	-1.48287	-1.39068	3.05269e-05	-1.68679	-1.399
50509480	rs6508182	1.16476e-07	-1.33554	-0.746124	8.33475e-05	-1.67995	-0.401437
50509525	rs73956750	2.58177e-07	-1.2857	-3.0021e-10	0.000198663	-1.21279	-3.0021e-10
50509545	rs11662096	1.7406e-06	0.622639	-3.0021e-10	0.000632578	-0.0545977	-3.0021e-10
50509642	rs78074907	1.69322e-07	-1.70754	-3.0021e-10	0.00013206	-1.62115	-3.0021e-10
50510117	rs72928191	1.69226e-07	-1.70811	-3.0021e-10	0.00013184	-1.62282	-3.0021e-10
50510230	rs72928193	6.20485e-08	-1.3079	-1.40353	2.89032e-05	-1.71585	-1.4246
50510237	rs148158169	3.26208e-07	-1.17734e-10	-1.05181	0.00024606	-1.17734e-10	-0.998826
50510797	rs9958458	1.20936e-07	-1.29796	-0.746124	8.23741e-05	-1.69169	-0.401437
50511324	rs67230963	6.72975e-08	-1.22989	-1.40033	2.91437e-05	-1.70635	-1.42581
50511466	rs9962633	1.21576e-07	-1.28722	-0.751582	8.1613e-05	-1.69428	-0.408134
50512288	rs73956753	7.02831e-07	-1.17734e-10	-0.284228	0.000283404	-1.17734e-10	-0.857527
50512991	rs59456053	6.91172e-08	-1.20321	-1.40033	2.92775e-05	-1.70177	-1.42581
50513472	rs80100009	5.17926e-08	-1.50289	-1.38921	3.0812e-05	-1.67879	-1.3977
50513818	rs148317708	1.70488e-07	-1.70068	-3.0021e-10	0.000137164	-1.58322	-3.0021e-10
50514040	rs150445374	2.42418e-07	-1.17734e-10	-1.34868	0.000180244	-1.17734e-10	-1.31009
50514384	rs8088528	1.57251e-06	1.50554	-0.984451	5.33938e-05	-1.35615	-1.17056
50515664	rs111244708	6.35787e-08	-1.27103	-1.41604	2.92334e-05	-1.71219	-1.4169
50515871	rs67211888	6.41949e-08	-1.27103	-1.40639	2.90506e-05	-1.71219	-1.42317
50515882	rs150759060	1.77954e-07	-1.65782	-3.0021e-10	0.000128309	-1.64996	-3.0021e-10
50516313	rs68109263	5.35207e-08	-1.49653	-1.36274	2.92948e-05	-1.69913	-1.42786
50516517	rs76398773	5.29383e-08	-1.49299	-1.37723	3.10435e-05	-1.6829	-1.38611
50516636	rs112903063	5.29447e-08	-1.49052	-1.37958	3.08555e-05	-1.68554	-1.38955
50516770	rs9956051	1.3253e-07	-1.19247	-0.760068	7.92495e-05	-1.70855	-0.423255
50517509	rs62097899	1.81304e-05	2.966	-3.0021e-10	0.000195452	-1.22909	-3.0021e-10
50517595	rs28399882	1.19615e-06	-0.462154	0.70967	0.00149533	-0.602316	1.40802
50517776	rs7504990	2.99218e-07	-1.13635	-0.00182453	0.000130753	-1.71636	0.0852677
50517973	rs117524224	6.49249e-07	-0.363529	-3.0021e-10	0.000234223	-1.04813	-3.0021e-10
50518145	rs115250846	1.69569e-07	-1.70609	-3.0021e-10	0.000136734	-1.58637	-3.0021e-10
50518340	rs8091154	1.74907e-07	-1.67509	-3.0021e-10	0.000131071	-1.62866	-3.0021e-10
50518505	rs8091077	1.26616e-06	-0.424079	0.728478	0.00158393	-0.566411	1.42967
50518567	rs58735160	6.32241e-08	-1.28337	-1.40929	2.90248e-05	-1.71363	-1.42262
50518597	rs35973632	2.13709e-06	0.146695	0.681162	0.00128308	-0.722551	1.37517
50519190	rs72930009	1.69043e-07	-1.70919	-3.0021e-10	0.000131406	-1.62611	-3.0021e-10
50519242	rs117345122	1.95117e-06	0.736838	-3.0021e-10	0.000565467	-0.16675	-3.0021e-10
50519274	rs714	1.53866e-07	-1.18003	-0.623232	9.18023e-05	-1.70344	-0.281328
50519527	rs7506663	3.41191e-07	-1.08972	0.0828174	0.000137974	-1.7175	0.140164
50519540	rs149270288	3.78221e-07	-0.903867	-3.0021e-10	0.000609193	-0.092267	-3.0021e-10
50519769	rs67365230	7.68481e-06	1.41936	0.688294	0.00219051	-0.195904	1.38339
50519793	rs77366429	6.59039e-06	1.29961	0.654409	0.00187025	-0.314893	1.34432
50519877	rs72930014	5.72886e-08	-1.36848	-1.42276	2.92997e-05	-1.71892	-1.40791
50520008	rs9956172	5.0553e-08	-1.50585	-1.41047	3.03127e-05	-1.6793	-1.41353
50520087	rs35955517	3.11057e-06	0.468236	0.734982	0.00266212	-0.0546819	1.43716
50520090	rs56775657	7.25711e-07	-1.17734e-10	-0.252193	0.000289911	-1.17734e-10	-0.834827
50520733	rs9957080	3.06344e-07	-1.11281	-0.00182453	0.000130729	-1.71654	0.0852677
50520998	rs79677052	1.85378e-07	-1.61695	-3.0021e-10	0.000123888	-1.68503	-3.0021e-10
50521426	rs72930017	1.80878e-06	0.661065	-3.0021e-10	0.000415807	-0.47418	-3.0021e-10
50521436	rs9807752	2.26675e-06	2.19076	-1.304	6.77232e-05	-0.960378	-1.32859
50521498	rs56019588	5.91346e-08	-1.34602	-1.41351	2.90061e-05	-1.71838	-1.41851
50521566	rs9304437	2.85382e-07	-1.06676	-0.11876	0.000115114	-1.71838	-0.0400954
50522258	rs118076017	7.82006e-07	-0.177483	-3.0021e-10	0.00143917	0.767418	-3.0021e-10
50522266	rs72930022	1.69133e-07	-1.70866	-3.0021e-10	0.000131622	-1.62447	-3.0021e-10
50522287	rs6508183	2.74363e-07	-1.18011	-0.0447835	0.000125821	-1.71055	0.0410077
50522423	rs66939940	3.08035e-06	0.412628	0.780827	0.0026735	-0.103143	1.48988
50522742	rs36102648	8.11901e-06	1.43648	0.726136	0.00231557	-0.18397	1.42698
50523330	rs8089479	7.3385e-07	-1.17734e-10	-0.24104	0.000292221	-1.17734e-10	-0.826893
50523335	rs4939717	5.32836e-08	-1.49796	-1.36575	3.14165e-05	-1.68088	-1.37619
50523621	rs59095967	5.22524e-08	-1.50975	-1.37351	2.9386e-05	-1.69492	-1.42896
50523841	rs7234521	3.34905e-07	-1.11235	0.0868547	0.000137812	-1.71761	0.139104
50523959	rs7238466	1.33175e-07	-1.13843	-0.809256	7.38548e-05	-1.71446	-0.487837
50524139	rs28569227	6.11138e-08	-1.31651	-1.41009	2.89819e-05	-1.71671	-1.42102
50524220	rs73956754	7.84288e-07	-1.17734e-10	-0.174568	0.000302256	-1.17734e-10	-0.793127
50524229	rs28575839	5.51175e-08	-1.41978	-1.41009	2.8964e-05	-1.71733	-1.42102
50524297	rs73956755	1.29787e-07	-1.68378	-0.289672	5.52036e-05	-1.61909	-0.874285
50524661	rs4128955	1.75581e-06	-0.541093	1.17244	0.00197805	-0.858168	1.94364
50525058	rs111614269	5.67085e-07	-0.498835	-3.0021e-10	0.000511825	-0.26642	-3.0021e-10
50525441	rs117371297	5.13898e-07	-0.597319	-3.0021e-10	0.000836829	0.225218	-3.0021e-10
50525557	rs7507060	4.12281e-07	-1.17824	0.3606	0.000187593	-1.71274	0.442616
50525827	rs78328188	1.70244e-07	-1.70211	-3.0021e-10	0.000131973	-1.62181	-3.0021e-10
50525840	rs11082960	4.12281e-07	-1.17824	0.3606	0.000187593	-1.71274	0.442616
50526038	rs11082961	5.1102e-08	-1.48034	-1.42518	2.95906e-05	-1.68927	-1.42767
50526501	rs10775503	1.65795e-06	1.96348	-1.38949	5.53065e-05	-1.08848	-1.40303
50526533	rs11663217	3.82296e-05	3.71202	-3.0021e-10	0.000215999	-1.12913	-3.0021e-10
50526780	rs8087704	1.82259e-07	-1.63391	-3.0021e-10	0.000125258	-1.67403	-3.0021e-10
50526808	rs62097900	3.80724e-05	3.7079	-3.0021e-10	0.00021661	-1.1263	-3.0021e-10
50527140	rs75804237	2.89976e-07	-1.17734e-10	-1.16955	0.000230958	-1.17734e-10	-1.06217
50527213	rs7237308	3.94605e-07	-0.747502	-0.113958	0.00018714	-1.71738	0.444838
50527261	rs7236076	3.84323e-07	-0.764167	-0.123694	0.000184748	-1.71862	0.433213
50527397	rs80020120	9.72346e-07	-1.17734e-10	0.0403668	0.000351066	-1.17734e-10	-0.643427
50527622	rs9962352	5.8476e-08	-1.35459	-1.41614	2.90792e-05	-1.71867	-1.41571
50528029	rs140053516	1.87544e-07	-1.60533	-3.0021e-10	0.000123121	-1.69123	-3.0021e-10
50528882	rs7242428	1.73306e-06	-0.385448	1.00375	0.00223471	-0.529949	1.73741
50529075	rs117817973	9.28309e-07	-1.17734e-10	-0.00597961	0.000348821	-1.17734e-10	-0.649842
50529125	rs7228076	1.65777e-06	-0.39922	0.973101	0.00213003	-0.542951	1.70244
50529141	rs117512210	2.71456e-07	-1.23555	-3.0021e-10	0.000315846	-0.749147	-3.0021e-10
50529171	rs9945571	5.82712e-08	-1.35962	-1.41461	2.90332e-05	-1.71879	-1.41718
50529416	rs116882359	9.83195e-07	-1.17734e-10	0.0514634	0.000355992	-1.17734e-10	-0.629495
50529459	rs79260114	4.17005e-08	-1.7096	-1.39923	5.05691e-05	-1.17904	-1.40203
50529637	rs7504512	4.47344e-07	-1.07829	0.342275	0.000182136	-1.71799	0.418348
50529659	rs7504478	9.64362e-07	1.40294	-1.37082	5.20111e-05	-1.16564	-1.3873
50529926	rs72930051	1.69133e-07	-1.70866	-3.0021e-10	0.000131622	-1.62447	-3.0021e-10
50529968	rs11873115	1.66321e-06	-0.385448	0.96261	0.0021322	-0.529949	1.69046
50530133	rs74562817	4.9672e-08	-1.5072	-1.4267	2.96418e-05	-1.6869	-1.42832
50530590	rs146045426	1.67568e-07	-1.71795	-3.0021e-10	0.000120005	-1.71687	-3.0021e-10
50531122	rs12956043	2.2712e-06	0.0410292	0.84769	0.00142804	-0.799358	1.55901
50531232	rs62097903	1.71357e-05	2.90957	-3.0021e-10	0.000188518	-1.26521	-3.0021e-10
50531703	rs72930052	1.69948e-07	-1.70385	-3.0021e-10	0.000133428	-1.61084	-3.0021e-10
50531872	rs117833779	1.66379e-06	0.57751	-3.0021e-10	0.000337756	-0.682078	-3.0021e-10
50532077	rs147560333	2.72868e-06	1.07223	-3.0021e-10	0.000846152	0.236297	-3.0021e-10
50532434	rs73958623	8.90992e-07	-1.17734e-10	-0.0470092	0.000329456	-1.17734e-10	-0.706958
50532693	rs117646921	1.05977e-06	0.126464	-3.0021e-10	0.00173986	0.957158	-3.0021e-10
50532814	rs111841928	1.84686e-07	-1.62069	-3.0021e-10	0.000124162	-1.68281	-3.0021e-10
50533057	rs72930055	1.70094e-07	-1.70299	-3.0021e-10	0.000138048	-1.5768	-3.0021e-10
50533163	rs115848970	1.69043e-07	-1.70919	-3.0021e-10	0.000131406	-1.62611	-3.0021e-10
50533258	rs4076100	2.6808e-06	0.158647	0.89588	0.00167006	-0.690953	1.60716
50533671	rs7506454	4.22616e-07	-1.14716	0.354276	0.000186578	-1.7135	0.437952
50533785	rs56005836	6.14655e-08	-1.29878	-1.42209	2.93772e-05	-1.71521	-1.40897
50534342	rs67902411	1.6942e-07	-1.70696	-3.0021e-10	0.000132282	-1.61947	-3.0021e-10
50534370	rs4940233	4.90313e-08	-1.52487	-1.42202	3.02182e-05	-1.67047	-1.42549
50534395	rs55749022	4.77171e-07	0.756145	-1.42762	5.63002e-05	-1.08326	-1.39044
50534412	rs9944713	4.14078e-07	-1.16757	0.354276	0.000186988	-1.71131	0.437952
50534419	rs111454094	1.75574e-07	-1.67128	-3.0021e-10	0.000129905	-1.6376	-3.0021e-10
50534868	rs74325060	4.88508e-08	-1.52487	-1.42571	3.0144e-05	-1.67047	-1.42795
50534989	rs12326258	2.30595e-06	0.485896	0.418007	0.000648153	-0.414817	0.384542
50535294	rs71368906	1.677e-07	-1.71717	-3.0021e-10	0.000124608	-1.67923	-3.0021e-10
50535297	rs117018239	2.07847e-07	-1.50254	-3.0021e-10	0.000119874	-1.71796	-3.0021e-10
50535809	rs7233818	5.30114e-07	-1.04242	0.476164	0.000201302	-1.71893	0.519336
50535904	rs79450567	2.24976e-07	-1.17734e-10	-1.42335	0.00016012	-1.17734e-10	-1.42848
50535999	rs11876944	1.70061e-07	-1.70319	-3.0021e-10	0.000133664	-1.60907	-3.0021e-10
50536108	rs62097939	1.22265e-06	1.66604	-1.39661	5.772e-05	-1.04501	-1.40378
50536188	rs62097940	2.26189e-05	3.1872	-3.0021e-10	0.000209609	-1.15916	-3.0021e-10
50536205	rs9963316	1.78259e-06	-0.307809	0.954285	0.00225675	-0.456575	1.67386
50536604	rs9951405	1.90639e-07	-1.12538	-0.463582	0.000107903	-1.715	-0.108166
50536830	rs113407472	1.83189e-07	-1.62882	-3.0021e-10	0.000124811	-1.6776	-3.0021e-10
50536916	rs111889310	1.82928e-07	-1.63025	-3.0021e-10	0.000124933	-1.67662	-3.0021e-10
50537832	rs11874860	1.70526e-07	-1.70046	-3.0021e-10	0.000134609	-1.60203	-3.0021e-10
50538256	rs112372008	1.82076e-07	-1.63492	-3.0021e-10	0.00012535	-1.67329	-3.0021e-10
50538447	rs56183156	2.03947e-05	3.08369	-3.0021e-10	0.000205387	-1.17951	-3.0021e-10
50538552	rs4940234	4.25648e-07	-1.13626	0.350532	0.000185344	-1.71451	0.43232
50539387	rs12607155	4.98145e-08	-1.51069	-1.42035	3.00602e-05	-1.67718	-1.42402
50540018	rs113956550	6.23534e-08	-1.29529	-1.41124	2.90741e-05	-1.71487	-1.41968
50540268	rs111348489	1.82076e-07	-1.63492	-3.0021e-10	0.00012535	-1.67329	-3.0021e-10
50540352	rs58427689	1.23074e-06	1.66226	-1.38623	6.0049e-05	-1.00874	-1.4005
50540364	rs67744445	6.23419e-08	-1.29529	-1.41142	2.90715e-05	-1.71487	-1.41977
50540493	rs8094933	3.83298e-07	-1.25292	0.362384	0.00019468	-1.69311	0.460063
50540497	rs72932044	1.67737e-07	-1.71695	-3.0021e-10	0.000121057	-1.70814	-3.0021e-10
50541160	rs187248710	1.93555e-07	-1.57378	-3.0021e-10	0.000123212	-1.6905	-3.0021e-10
50541161	rs7505529	4.80332e-07	-1.08227	0.417404	0.000189873	-1.71796	0.459908
50541635	rs7237297	2.51322e-06	0.153589	0.836388	0.00164124	-0.640319	1.53912
50541705	rs12455244	4.87307e-08	-1.52487	-1.42817	3.01187e-05	-1.67047	-1.42879
50541782	rs7236357	1.83592e-06	-0.229285	0.905241	0.00230341	-0.380115	1.61786
50541992	rs7240423	2.84655e-06	0.267958	0.846561	0.00171604	-0.607392	1.55077
50542535	rs72932047	6.35799e-08	-1.28315	-1.40389	2.89882e-05	-1.71361	-1.4239
50542722	rs61537869	6.08699e-07	-0.49098	0.0629597	0.000127513	-1.69652	0.0403357
50543302	rs56796226	2.33756e-05	3.2201	-3.0021e-10	0.00021216	-1.14706	-3.0021e-10
50543346	rs8083923	2.45888e-06	0.141881	0.826237	0.0015265	-0.701171	1.5275
50543494	rs117413396	5.065e-08	-1.49552	-1.41888	2.98865e-05	-1.68358	-1.42341
50543514	rs113784876	5.01293e-08	-1.50585	-1.41888	3.00147e-05	-1.6793	-1.42341
50543892	rs62097945	1.28269e-06	-0.54867	0.866042	0.00213386	-0.411768	1.57305
50544039	rs117374450	1.15773e-06	0.214873	-3.0021e-10	0.000236313	-1.03924	-3.0021e-10
50544753	rs4076845	5.14895e-08	-1.48034	-1.41763	2.97421e-05	-1.68927	-1.42256
50544798	rs7505453	1.16837e-06	1.60004	-1.37602	5.63812e-05	-1.07992	-1.39234
50544871	rs7505465	1.12811e-06	1.59453	-1.40557	6.05307e-05	-0.982556	-1.4187
50544940	rs141646278	1.67421e-07	-1.71883	-3.0021e-10	0.000124357	-1.68124	-3.0021e-10
50545450	rs77591800	2.92254e-07	-1.17734e-10	-1.16172	0.000160484	-1.17734e-10	-1.42621
50546050	rs76643958	2.41719e-07	-1.17734e-10	-1.35157	0.000170213	-1.17734e-10	-1.36735
50546319	rs4077283	4.13428e-07	-1.1884	0.373539	0.000190817	-1.71075	0.457661
50547105	rs4078289	4.42716e-07	-1.20075	0.454336	0.000202309	-1.70596	0.51135
50547242	rs74932849	5.09483e-08	-1.48034	-1.42819	2.956e-05	-1.68927	-1.42871
50547251	rs4078288	4.7115e-07	-1.10077	0.416597	0.000190818	-1.71779	0.464708
50547481	rs75987806	4.97617e-08	-1.50407	-1.42803	2.98335e-05	-1.68007	-1.4287
50547499	rs9807185	2.51243e-05	3.29225	-3.0021e-10	0.000217261	-1.1233	-3.0021e-10
50547541	rs11872713	4.95387e-08	-1.50745	-1.42914	3.03968e-05	-1.66182	-1.42825
50547640	rs7504750	3.65633e-07	-1.12311	0.185396	0.000156467	-1.71661	0.265058
50547864	rs72932061	1.7078e-07	-1.69897	-3.0021e-10	0.000135107	-1.59833	-3.0021e-10
50548052	rs117533571	6.13445e-07	-0.420253	-3.0021e-10	0.000199085	-1.21067	-3.0021e-10
50548366	rs79928427	3.57535e-05	3.64506	-3.0021e-10	0.0028224	1.44094	-3.0021e-10
50548544	rs9950125	4.94836e-07	-0.63022	-0.00489891	0.000116699	-1.71654	-0.0282613
50548892	rs114377411	1.73291e-07	-1.68437	-3.0021e-10	0.000132466	-1.61807	-3.0021e-10
50549202	rs79648728	2.36081e-07	-1.37517	-3.0021e-10	0.000244593	-1.00481	-3.0021e-10
50549238	rs117128022	2.36687e-07	-1.3726	-3.0021e-10	0.000245499	-1.00111	-3.0021e-10
50549356	rs34245999	2.28742e-06	0.153589	0.742247	0.00147337	-0.640319	1.43122
50549521	rs6508186	4.79697e-07	-0.711068	0.0448784	0.000123409	-1.71313	0.0242324
50549586	rs10468872	1.76789e-07	-1.66439	-3.0021e-10	0.00012881	-1.64606	-3.0021e-10
50549620	rs7506665	2.51422e-07	-1.17734e-10	-1.31221	0.000166639	-1.17734e-10	-1.38857
50549638	rs141052618	5.85117e-07	-0.467532	-3.0021e-10	0.000185235	-1.28278	-3.0021e-10
50550249	rs77137563	3.28197e-06	1.25685	-3.0021e-10	0.000878922	0.274294	-3.0021e-10
50550850	rs12955701	4.5904e-07	-1.209	0.498792	0.000208791	-1.71103	0.547956
50551960	rs116914281	1.85249e-07	-1.61764	-3.0021e-10	0.000266615	-0.918597	-3.0021e-10
50552246	rs148417947	3.66656e-07	-1.17734e-10	-0.93492	0.00027006	-1.17734e-10	-0.905758
50552262	rs7504389	4.06892e-07	-1.2401	0.409307	0.00019575	-1.69883	0.471264
50552507	rs11082963	5.32597e-08	-1.43689	-1.42727	2.90471e-05	-1.70726	-1.42822
50552965	rs34569535	8.69621e-05	4.53388	-3.0021e-10	0.00036912	-0.59328	-3.0021e-10
50553000	rs12457542	7.05602e-07	-0.744532	0.464238	0.00023159	-1.57239	0.512961
50553133	rs67277226	6.48693e-08	-1.28327	-1.3837	2.87426e-05	-1.7171	-1.42892
50553222	rs74329619	1.77031e-07	-1.66302	-3.0021e-10	0.000128608	-1.64763	-3.0021e-10
50553731	rs7505366	1.31558e-06	-0.168163	0.51085	0.000837019	-0.946518	1.17196
50553973	rs4940235	3.56548e-07	0.465941	-1.42882	5.0407e-05	-1.18489	-1.39938
50554077	rs151296306	3.07754e-07	-1.11005	-3.0021e-10	0.000478031	-0.334727	-3.0021e-10
50554206	rs77867423	4.34609e-08	-1.65361	-1.41388	3.66452e-05	-1.49021	-1.41291
50554451	rs59011740	7.9585e-07	-1.17734e-10	-0.159934	0.000282037	-1.17734e-10	-0.862365
50554617	rs75795342	3.24521e-07	-1.17734e-10	-1.05699	0.000279513	-1.17734e-10	-0.871354
50554716	rs9952826	2.76828e-07	-1.53787	0.32192	0.00013356	-1.64658	0.036733
50554727	rs7506242	2.8195e-07	-1.55679	0.359176	0.000139745	-1.63324	0.0686539
50554883	rs6508187	2.83442e-07	-1.54378	0.351447	0.000136821	-1.64949	0.0637595
50555208	rs7244199	8.80668e-07	-1.17734e-10	-0.0586635	0.000292045	-1.17734e-10	-0.827494
50555225	rs6417120	8.69688e-05	5.18974	-0.655779	7.49279e-05	-1.57305	-0.614825
50555390	rs7244768	8.77701e-07	-1.17734e-10	-0.0620388	0.000291393	-1.17734e-10	-0.82973
50555931	rs62097947	0.000107551	4.74637	-3.0021e-10	0.000130817	-1.6306	-3.0021e-10
50556061	rs11875796	2.60023e-07	-1.70638	0.427809	0.000134078	-1.64825	0.0422732
50556209	rs117818440	2.985e-07	-1.14058	-3.0021e-10	0.000124596	-1.67932	-3.0021e-10
50556365	rs72932085	2.23855e-07	-1.42834	-3.0021e-10	0.000127838	-1.65364	-3.0021e-10
50556445	rs72932086	2.10515e-07	-1.48979	-3.0021e-10	0.000119763	-1.71889	-3.0021e-10
50556725	rs8088299	8.99549e-05	5.16295	-0.595231	8.77578e-05	-1.55555	-0.474267
50557938	rs7506428	0.000284853	5.45042	0.269961	0.000152597	-1.50777	0.0311668
50559986	rs11663694	0.000127759	4.91855	-3.0021e-10	0.000130699	-1.6315	-3.0021e-10
50561613	rs66493109	3.3295e-07	-1.71799	0.686635	0.000182879	-1.68381	0.388235
50561632	rs8085965	0.000266317	5.24383	0.409273	0.000179063	-1.54142	0.224754
50561639	rs12956299	3.649e-07	-0.93972	-3.0021e-10	0.000493762	-0.302348	-3.0021e-10
50562653	rs117508188	3.03222e-07	-1.12488	-3.0021e-10	0.00012683	-1.66155	-3.0021e-10
50562840	rs73958667	8.26956e-07	-1.17734e-10	-0.121593	0.000280188	-1.17734e-10	-0.868941
50562844	rs144446778	2.24097e-07	-1.17734e-10	-1.42726	0.000163673	-1.17734e-10	-1.40653
50562913	rs146603662	1.04994e-06	-1.17734e-10	0.117139	0.000809528	-1.17734e-10	0.19205
50563131	rs117718030	3.06858e-06	1.18962	-3.0021e-10	0.000254911	-0.963489	-3.0021e-10
50563216	rs143006551	2.10979e-07	-1.48759	-3.0021e-10	0.000127583	-1.65564	-3.0021e-10
50565259	rs8087273	5.76155e-07	-1.46399	0.981019	0.000266304	-1.56724	0.647475
50565270	rs12958003	5.38303e-07	-1.70244	1.15152	0.000290632	-1.63844	0.806096
50565371	rs72915208	2.3852e-07	-1.36489	-3.0021e-10	0.000130076	-1.63629	-3.0021e-10
50565946	rs7505888	0.000113522	5.0249	-0.224491	0.000127879	-1.5832	-0.0701161
50566165	rs11082964	5.03831e-07	-1.69962	1.08252	0.000285645	-1.63315	0.783501
50566190	rs7505807	0.000574972	5.53514	0.887588	0.000283296	-1.49968	0.641773
50566371	rs28561967	5.00876e-07	-1.6939	1.07092	0.000286226	-1.62023	0.772612
50566820	rs35724995	5.55928e-07	-1.47926	0.960554	0.000271959	-1.5256	0.626843
50566969	rs12608189	1.13209e-07	-1.07774	-1.03237	4.88969e-05	-1.71708	-0.89761
50567129	rs11874663	2.66594e-07	-1.25362	-3.0021e-10	0.000123322	-1.6896	-3.0021e-10
50567210	rs73958669	7.93575e-07	-1.17734e-10	-0.162797	0.000272763	-1.17734e-10	-0.895797
50567232	rs77640420	2.64542e-07	-1.26134	-3.0021e-10	0.000126141	-1.667	-3.0021e-10
50567441	rs117320027	1.25617e-06	-1.17734e-10	0.296478	0.00122363	-1.17734e-10	0.605179
50568137	rs79054081	7.82912e-07	-1.17734e-10	-0.176324	0.000270383	-1.17734e-10	-0.904563
50568315	rs8084947	5.52066e-07	-1.70013	1.17445	0.000312027	-1.62282	0.861506
50568417	rs8085098	5.5491e-07	-1.70682	1.18628	0.000310485	-1.63887	0.872604
50568505	rs138196039	6.01228e-07	-0.44037	-3.0021e-10	0.000135558	-1.595	-3.0021e-10
50568810	rs117312977	2.2694e-07	-1.41466	-3.0021e-10	0.000127109	-1.65936	-3.0021e-10
50569377	rs140056233	2.28326e-07	-1.40857	-3.0021e-10	0.000127454	-1.65665	-3.0021e-10
50569759	rs61566053	7.80404e-07	-1.17734e-10	-0.179533	0.000269822	-1.17734e-10	-0.906639
50569847	rs7505483	4.61346e-07	-1.70002	0.994828	0.000251891	-1.63322	0.65781
50569863	rs62097949	1.79944e-07	-1.6467	-3.0021e-10	0.000128549	-1.64809	-3.0021e-10
50570233	rs59110446	7.80404e-07	-1.17734e-10	-0.179533	0.000269822	-1.17734e-10	-0.906639
50570403	rs7506245	0.000106036	4.73219	-3.0021e-10	0.000128201	-1.65081	-3.0021e-10
50570431	rs7506451	9.77109e-05	4.65042	-3.0021e-10	0.000127157	-1.65898	-3.0021e-10
50570638	rs6508188	0.00061476	5.48875	1.0009	0.000315756	-1.50032	0.750891
50570727	rs7506328	0.000106036	4.73219	-3.0021e-10	0.000128201	-1.65081	-3.0021e-10
50571067	rs9950010	6.01462e-07	-1.69754	1.25755	0.000339532	-1.61708	0.940247
50571241	rs9949949	0.000644481	5.46701	1.06985	0.000329562	-1.51387	0.80723
50571371	rs9950066	5.23296e-07	-1.69218	1.11298	0.000294332	-1.60611	0.78641
50571419	rs7505556	0.000576381	5.50833	0.916845	0.000276787	-1.50534	0.624183
50571586	rs118079176	3.45085e-07	-0.995554	-3.0021e-10	0.000132612	-1.61698	-3.0021e-10
50571612	rs140774491	2.07761e-07	-1.50295	-3.0021e-10	0.000120449	-1.71317	-3.0021e-10
50571954	rs11661483	0.000121852	4.87122	-3.0021e-10	0.000130256	-1.6349	-3.0021e-10
50572367	rs11874458	4.8753e-07	-1.69382	1.04383	0.000271585	-1.60949	0.709366
50572697	rs28718037	0.000512876	5.50892	0.799527	0.000254772	-1.49329	0.529259
50573936	rs62097950	0.000104238	4.71509	-3.0021e-10	0.000127603	-1.65547	-3.0021e-10
50574030	rs67685219	5.52809e-07	-1.46746	0.943133	0.000264955	-1.53592	0.611079
50574113	rs117342882	2.43661e-07	-1.34357	-3.0021e-10	0.000123163	-1.69089	-3.0021e-10
50574481	rs72915227	2.3404e-07	-1.38385	-3.0021e-10	0.000120722	-1.71092	-3.0021e-10
50574619	rs35396060	4.59957e-07	-1.68462	0.976413	0.000263748	-1.57989	0.650483
50574924	rs28474800	5.2202e-07	-1.69561	1.11397	0.000304228	-1.6028	0.816179
50575097	rs9962803	5.16891e-07	-1.69731	1.1058	0.000295238	-1.62715	0.810527
50575234	rs7505909	4.41979e-07	-1.68934	0.941258	0.000250099	-1.60035	0.617805
50575286	rs148646289	3.20623e-07	-1.06908	-3.0021e-10	0.000120599	-1.71193	-3.0021e-10
50575503	rs6508189	5.03072e-07	-1.71276	1.09414	0.000283803	-1.65569	0.799572
50575723	rs6508190	0.000591943	5.75637	0.695449	0.000233048	-1.48205	0.428893
50576152	rs11665300	3.22013e-07	-1.06475	-3.0021e-10	0.000120654	-1.71148	-3.0021e-10
50576168	rs77115061	2.5051e-07	-1.17734e-10	-1.31585	0.000166812	-1.17734e-10	-1.38753
50576201	rs7506807	4.9122e-07	-1.69947	1.05702	0.000283649	-1.62136	0.76469
50576221	rs7506784	0.000456355	5.36345	0.828236	0.000255265	-1.55294	0.59084
50576312	rs7506999	0.000451323	5.36345	0.817147	0.000252602	-1.55294	0.580352
50576386	rs71368908	4.80395e-07	-1.69754	1.0328	0.000278457	-1.61708	0.741942
50576410	rs7244694	1.61162e-07	-1.70996	-0.0469738	0.000138894	-1.65266	0.0819715
50576655	rs66535948	4.916e-07	-1.50522	0.863544	0.000255707	-1.50087	0.540498
50576977	rs57950523	5.08428e-07	-1.17734e-10	-0.608021	0.000205468	-1.17734e-10	-1.17911
50576983	rs59681356	5.08428e-07	-1.17734e-10	-0.608021	0.000205468	-1.17734e-10	-1.17911
50577067	rs60922802	7.53583e-07	-1.17734e-10	-0.214506	0.000263812	-1.17734e-10	-0.929166
50577150	rs7229493	4.21203e-07	-1.69162	0.895394	0.000236925	-1.60497	0.568309
50577706	rs6508191	3.79938e-07	-1.68659	0.787256	0.000221446	-1.58299	0.478767
50578998	rs73957007	7.22151e-07	-1.17734e-10	-0.25711	0.000256733	-1.17734e-10	-0.956365
50579104	rs73957009	7.22151e-07	-1.17734e-10	-0.25711	0.000256733	-1.17734e-10	-0.956365
50579242	rs77584285	2.24491e-07	-1.17734e-10	-1.42551	0.000160075	-1.17734e-10	-1.42876
50579668	rs9953376	3.52799e-07	-1.68775	0.714309	0.000205503	-1.58655	0.407607
50580055	rs77447572	1.74303e-07	-1.67855	-3.0021e-10	0.000124058	-1.68365	-3.0021e-10
50580859	rs151214836	4.76879e-07	-1.17734e-10	-0.672081	0.000315251	-1.17734e-10	-0.751033
50580975	rs4132357	3.20108e-07	-1.68532	0.61463	0.000187795	-1.58157	0.31252
50581318	rs138243555	1.79197e-07	-1.65086	-3.0021e-10	0.000125901	-1.66891	-3.0021e-10
50581326	rs8096519	3.11636e-07	-1.6901	0.592593	0.000182209	-1.59143	0.292181
50581404	rs7241819	7.26381e-07	-1.17734e-10	-0.251271	0.000257688	-1.17734e-10	-0.952653
50581661	rs78239916	1.78476e-07	-1.65489	-3.0021e-10	0.000126351	-1.66533	-3.0021e-10
50581961	rs7228737	7.07028e-07	-1.17734e-10	-0.278275	0.000253314	-1.17734e-10	-0.969772
50581993	rs7227450	7.07028e-07	-1.17734e-10	-0.278275	0.000253314	-1.17734e-10	-0.969772
50582475	rs12955140	2.88086e-07	-1.51692	0.340834	0.000153478	-1.5173	0.0464539
50582567	rs12955163	2.24255e-07	-1.68812	0.261557	0.000131102	-1.59901	-0.0294148
50583223	rs72915244	1.74487e-07	-1.67749	-3.0021e-10	0.000159989	-1.4293	-3.0021e-10
50583722	rs28479824	2.86958e-07	-1.48053	0.300519	0.000143083	-1.55064	0.00966439
50583791	rs28460190	2.89135e-07	-1.47297	0.300519	0.000142193	-1.55688	0.00966439
50584216	rs59494746	5.36797e-07	-1.17734e-10	-0.553724	0.000211801	-1.17734e-10	-1.14876
50584544	rs6508193	0.000110268	5.36439	-0.593065	8.97907e-05	-1.52763	-0.479293
50584823	rs8094770	2.25757e-07	-1.41988	-3.0021e-10	0.000127079	-1.65959	-3.0021e-10
50585438	rs8099235	6.83935e-08	-1.7079	-0.906164	5.53361e-05	-1.64806	-0.842913
50585467	rs6508194	6.54185e-08	-1.70929	-0.949248	5.26763e-05	-1.65165	-0.888582
50585582	rs7226789	6.61988e-08	-1.7079	-0.938779	5.34562e-05	-1.64806	-0.877475
50585585	rs79206023	1.67405e-07	-1.71893	-3.0021e-10	0.000159484	-1.43246	-3.0021e-10
50585644	rs7244808	7.10314e-07	-1.17734e-10	-0.273638	0.000254058	-1.17734e-10	-0.96684
50586111	rs76514135	8.73725e-07	-1.17734e-10	-0.0665792	0.000804655	-1.17734e-10	0.186012
50586135	rs73957010	6.72467e-07	-1.17734e-10	-0.328391	0.000245469	-1.17734e-10	-1.00123
50586627	rs139840688	2.21755e-07	-1.43777	-3.0021e-10	0.000122579	-1.69564	-3.0021e-10
50586744	rs141795759	3.01006e-07	-1.17734e-10	-1.13221	0.000221529	-1.17734e-10	-1.10385
50587879	rs147904652	1.68009e-07	-1.71533	-3.0021e-10	0.00013861	-1.57274	-3.0021e-10
50588038	rs7242052	1.86066e-07	-1.64667	0.0334305	0.000114634	-1.53686	-0.225799
50588260	rs11874659	0.00015562	5.84816	-0.732333	8.39984e-05	-1.45143	-0.622179
50588323	rs138998186	1.78885e-07	-1.6526	-3.0021e-10	0.000126092	-1.66739	-3.0021e-10
50588504	rs62099171	1.84296e-07	-1.6228	-3.0021e-10	0.000119771	-1.71882	-3.0021e-10
50588945	rs8084454	8.85924e-08	-1.6867	-0.6686	7.53564e-05	-1.60001	-0.582165
50588961	rs116845927	2.42004e-07	-1.17734e-10	-1.35039	0.000167069	-1.17734e-10	-1.386
50589083	rs4129439	2.69124e-05	4.78867	-1.42767	3.11948e-05	-1.64312	-1.42103
50589347	rs57641235	7.24756e-07	-1.17734e-10	-0.25351	0.000257321	-1.17734e-10	-0.954077
50589376	rs8084270	9.18144e-08	-1.66817	-0.651409	7.929e-05	-1.56759	-0.563698
50590741	rs66501208	2.39794e-07	-1.60394	0.244377	0.000167121	-1.34533	-0.0403482
50591198	rs150004072	4.48418e-07	-0.733618	-3.0021e-10	0.000797169	0.176665	-3.0021e-10
50592640	rs28683803	2.04819e-07	-1.65234	0.135119	0.000128272	-1.53117	-0.119076
50593115	rs8094435	9.79099e-08	-1.6755	-0.579793	8.40708e-05	-1.58033	-0.492416
50593260	rs76804221	2.24446e-07	-1.17734e-10	-1.42571	0.000160203	-1.17734e-10	-1.42796
50593270	rs74384873	5.71178e-07	-1.17734e-10	-0.491643	0.000219476	-1.17734e-10	-1.11316
50593423	rs142879699	2.5734e-07	-1.17734e-10	-1.28894	0.0001828	-1.17734e-10	-1.29601
50593741	rs77366078	6.91549e-07	-1.17734e-10	-0.300411	0.000249806	-1.17734e-10	-0.983718
50593755	rs10048385	1.76967e-07	-1.66338	-3.0021e-10	0.00012741	-1.65699	-3.0021e-10
50594394	rs73957015	6.94709e-07	-1.17734e-10	-0.295851	0.000250523	-1.17734e-10	-0.980851
50594440	rs144528177	2.27339e-07	-1.4129	-3.0021e-10	0.000120892	-1.7095	-3.0021e-10
50594568	rs8082863	9.56585e-08	-1.66185	-0.61671	8.21755e-05	-1.5666	-0.528944
50594800	rs67336507	2.30269e-07	-1.40009	-3.0021e-10	0.00012011	-1.71599	-3.0021e-10
50595264	rs117696980	1.91782e-07	-1.58299	-3.0021e-10	0.000125962	-1.66842	-3.0021e-10
50595418	rs9947923	9.35315e-08	-1.63747	-0.663573	8.15036e-05	-1.52955	-0.574202
50595625	rs9947891	2.14367e-07	-1.59859	0.126934	0.000133981	-1.46266	-0.144038
50595725	rs9947974	9.08445e-08	-1.58839	-0.741804	7.87039e-05	-1.45844	-0.680266
50595936	rs62099173	3.32838e-05	4.43175	-0.858264	3.02965e-05	-1.68148	-1.41189
50596097	rs73957017	2.21887e-06	-1.17734e-10	0.865407	0.00056067	-1.17734e-10	-0.175269
50596618	rs9963521	1.0222e-07	-1.60861	-0.603612	9.164e-05	-1.47005	-0.51648
50596622	rs56320826	2.61377e-07	-1.27338	-3.0021e-10	0.000121891	-1.70127	-3.0021e-10
50597370	rs7359818	6.89685e-07	-1.17734e-10	-0.30311	0.000249383	-1.17734e-10	-0.985413
50597529	rs4995148	2.45765e-07	-1.33497	-3.0021e-10	0.000120627	-1.7117	-3.0021e-10
50597654	rs4506980	2.85693e-05	4.23582	-0.81508	3.01679e-05	-1.6939	-1.40372
50597737	rs4510098	2.72752e-05	4.16047	-0.78608	3.02134e-05	-1.69856	-1.39755
50597837	rs8098813	4.91311e-07	-1.17734e-10	-0.642267	0.00020496	-1.17734e-10	-1.18159
50598423	rs4254388	1.86708e-07	-1.57796	-0.0318406	0.000118213	-1.43323	-0.29869
50599006	rs11876285	2.67103e-07	-1.25171	-3.0021e-10	0.000138637	-1.57254	-3.0021e-10
50599751	rs60638615	2.06145e-07	-1.2464	-0.26437	5.1941e-05	-1.59604	-0.958251
50599812	rs60237858	2.15786e-07	-1.19228	-0.272776	5.30047e-05	-1.56773	-0.966295
50600552	rs9964201	2.20595e-07	-1.64501	0.201995	0.000117755	-1.65182	-0.083975
50600702	rs73957018	1.86521e-07	-1.42307	-0.187735	5.25581e-05	-1.63054	-0.911938
50600741	rs72915266	2.40581e-07	-1.35629	-3.0021e-10	0.000137125	-1.58351	-3.0021e-10
50600816	rs73957019	6.79553e-07	-1.17734e-10	-0.317909	0.000247081	-1.17734e-10	-0.994684
50600921	rs12607343	5.64596e-08	-1.57315	-1.23267	3.18989e-05	-1.67017	-1.37166
50601752	rs143003578	5.86637e-07	-1.17734e-10	-0.464939	0.000439801	-1.17734e-10	-0.418079
50602209	rs12966709	3.0182e-07	-1.12951	-3.0021e-10	0.000356312	-0.628596	-3.0021e-10
50602476	rs6508195	7.28423e-08	-1.67826	-0.872786	6.27048e-05	-1.56396	-0.802001
50602602	rs147799001	1.76271e-07	-1.66732	-3.0021e-10	0.000127961	-1.65268	-3.0021e-10
50603110	rs7227950	1.81808e-07	-1.58474	-0.0516512	9.10968e-05	-1.70136	-0.291115
50603493	rs12606343	7.2924e-08	-1.67267	-0.877259	6.26321e-05	-1.55321	-0.813909
50604348	rs142839951	1.67409e-07	-1.7189	-3.0021e-10	0.000127899	-1.65316	-3.0021e-10
50604504	rs28629395	8.88355e-05	5.78705	-1.23185	5.76585e-05	-1.47529	-0.97457
50605097	rs144844850	1.78241e-07	-1.65621	-3.0021e-10	0.000126505	-1.66412	-3.0021e-10
50605182	rs72917325	1.88429e-07	-1.30524	-0.295383	5.15828e-05	-1.58066	-0.980557
50605360	rs4129323	9.81989e-05	5.86975	-1.21434	5.98128e-05	-1.46359	-0.949597
50605501	rs117373335	1.49609e-06	-1.17734e-10	0.471266	0.00140518	-1.17734e-10	0.743515
50605626	rs140141020	4.05669e-07	-1.17734e-10	-0.833808	0.000301939	-1.17734e-10	-0.794176
50605642	rs4129322	1.4715e-07	-1.65216	-0.195736	8.23458e-05	-1.64465	-0.448819
50605990	rs72917327	2.79844e-07	-1.20511	-3.0021e-10	0.000147693	-1.50927	-3.0021e-10
50606033	rs79576109	2.08758e-07	-1.49817	-3.0021e-10	0.000121381	-1.70547	-3.0021e-10
50606585	rs12327491	7.48044e-08	-1.6571	-0.867368	6.52537e-05	-1.52476	-0.801363
50607160	rs12957045	1.23825e-07	-1.6892	-0.331279	6.9952e-05	-1.68782	-0.568774
50607242	rs72917329	7.96201e-05	5.32821	-0.882531	3.91811e-05	-1.42032	-1.41589
50607276	rs73957023	2.36743e-06	-1.17734e-10	0.930217	0.000588255	-1.17734e-10	-0.127242
50607475	rs35840237	4.06883e-05	5.0667	-1.29235	4.23955e-05	-1.6826	-1.07476
50608010	rs73957024	2.33612e-06	-1.17734e-10	0.916902	0.000578284	-1.17734e-10	-0.144337
50608123	rs73957025	5.94577e-07	-1.17734e-10	-0.451495	0.000226791	-1.17734e-10	-1.08037
50608436	rs9949889	0.000133399	5.8223	-0.860547	6.44853e-05	-1.60315	-0.734813
50608590	rs9949928	7.73491e-05	5.65831	-1.24157	4.89737e-05	-1.62202	-0.991097
50609008	rs72917331	2.29814e-07	-1.40207	-3.0021e-10	0.000133164	-1.61282	-3.0021e-10
50609302	rs3922754	6.64455e-05	5.58381	-1.31901	4.31192e-05	-1.6257	-1.11474
50609671	rs4281791	5.86328e-07	-1.17734e-10	-0.465464	0.000224911	-1.17734e-10	-1.0887
50609919	rs4078161	7.95402e-05	5.75753	-1.31285	4.39073e-05	-1.61793	-1.10439
50610042	rs4078162	1.15695e-05	3.42977	-0.912979	5.47297e-05	-1.70699	-0.795002
50610528	rs7504413	7.72119e-05	5.71849	-1.30353	4.46008e-05	-1.61582	-1.09083
50610642	rs4077771	1.55068e-07	-1.35587	-0.439617	6.31198e-05	-1.68205	-0.677319
50610993	rs3922755	2.32627e-06	0.912676	-3.0021e-10	0.000593233	-0.118815	-3.0021e-10
50611112	rs145787214	8.14461e-07	-1.17734e-10	-0.136819	0.000672709	-1.17734e-10	0.00691073
50611212	rs4368222	3.13135e-05	4.58738	-1.07492	2.86924e-05	-1.7188	-1.42897
50611280	rs4468701	3.14542e-05	4.58817	-1.07123	2.86894e-05	-1.71883	-1.42905
50611759	rs9961846	1.47919e-07	-1.38996	-0.45272	6.31411e-05	-1.67007	-0.688955
50612010	rs56291441	9.22821e-08	-1.53568	-0.778814	3.44457e-05	-1.69354	-1.27148
50612109	rs66526762	1.48297e-07	-1.40072	-0.439407	6.40504e-05	-1.6658	-0.678929
50614732	rs11663393	6.74095e-05	5.08273	-0.803537	2.96425e-05	-1.71386	-1.40133
50614805	rs113034611	6.68879e-08	-1.52496	-1.11136	4.25279e-05	-1.44644	-1.3078
50615299	rs9962460	1.29304e-07	-1.45933	-0.517846	6.1791e-05	-1.63765	-0.742992
50615893	rs73957026	5.58402e-07	-1.17734e-10	-0.514265	0.000218537	-1.17734e-10	-1.11745
50616119	rs56229265	1.60508e-07	-1.38644	-0.374563	4.66624e-05	-1.62763	-1.03384
50616180	rs56287586	1.59499e-07	-1.39274	-0.374563	4.65091e-05	-1.63092	-1.03384
50617175	rs4291980	4.30729e-05	4.66562	-0.834318	3.06051e-05	-1.67572	-1.40752
50617497	rs9945776	1.31067e-07	-1.43352	-0.530118	6.05189e-05	-1.65114	-0.750302
50618245	rs112866638	2.63014e-07	-1.26714	-3.0021e-10	0.000141696	-1.55072	-3.0021e-10
50618359	rs7233997	6.05383e-08	-1.70967	-1.0264	5.22514e-05	-1.57425	-0.974081
50618449	rs12607254	1.30928e-07	-1.46573	-0.498966	6.30417e-05	-1.63401	-0.726596
50618682	rs9807257	5.57601e-07	-1.17734e-10	-0.515701	0.000218354	-1.17734e-10	-1.11828
50618778	rs4433873	1.72735e-07	-1.29235	-0.395232	6.51038e-05	-1.70322	-0.625202
50618944	rs9951892	1.3334e-07	-1.46254	-0.4839	6.37562e-05	-1.63584	-0.713495
50619266	rs9952089	0.000110293	6.09095	-1.3194	4.44483e-05	-1.58336	-1.12671
50620087	rs7506909	0.00142156	7.22728	0.100644	4.10989e-05	-1.64388	-1.14454
50620626	rs148250279	4.73383e-07	-1.17734e-10	-0.67944	0.000351386	-1.17734e-10	-0.642517
50620708	rs4459619	6.05106e-05	4.95718	-0.785953	2.96754e-05	-1.71656	-1.39752
50620752	rs4453578	8.88166e-05	5.88953	-1.33455	4.21552e-05	-1.61887	-1.14417
50621027	rs4444405	8.93739e-05	5.89579	-1.33455	4.22482e-05	-1.61667	-1.14417
50621050	rs4270245	9.0432e-05	5.88953	-1.31652	4.34697e-05	-1.61887	-1.11347
50621094	rs4456578	9.02918e-05	5.89579	-1.32433	4.29959e-05	-1.61667	-1.12663
50621163	rs139196647	1.87449e-07	-1.60584	-3.0021e-10	0.000125463	-1.67239	-3.0021e-10
50621329	rs73957040	5.71291e-07	-1.17734e-10	-0.491446	0.00022148	-1.17734e-10	-1.10407
50621338	rs12607886	6.11813e-08	-1.70397	-1.02153	5.33699e-05	-1.55825	-0.968904
50621455	rs10502963	6.11813e-08	-1.70397	-1.02153	5.33699e-05	-1.55825	-0.968904
50621741	rs4426414	7.28157e-05	5.68067	-1.32433	4.16349e-05	-1.64883	-1.12663
50621755	rs12605900	6.09784e-08	-1.70242	-1.0264	5.33598e-05	-1.55326	-0.974081
50621987	rs34095568	6.10557e-08	-1.70242	-1.02513	5.32443e-05	-1.55326	-0.976247
50622015	rs35585120	6.06838e-08	-1.70242	-1.03125	5.30857e-05	-1.55326	-0.979229
50622068	rs34540811	6.07824e-08	-1.7008	-1.03125	5.33552e-05	-1.5482	-0.979229
50622104	rs34006123	6.03924e-08	-1.70242	-1.03606	5.28147e-05	-1.55326	-0.984349
50622105	rs142899315	2.9993e-07	-1.13579	-3.0021e-10	0.000135497	-1.59545	-3.0021e-10
50622242	rs8082811	6.03924e-08	-1.70242	-1.03606	5.28147e-05	-1.55326	-0.984349
50622335	rs151129131	2.27428e-07	-1.41251	-3.0021e-10	0.000122298	-1.69794	-3.0021e-10
50622354	rs35946824	6.04906e-08	-1.7008	-1.03606	5.30827e-05	-1.5482	-0.984349
50622374	rs56173310	6.01766e-08	-1.71082	-1.03125	5.17416e-05	-1.57891	-0.979229
50622395	rs4462678	0.0017164	7.37011	0.146288	4.2041e-05	-1.6411	-1.12466
50622457	rs8083463	6.04906e-08	-1.7008	-1.03606	5.30827e-05	-1.5482	-0.984349
50622472	rs145284373	1.71517e-07	-1.69466	-3.0021e-10	0.000119757	-1.71894	-3.0021e-10
50622550	rs8084433	6.05935e-08	-1.6991	-1.03606	5.33563e-05	-1.54306	-0.984349
50622714	rs60830517	1.58913e-07	-1.34126	-0.429727	4.54688e-05	-1.60327	-1.08411
50622857	rs9957443	6.05202e-08	-1.7008	-1.03557	5.29863e-05	-1.5482	-0.986168
50622885	rs16956110	6.01333e-08	-1.70242	-1.04036	5.24515e-05	-1.55326	-0.991249
50622904	rs9959803	1.92778e-07	-1.17431	-0.40349	6.3728e-05	-1.7173	-0.632482
50622992	rs62099183	6.30217e-05	5.0004	-0.788505	2.96849e-05	-1.71568	-1.39809
50622997	rs9947827	8.56222e-05	5.85046	-1.3321	4.19698e-05	-1.62751	-1.13994
50623076	rs9947905	8.63103e-05	5.85046	-1.3241	4.24859e-05	-1.62751	-1.12772
50623189	rs16956114	1.22298e-07	-1.45258	-0.580297	3.98793e-05	-1.65774	-1.16081
50623618	rs9948463	1.45418e-07	-1.38305	-0.476685	6.18369e-05	-1.67269	-0.707215
50623640	rs4321259	6.82669e-05	4.90982	-0.617984	3.30553e-05	-1.65352	-1.3527
50623957	rs7238021	1.62935e-07	-1.33447	-0.411524	4.69257e-05	-1.5995	-1.05634
50624263	rs75441300	2.62395e-07	-1.17734e-10	-1.26949	0.000187798	-1.17734e-10	-1.26904
50624932	rs72917375	1.7203e-07	-1.69167	-3.0021e-10	0.000175542	-1.33652	-3.0021e-10
50625336	rs9807426	1.9158e-07	-1.58404	-3.0021e-10	0.000122741	-1.69433	-3.0021e-10
50625519	rs7506783	9.86079e-05	5.99167	-1.3321	4.2354e-05	-1.6184	-1.13994
50625528	rs72917380	6.06077e-07	-0.432338	-3.0021e-10	0.000300675	-0.798372	-3.0021e-10
50625779	rs7506904	0.000161398	6.50486	-1.35258	4.36267e-05	-1.54604	-1.18269
50626385	rs4602107	7.81203e-05	5.77965	-1.35299	3.98926e-05	-1.6413	-1.17691
50626473	rs4310943	1.74386e-07	-1.67807	-3.0021e-10	0.000231576	-1.05949	-3.0021e-10
50626802	rs57141605	6.49036e-08	-1.66905	-0.997396	4.18263e-05	-1.53388	-1.23699
50626885	rs12956998	1.48127e-07	-1.35965	-0.481625	6.10722e-05	-1.68083	-0.711515
50627016	rs72919449	1.79927e-07	-1.30811	-0.338686	5.00461e-05	-1.5797	-1.01175
50627202	rs11876419	0.000107212	6.07532	-1.3321	4.29581e-05	-1.60424	-1.13994
50627222	rs11873586	1.8208e-07	-1.29317	-0.341729	5.01368e-05	-1.57601	-1.01363
50627322	rs11876405	1.77134e-07	-1.32071	-0.341729	4.93527e-05	-1.59177	-1.01363
50627565	rs9961246	1.47955e-07	-1.35965	-0.482787	6.09912e-05	-1.68083	-0.712843
50627680	rs9950661	1.1523e-05	3.54725	-1.0345	4.68016e-05	-1.70611	-0.952374
50628838	rs185153332	2.3413e-07	-1.17734e-10	-1.38347	0.000162797	-1.17734e-10	-1.4119
50629249	rs17393029	1.3853e-05	3.71636	-1.01945	4.83776e-05	-1.70004	-0.925325
50629407	rs7226390	7.501e-05	5.73682	-1.35079	3.97838e-05	-1.64802	-1.17292
50630736	rs142183501	2.45234e-07	-1.33713	-3.0021e-10	0.000523584	-0.243704	-3.0021e-10
50630744	rs4497765	8.53246e-05	5.8432	-1.32832	4.19121e-05	-1.62712	-1.14171
50630791	rs56327309	2.78918e-05	3.92869	-0.531945	3.27208e-05	-1.67965	-1.33674
50631306	rs116884902	2.49063e-07	-1.17734e-10	-1.32164	0.000169875	-1.17734e-10	-1.36934
50631316	rs17484212	2.7565e-07	-1.22021	-3.0021e-10	0.000148728	-1.50228	-3.0021e-10
50631882	rs9946519	8.10221e-05	5.79768	-1.33455	4.18318e-05	-1.62657	-1.14417
50631956	rs75634538	1.20613e-06	-1.17734e-10	0.255829	0.00117874	-1.17734e-10	0.5678
50632580	rs10502964	1.90737e-07	-1.00991	-0.578544	8.79891e-05	-1.70799	-0.319201
50632813	rs7235008	8.88362e-05	5.88731	-1.3321	4.21934e-05	-1.6222	-1.13994
50633189	rs9963182	1.50361e-07	-1.38232	-0.443985	6.36077e-05	-1.67296	-0.678711
50633449	rs4494619	6.03437e-05	4.88521	-0.716746	3.01234e-05	-1.7183	-1.3808
50634106	rs79872402	5.18385e-07	-0.588627	-3.0021e-10	0.000263646	-0.929793	-3.0021e-10
50634290	rs8098518	1.85864e-07	-1.27869	-0.335639	5.07527e-05	-1.56757	-1.00987
50634839	rs11082966	1.82016e-07	-1.29961	-0.335639	5.01392e-05	-1.57973	-1.00987
50634905	rs11082967	1.33152e-07	-1.46809	-0.479764	4.16039e-05	-1.67903	-1.09717
50635096	rs4296324	4.25789e-05	4.63765	-0.817877	3.06199e-05	-1.67846	-1.40429
50635119	rs11659803	1.10039e-05	3.05555	-0.588889	4.00361e-05	-1.46024	-1.35438
50635363	rs72919482	2.74991e-07	-1.2226	-3.0021e-10	0.000145659	-1.52314	-3.0021e-10
50635551	rs116962918	2.12192e-07	-1.48185	-3.0021e-10	0.000334558	-0.691592	-3.0021e-10
50636267	rs17393231	2.77126e-07	-1.21487	-3.0021e-10	0.000146369	-1.51827	-3.0021e-10
50636319	rs7236657	1.76708e-07	-1.27869	-0.386159	4.92008e-05	-1.56757	-1.04092
50636373	rs7235602	1.75592e-07	-1.29961	-0.37157	4.90415e-05	-1.57973	-1.032
50636401	rs9950187	1.48933e-07	-1.39638	-0.43947	6.42047e-05	-1.66756	-0.674769
50636674	rs7235942	1.76944e-07	-1.28596	-0.377552	4.92503e-05	-1.57182	-1.03566
50636763	rs117969851	2.91032e-07	-1.16591	-3.0021e-10	0.000504478	-0.280877	-3.0021e-10
50636909	rs11082968	1.76944e-07	-1.28596	-0.377552	4.92503e-05	-1.57182	-1.03566
50638474	rs4380115	2.14708e-07	-0.90877	-0.561298	8.98055e-05	-1.71452	-0.292241
50638557	rs8083719	9.83657e-05	5.99165	-1.33455	4.22311e-05	-1.61707	-1.14417
50638834	rs78295883	2.78812e-07	-1.20881	-3.0021e-10	0.000131606	-1.62459	-3.0021e-10
50638895	rs35157608	2.31219e-07	-1.39598	-3.0021e-10	0.00027126	-0.901323	-3.0021e-10
50638985	rs76276817	2.32952e-07	-1.17734e-10	-1.38851	0.000176394	-1.17734e-10	-1.33168
50639009	rs10163983	9.63174e-05	5.94722	-1.31116	4.37171e-05	-1.62212	-1.10454
50639048	rs10163980	1.7488e-07	-1.67524	-3.0021e-10	0.000130007	-1.63682	-3.0021e-10
50639158	rs34484416	2.33897e-07	-1.38447	-3.0021e-10	0.000276259	-0.883064	-3.0021e-10
50639180	rs16956160	7.39341e-08	-1.52091	-1.01526	5.0206e-05	-1.71882	-0.869448
50639275	rs7233664	1.79867e-07	-1.34617	-0.300957	5.00253e-05	-1.60359	-0.988288
50639540	rs8088927	1.32942e-05	3.63344	-0.977703	4.99663e-05	-1.70291	-0.89014
50639779	rs8089270	0.000101349	5.99267	-1.30568	4.4159e-05	-1.62112	-1.09549
50639971	rs16956165	7.31678e-08	-1.57195	-0.97464	5.27381e-05	-1.71637	-0.822693
50640310	rs4638654	0.000135483	6.29378	-1.31652	4.49832e-05	-1.58465	-1.11347
50640329	rs56785723	2.20483e-06	-1.17734e-10	0.85906	0.000554105	-1.17734e-10	-0.187048
50640385	rs56719714	2.20483e-06	-1.17734e-10	0.85906	0.000554105	-1.17734e-10	-0.187048
50640427	rs57863253	1.84853e-07	-1.31883	-0.300957	5.08029e-05	-1.58816	-0.988288
50640488	rs117027052	2.04448e-07	-1.51903	-3.0021e-10	0.000326144	-0.717063	-3.0021e-10
50640717	rs150977483	1.6822e-07	-1.71407	-3.0021e-10	0.000124108	-1.68325	-3.0021e-10
50641068	rs191346187	1.75469e-07	-1.67188	-3.0021e-10	0.00012435	-1.6813	-3.0021e-10
50641370	rs113788116	1.67493e-07	-1.71841	-3.0021e-10	0.000141848	-1.54964	-3.0021e-10
50641515	rs8089823	1.89503e-07	-1.21908	-0.37586	5.13127e-05	-1.53183	-1.03463
50641696	rs5020052	6.28223e-05	4.98397	-0.775252	2.97493e-05	-1.71648	-1.39512
50641829	rs4474758	0.000108263	6.08945	-1.33647	4.23573e-05	-1.61271	-1.14555
50641895	rs75862490	1.76955e-07	-1.66345	-3.0021e-10	0.000127242	-1.65831	-3.0021e-10
50641907	rs75219530	1.91211e-07	-1.58597	-3.0021e-10	0.000122843	-1.69349	-3.0021e-10
50642112	rs4534924	0.000108263	6.08945	-1.33647	4.23573e-05	-1.61271	-1.14555
50642307	rs12326559	1.32173e-05	3.69198	-1.04205	4.67039e-05	-1.70275	-0.957821
50642638	rs73957092	5.75854e-07	-1.17734e-10	-0.483491	0.000222522	-1.17734e-10	-1.09938
50642745	rs8094882	1.96118e-07	-1.18743	-0.373196	5.24111e-05	-1.51229	-1.033
50643641	rs117095523	2.27506e-07	-1.17734e-10	-1.41217	0.000163377	-1.17734e-10	-1.40834
50643812	rs4414555	1.59312e-05	4.10124	-1.26454	3.38599e-05	-1.71532	-1.26685
50645664	rs4343352	1.20556e-05	3.82241	-1.26446	3.54412e-05	-1.66278	-1.27375
50646496	rs12608058	4.21259e-07	-1.17734e-10	-0.796097	0.00029147	-1.17734e-10	-0.829466
50646680	rs141756365	2.75741e-07	-1.21988	-3.0021e-10	0.000159888	-1.42993	-3.0021e-10
50647323	rs9957822	5.25337e-08	-1.66082	-1.21707	4.11621e-05	-1.67125	-1.11564
50647667	rs11872442	1.96241e-07	-1.19582	-0.364181	5.24275e-05	-1.5175	-1.02747
50647803	rs16956187	1.08183e-05	3.38548	-0.935827	5.17434e-05	-1.71487	-0.843236
50648093	rs8088666	0.000108415	6.04511	-1.29073	4.56054e-05	-1.61343	-1.07095
50648488	rs12960524	5.35252e-08	-1.65753	-1.20167	4.24232e-05	-1.6633	-1.09341
50649171	rs17406589	3.07942e-07	-1.10943	-3.0021e-10	0.000156727	-1.44989	-3.0021e-10
50649420	rs8094068	1.96893e-07	-1.55668	-3.0021e-10	0.000121297	-1.70616	-3.0021e-10
50650350	rs12970188	0.000128154	6.26408	-1.34244	4.16022e-05	-1.59452	-1.18173
50650591	rs8083111	2.03478e-07	-1.21697	-0.306817	5.37852e-05	-1.52746	-0.991948
50651671	rs4548946	0.000137477	6.30519	-1.31332	4.52391e-05	-1.58455	-1.10789
50651686	rs62099223	9.03413e-07	-0.0331647	-3.0021e-10	0.00018235	-1.29847	-3.0021e-10
50651888	rs28376015	5.74172e-08	-1.6391	-1.1499	4.48489e-05	-1.67848	-1.02263
50652034	rs116941416	8.81055e-07	-1.17734e-10	-0.0582246	0.000714057	-1.17734e-10	0.0665615
50652265	rs8083043	1.33257e-05	3.64448	-0.986368	4.94933e-05	-1.70364	-0.89892
50652346	rs8083977	1.14998e-05	3.49711	-0.986368	4.90797e-05	-1.71204	-0.89892
50652366	rs9944880	5.53773e-08	-1.66772	-1.15745	4.56022e-05	-1.65269	-1.03175
50652666	rs141024128	2.69501e-07	-1.17734e-10	-1.24277	0.000179803	-1.17734e-10	-1.31254
50652992	rs117249380	1.79987e-06	-1.17734e-10	0.656123	0.00145581	-1.17734e-10	0.778915
50653472	rs35594898	5.35046e-08	-1.45693	-1.40264	3.79601e-05	-1.45214	-1.41572
50653816	rs35458640	5.31816e-08	-1.46299	-1.40264	3.77289e-05	-1.45825	-1.41572
50654008	rs76864750	2.24303e-07	-1.17734e-10	-1.42635	0.00016229	-1.17734e-10	-1.41502
50654141	rs72921410	3.10244e-07	-1.10199	-3.0021e-10	0.000157506	-1.44494	-3.0021e-10
50654992	rs8096803	2.51547e-07	-1.21697	-0.0947463	6.33748e-05	-1.52746	-0.82788
50655918	rs33999846	6.70321e-08	-1.41114	-1.22304	3.9411e-05	-1.70628	-1.12407
50655969	rs12454410	0.000142058	6.3656	-1.34096	4.25775e-05	-1.58208	-1.17099
50656054	rs11875455	3.2174e-07	-1.0656	-3.0021e-10	0.0001614	-1.42052	-3.0021e-10
50656120	rs7228703	1.42091e-05	3.69043	-0.968133	5.11111e-05	-1.7029	-0.867503
50656126	rs7229097	1.48812e-05	4.06167	-1.29316	3.52273e-05	-1.641	-1.30158
50657106	rs34556005	2.10515e-07	-1.13896	-0.350829	5.47889e-05	-1.48166	-1.01925
50657150	rs56393416	2.5272e-07	-1.13053	-0.17653	6.31674e-05	-1.47626	-0.882353
50657284	rs4371227	0.000131941	6.26408	-1.31332	4.47902e-05	-1.59452	-1.10789
50657570	rs11873641	2.11432e-07	-1.20913	-0.276306	5.509e-05	-1.52261	-0.972828
50658041	rs73957098	7.29112e-07	-1.17734e-10	-0.247517	0.000263881	-1.17734e-10	-0.928903
50658496	rs12607872	0.000132341	6.30519	-1.35139	4.16874e-05	-1.58455	-1.18966
50658497	rs12966225	0.000133246	6.30519	-1.34458	4.21846e-05	-1.58455	-1.1778
50658779	rs76011022	5.03065e-07	-1.17734e-10	-0.618625	0.000447367	-1.17734e-10	-0.401022
50658914	rs4530205	0.000148119	6.4063	-1.33987	4.29625e-05	-1.57434	-1.16973
50658973	rs74485185	2.44462e-07	-1.34028	-3.0021e-10	0.00013833	-1.57476	-3.0021e-10
50659533	rs57093578	7.40282e-07	-1.17734e-10	-0.232313	0.000266509	-1.17734e-10	-0.918994
50660450	rs4445960	1.44129e-05	3.71755	-0.98102	4.99901e-05	-1.69951	-0.89307
50660545	rs117035834	2.3922e-07	-1.17734e-10	-1.36196	0.000164976	-1.17734e-10	-1.3986
50660629	rs4315409	0.000136026	6.30519	-1.32393	4.44389e-05	-1.58455	-1.12574
50661619	rs16956204	8.12991e-08	-1.44102	-1.00019	5.10716e-05	-1.71027	-0.860905
50661748	rs79586183	1.72651e-07	-1.68807	-3.0021e-10	0.000189646	-1.25924	-3.0021e-10
50661880	rs4349221	0.000156703	6.45309	-1.33033	4.39357e-05	-1.56804	-1.15364
50661886	rs117478769	2.29294e-07	-1.17734e-10	-1.40434	0.000171515	-1.17734e-10	-1.35973
50662173	rs1893368	3.0015e-07	-1.13506	-3.0021e-10	0.000154096	-1.46683	-3.0021e-10
50662661	rs34948189	5.83402e-08	-1.64987	-1.12318	4.66997e-05	-1.67015	-0.990519
50663864	rs12965244	0.000149167	6.4063	-1.33282	4.34779e-05	-1.57434	-1.15781
50664079	rs4273117	2.36233e-07	-1.21126	-0.163266	5.89468e-05	-1.52704	-0.900728
50664300	rs4578737	0.000132899	6.26302	-1.30502	4.56168e-05	-1.58996	-1.09417
50664398	rs4423490	0.00013387	6.26302	-1.29774	4.61963e-05	-1.58996	-1.08155
50664446	rs8098423	3.00424e-07	-1.13415	-3.0021e-10	0.000154188	-1.46623	-3.0021e-10
50664582	rs8098809	1.28635e-05	3.88939	-1.26658	3.54984e-05	-1.66367	-1.27124
50664769	rs34395492	6.87878e-06	1.99685	-3.0021e-10	0.00104364	0.446071	-3.0021e-10
50665261	rs115511621	1.77343e-07	-1.66126	-3.0021e-10	0.000127356	-1.65741	-3.0021e-10
50665754	rs12457189	0.000138009	6.30626	-1.31053	4.51863e-05	-1.5892	-1.1044
50666143	rs72921429	2.93e-07	-1.15917	-3.0021e-10	0.000151687	-1.48258	-3.0021e-10
50666644	rs80192899	1.89987e-07	-1.59239	-3.0021e-10	0.000292833	-0.824798	-3.0021e-10
50667157	rs12966884	5.78566e-08	-1.64564	-1.13573	4.5925e-05	-1.67358	-1.00381
50667171	rs117078563	3.22658e-06	1.23983	-3.0021e-10	0.000301225	-0.796544	-3.0021e-10
50667239	rs34759354	5.80221e-08	-1.64564	-1.13288	4.60832e-05	-1.67358	-1.00037
50667804	rs150159615	1.92685e-07	-1.57829	-3.0021e-10	0.000121491	-1.70456	-3.0021e-10
50668321	rs9956477	4.56564e-08	-1.59295	-1.42526	3.45151e-05	-1.58797	-1.37504
50668785	rs12456646	0.000124841	6.22095	-1.3255	4.3796e-05	-1.59525	-1.12961
50669215	rs187502183	2.30354e-07	-1.17734e-10	-1.39973	0.000160749	-1.17734e-10	-1.42456
50669425	rs8088624	5.81984e-08	-1.64261	-1.13288	4.59759e-05	-1.67591	-1.00037
50669725	rs8089828	2.16964e-05	4.41512	-1.26956	3.38347e-05	-1.70329	-1.27963
50669784	rs8088857	5.10764e-08	-1.4991	-1.40692	3.64487e-05	-1.4968	-1.41169
50670111	rs8092993	2.52712e-07	-1.2565	-0.0505924	6.35503e-05	-1.55445	-0.798122
50670684	rs7238685	4.62572e-08	-1.57976	-1.42537	3.49963e-05	-1.57453	-1.37463
50670963	rs58142657	2.61548e-07	-1.21908	-0.0536495	6.48695e-05	-1.53183	-0.80019
50671452	rs28572000	6.74654e-08	-1.52636	-1.10137	5.77918e-05	-1.50928	-0.938271
50671627	rs4939721	5.76173e-06	3.04911	-1.22947	4.45683e-05	-1.71859	-0.988791
50671803	rs73457585	6.17611e-08	-1.65531	-1.06076	5.0413e-05	-1.66537	-0.918788
50672622	rs150400840	3.9303e-07	-0.865457	-3.0021e-10	0.000164723	-1.40014	-3.0021e-10
50672763	rs4939722	2.87149e-05	4.57321	-1.14738	3.85292e-05	-1.69514	-1.15784
50673050	rs12970087	7.04662e-08	-1.44566	-1.13855	4.36579e-05	-1.71246	-1.01555
50673089	rs4939723	0.000178553	6.45419	-1.2009	5.41623e-05	-1.57298	-0.939435
50674694	rs34642579	7.44275e-08	-1.42306	-1.10646	4.51111e-05	-1.70861	-0.986667
50674772	rs10153414	5.83045e-07	-1.17734e-10	-0.471081	0.000228012	-1.17734e-10	-1.07501
50675513	rs8092150	6.14438e-08	-1.65487	-1.06635	4.95892e-05	-1.66577	-0.934857
50675912	rs12967441	0.000148061	6.27512	-1.20909	5.26517e-05	-1.59137	-0.949329
50676348	rs12967822	0.000148061	6.27512	-1.20909	5.26517e-05	-1.59137	-0.949329
50676918	rs12454142	0.000163573	6.36334	-1.19767	5.36973e-05	-1.5885	-0.932542
50677159	rs948524	0.000168662	6.40577	-1.20946	5.25034e-05	-1.58306	-0.960466
50677185	rs17485642	2.81473e-07	-1.19931	-3.0021e-10	0.000144873	-1.52854	-3.0021e-10
50677256	rs8083973	2.97885e-07	-1.14264	-3.0021e-10	0.000150016	-1.49366	-3.0021e-10
50677561	rs143372196	1.84331e-07	-1.62261	-3.0021e-10	0.000124921	-1.67672	-3.0021e-10
50678200	rs12454839	0.000164387	6.36444	-1.1938	5.37559e-05	-1.59307	-0.926881
50678587	rs8089296	0.000352033	7.34596	-1.41382	3.68634e-05	-1.54072	-1.35646
50678732	rs10502959	0.000155015	6.30574	-1.1938	5.35196e-05	-1.59747	-0.926881
50678942	rs11877180	3.02952e-07	-1.12577	-3.0021e-10	0.000151613	-1.48307	-3.0021e-10
50679399	rs73960204	7.63786e-07	-1.17734e-10	-0.201057	0.000278242	-1.17734e-10	-0.875912
50679866	rs12605603	0.000154415	6.35118	-1.24313	4.92138e-05	-1.5871	-1.02113
50679962	rs139134126	1.7089e-07	-1.69832	-3.0021e-10	0.000122732	-1.6944	-3.0021e-10
50680177	rs9955274	0.000264137	7.07193	-1.42705	3.39411e-05	-1.58099	-1.39878
50680524	rs11082969	0.000168593	6.39357	-1.19767	5.4067e-05	-1.58164	-0.932542
50681110	rs4359514	1.75248e-07	-1.67314	-3.0021e-10	0.000129109	-1.64374	-3.0021e-10
50681121	rs11082970	0.00017675	6.44033	-1.19718	5.45954e-05	-1.57549	-0.928958
50681175	rs117276949	2.09303e-07	-1.49556	-3.0021e-10	0.000120846	-1.70988	-3.0021e-10
50682135	rs34162293	0.000168707	6.39357	-1.197	5.42556e-05	-1.58164	-0.92906
50682301	rs7226725	3.06252e-07	-1.11494	-3.0021e-10	0.000156377	-1.45213	-3.0021e-10
50682466	rs56411614	6.22692e-07	-1.17734e-10	-0.405293	0.000240381	-1.17734e-10	-1.02218
50682524	rs9944703	0.000515631	7.72574	-1.41193	3.91681e-05	-1.48412	-1.35242
50682543	rs9956982	5.9863e-08	-1.55972	-1.18757	4.14218e-05	-1.71177	-1.06883
50683167	rs144094176	6.93658e-07	-0.297365	-3.0021e-10	0.000566894	-0.164229	-3.0021e-10
50683213	rs6508197	0.000534001	7.75934	-1.41054	3.97145e-05	-1.47423	-1.34845
50683306	rs4372758	2.42615e-05	4.36063	-1.10333	4.41382e-05	-1.60501	-1.11207
50683432	rs3819116	0.000515808	7.72568	-1.41153	3.98099e-05	-1.46975	-1.35054
50683691	rs2276147	6.48105e-08	-1.49162	-1.17626	4.16315e-05	-1.71889	-1.05665
50683727	rs45447193	1.88783e-07	-1.59875	-3.0021e-10	0.000123233	-1.69033	-3.0021e-10
50684071	rs116701538	8.78393e-07	-1.17734e-10	-0.0612505	0.000305994	-1.17734e-10	-0.780836
50684181	rs111314305	1.881e-07	-1.60237	-3.0021e-10	0.000123456	-1.68852	-3.0021e-10
50684362	rs9963392	0.000486839	7.68014	-1.4238	3.73117e-05	-1.4973	-1.3878
50684378	rs9963399	0.000486839	7.68014	-1.4238	3.73117e-05	-1.4973	-1.3878
50685463	rs117914556	2.3167e-07	-1.17734e-10	-1.39403	0.000172123	-1.17734e-10	-1.35619
50686049	rs9957223	0.000384111	7.44694	-1.42759	3.55968e-05	-1.53181	-1.40034
50686267	rs4245253	0.000338085	7.3193	-1.42759	3.46542e-05	-1.55865	-1.40034
50686409	rs35398250	5.57993e-08	-1.63144	-1.18614	4.26107e-05	-1.68363	-1.06867
50686592	rs4245254	0.000348824	7.35153	-1.42855	3.49544e-05	-1.54523	-1.40513
50686651	rs4245255	0.000194645	6.76575	-1.42616	3.95908e-05	-1.43084	-1.39497
50686759	rs4636988	0.00034906	7.35153	-1.42787	3.50788e-05	-1.54523	-1.40157
50686844	rs4264463	0.000323059	7.27412	-1.42787	3.44054e-05	-1.56461	-1.40157
50686958	rs4940240	0.000323059	7.27412	-1.42787	3.44054e-05	-1.56461	-1.40157
50686991	rs4940241	0.000323022	7.27412	-1.42799	3.43669e-05	-1.56461	-1.40269
50687196	rs4940242	0.000177005	6.48402	-1.23943	5.02139e-05	-1.57468	-1.01343
50687708	rs28529496	5.49621e-08	-1.64656	-1.18614	4.30723e-05	-1.67286	-1.06867
50688076	rs28679630	0.00038069	7.42891	-1.41851	3.70877e-05	-1.52487	-1.36625
50688080	rs8095327	1.8098e-05	4.11488	-1.15066	4.04579e-05	-1.64541	-1.15873
50688149	rs28631779	0.000444119	7.58301	-1.41851	3.77877e-05	-1.50617	-1.36625
50688529	rs4513167	0.000302453	7.01362	-1.23328	5.53305e-05	-1.48923	-1.00185
50688612	rs9953629	0.000334952	7.29471	-1.41231	3.70159e-05	-1.54086	-1.35219
50688715	rs4380113	0.000330778	7.28837	-1.41851	3.63531e-05	-1.54487	-1.36625
50688733	rs4380114	0.000365127	7.39132	-1.42266	3.60661e-05	-1.53431	-1.38474
50688767	rs4525560	0.000331308	7.29072	-1.41926	3.67115e-05	-1.53322	-1.36809
50688770	rs7240372	5.4355e-08	-1.64798	-1.19583	4.26149e-05	-1.67171	-1.08049
50688900	rs4940243	0.000345331	7.33359	-1.42068	3.63858e-05	-1.53854	-1.37169
50688970	rs7226571	0.000379613	7.42891	-1.42134	3.68218e-05	-1.52487	-1.37344
50689309	rs4245256	0.000379866	7.42891	-1.42068	3.68866e-05	-1.52487	-1.37169
50689522	rs4410149	0.000361103	7.37892	-1.42134	3.65568e-05	-1.53209	-1.37344
50689809	rs4359515	0.000361103	7.37892	-1.42134	3.65568e-05	-1.53209	-1.37344
50689824	rs73960208	5.67524e-07	-1.17734e-10	-0.498061	0.000224319	-1.17734e-10	-1.09133
50689952	rs148017237	2.68859e-07	-1.17734e-10	-1.24516	0.00018229	-1.17734e-10	-1.2988
50690643	rs4444404	0.000384101	7.44191	-1.4226	3.64135e-05	-1.53259	-1.37688
50690725	rs34844064	8.19201e-08	-1.3751	-1.0585	4.90575e-05	-1.69574	-0.915667
50690774	rs4372757	0.00034916	7.34654	-1.4226	3.59292e-05	-1.54598	-1.37688
50691462	rs60862795	1.87463e-07	-1.60576	-3.0021e-10	0.000123675	-1.68675	-3.0021e-10
50691554	rs61423723	1.82864e-07	-1.6306	-3.0021e-10	0.00012562	-1.67114	-3.0021e-10
50691838	rs4940244	0.000441803	7.58301	-1.42374	3.72642e-05	-1.50617	-1.3802
50692458	rs9959914	0.000486092	7.67958	-1.42477	3.76991e-05	-1.49135	-1.38341
50692534	rs9949312	0.000441347	7.58301	-1.42477	3.71447e-05	-1.50617	-1.38341
50692708	rs12457406	0.000441347	7.58301	-1.42477	3.71447e-05	-1.50617	-1.38341
50692709	rs12457407	0.000425836	7.54289	-1.42042	3.79567e-05	-1.49527	-1.37269
50692978	rs4278818	9.61997e-07	1.26724	-1.23757	3.66509e-05	-1.65871	-1.24426
50693727	rs4245257	0.000419658	7.53262	-1.42477	3.68648e-05	-1.51373	-1.38341
50693880	rs4939724	0.000462088	7.62894	-1.42477	3.74054e-05	-1.49917	-1.38341
50693960	rs62099226	3.83941e-07	-0.888855	-3.0021e-10	0.000136647	-1.587	-3.0021e-10
50694098	rs16956260	1.10815e-05	3.05272	-0.579038	0.000349482	0.491428	-1.13938
50694137	rs4940245	0.000226889	6.76314	-1.27027	5.0676e-05	-1.53912	-1.03983
50694304	rs4614799	0.00023945	6.81091	-1.26415	5.15215e-05	-1.5321	-1.0303
50694518	rs9966662	5.48648e-08	-1.63608	-1.19839	4.21063e-05	-1.68058	-1.08362
50694535	rs4291978	0.000365613	7.3969	-1.42691	3.56729e-05	-1.5389	-1.39111
50694634	rs141794403	3.88654e-07	-1.17734e-10	-0.876656	0.000182402	-1.17734e-10	-1.29819
50695211	rs16956268	6.71938e-08	-1.44655	-1.18522	3.69238e-05	-1.71635	-1.1792
50695904	rs9949444	0.00030003	7.19927	-1.42698	3.45448e-05	-1.56214	-1.40001
50696696	rs72921480	2.62524e-05	3.33617	-3.0021e-10	0.00137427	0.721279	-3.0021e-10
50696852	rs77350000	2.26993e-07	-1.17734e-10	-1.41442	0.000170742	-1.17734e-10	-1.36425
50697120	rs17486305	2.00567e-05	3.43399	-0.36702	4.07952e-05	-1.51675	-1.27908
50697183	rs9807382	5.42515e-07	-1.17734e-10	-0.543129	0.000218742	-1.17734e-10	-1.11651
50697334	rs118176980	2.41842e-07	-1.17734e-10	-1.35106	0.000179706	-1.17734e-10	-1.31308
50697362	rs112516860	3.44953e-07	-0.995935	-3.0021e-10	0.000129478	-1.64089	-3.0021e-10
50697660	rs138045154	6.00261e-07	-1.17734e-10	-0.44198	0.000495809	-1.17734e-10	-0.29821
50697730	rs9953762	5.36811e-08	-1.6628	-1.19348	4.33252e-05	-1.65805	-1.07762
50698745	rs117726941	1.68445e-07	-1.71274	-3.0021e-10	0.000181628	-1.30244	-3.0021e-10
50698926	rs4277413	8.97478e-07	1.26066	-1.30042	3.43599e-05	-1.66162	-1.30589
50698981	rs4423491	1.04061e-06	1.38439	-1.27617	3.90924e-05	-1.55634	-1.28213
50699208	rs4514754	2.17351e-07	-1.45783	-3.0021e-10	0.0001218	-1.70202	-3.0021e-10
50699417	rs150946229	1.79094e-06	-1.17734e-10	0.651154	0.00149676	-1.17734e-10	0.806659
50699499	rs73461507	1.86481e-07	-1.61101	-3.0021e-10	0.000124034	-1.68385	-3.0021e-10
50700011	rs9989538	5.38366e-07	-1.17734e-10	-0.550805	0.000217748	-1.17734e-10	-1.12106
50703746	rs6417121	8.39871e-07	1.15581	-1.26191	3.63175e-05	-1.64395	-1.26815
50703811	rs4419125	0.000181214	6.58716	-1.31907	5.68943e-05	-1.3295	-1.13371
50703822	rs4417608	8.26482e-07	1.14826	-1.27042	3.60597e-05	-1.64273	-1.2765
50703914	rs10502961	4.89728e-05	3.95968	-3.0021e-10	0.00209027	1.14065	-3.0021e-10
50704839	rs17408063	3.64431e-05	3.66416	-3.0021e-10	0.00169678	0.932088	-3.0021e-10
50705765	rs12455474	0.00023069	6.80884	-1.29935	6.16649e-05	-1.28254	-1.10015
50705901	rs147012950	1.85019e-07	-1.61889	-3.0021e-10	0.000124621	-1.67913	-3.0021e-10
50706073	rs10853627	5.41154e-07	0.747892	-1.29353	4.33786e-05	-1.64351	-1.09093
50706134	rs16956296	5.45074e-08	-1.65487	-1.18614	4.33785e-05	-1.66577	-1.06867
50706183	rs140962121	4.46811e-07	-1.17734e-10	-0.737209	0.000347927	-1.17734e-10	-0.65241
50706247	rs10775504	7.88459e-07	1.246	-1.41526	3.31035e-05	-1.64772	-1.35704
50706382	rs2000696	0.000233835	6.81091	-1.28788	4.97618e-05	-1.5321	-1.06505
50706722	rs16956299	3.96323e-05	3.74805	-3.0021e-10	0.00184433	1.01547	-3.0021e-10
50706731	rs73960212	5.29911e-07	-1.17734e-10	-0.566635	0.000215723	-1.17734e-10	-1.13041
50707053	rs12454147	0.00024498	6.85445	-1.28486	5.03287e-05	-1.52561	-1.06021
50707085	rs142912166	1.81128e-07	-1.64014	-3.0021e-10	0.000121956	-1.70074	-3.0021e-10
50707165	rs12456765	0.000162192	6.45234	-1.29515	5.74895e-05	-1.36669	-1.08611
50707180	rs12454116	0.000170575	6.4998	-1.29221	5.8335e-05	-1.35679	-1.08141
50707292	rs8083850	0.000161558	6.45234	-1.29907	5.72194e-05	-1.36669	-1.09082
50707411	rs72921499	3.96323e-05	3.74805	-3.0021e-10	0.00184433	1.01547	-3.0021e-10
50707627	rs8084546	1.73866e-07	-1.68106	-3.0021e-10	0.000129568	-1.6402	-3.0021e-10
50707719	rs8084565	1.73866e-07	-1.68106	-3.0021e-10	0.000129568	-1.6402	-3.0021e-10
50708060	rs9948554	5.24422e-08	-1.66081	-1.21883	4.08715e-05	-1.6797	-1.11427
50708222	rs73461529	1.89479e-07	-1.59506	-3.0021e-10	0.000123017	-1.69208	-3.0021e-10
50708242	rs73960215	5.37754e-07	-1.17734e-10	-0.551943	0.000217602	-1.17734e-10	-1.12174
50708310	rs73461530	1.74663e-07	-1.67649	-3.0021e-10	0.000128757	-1.64647	-3.0021e-10
50708446	rs16956305	4.7078e-05	3.92022	-3.0021e-10	0.00203259	1.11266	-3.0021e-10
50708582	rs76615816	4.91805e-08	-1.52639	-1.41745	3.83724e-05	-1.44046	-1.41661
50708712	rs17408365	3.64431e-05	3.66416	-3.0021e-10	0.00169678	0.932088	-3.0021e-10
50709755	rs8094601	9.33545e-06	2.30223	-3.0021e-10	0.000451665	-0.39146	-3.0021e-10
50709981	rs17408393	3.35464e-05	3.76625	-0.184911	3.98224e-05	-1.61384	-1.20613
50710072	rs8099181	8.64121e-06	2.22495	-3.0021e-10	0.000451593	-0.39162	-3.0021e-10
50710087	rs140458356	1.9274e-07	-1.578	-3.0021e-10	0.000122142	-1.69922	-3.0021e-10
50710238	rs145700827	1.9274e-07	-1.578	-3.0021e-10	0.000122142	-1.69922	-3.0021e-10
50710619	rs16956311	8.46184e-06	2.20398	-3.0021e-10	0.000446136	-0.403777	-3.0021e-10
50711414	rs10502962	3.39791e-05	3.59416	-3.0021e-10	0.00174103	0.957832	-3.0021e-10
50711510	rs12959099	8.64313e-06	3.38599	-1.16081	3.07369e-05	-1.64987	-1.42907
50711743	rs12327131	1.76155e-07	-1.66798	-3.0021e-10	0.000127448	-1.65669	-3.0021e-10
50711756	rs182138906	1.4295e-05	2.72832	-3.0021e-10	0.00175566	0.966197	-3.0021e-10
50711763	rs12326341	1.75293e-07	-1.67289	-3.0021e-10	0.000128174	-1.65101	-3.0021e-10
50711776	rs7505145	0.00513944	9.89275	-1.27964	3.44505e-05	-1.55331	-1.41157
50711827	rs150566584	3.42677e-07	-1.00256	-3.0021e-10	0.000146057	-1.52041	-3.0021e-10
50712075	rs10163720	1.9236e-07	-1.57997	-3.0021e-10	0.000122233	-1.69847	-3.0021e-10
50712314	rs9951445	5.19314e-08	-1.71522	-1.1742	5.27394e-05	-1.48094	-1.0581
50712336	rs9951529	5.18914e-08	-1.71845	-1.17174	5.10043e-05	-1.51735	-1.05514
50712541	rs58265701	1.75487e-07	-1.67178	-3.0021e-10	0.000128004	-1.65234	-3.0021e-10
50712747	rs7238728	7.07768e-06	2.02536	-3.0021e-10	0.000380826	-0.562058	-3.0021e-10
50712872	rs112384773	1.70978e-07	-1.69781	-3.0021e-10	0.00013268	-1.61646	-3.0021e-10
50712997	rs9966566	5.1747e-08	-1.71366	-1.17932	5.30247e-05	-1.46936	-1.06429
50713206	rs12969315	5.15344e-08	-1.71777	-1.17932	5.10977e-05	-1.50637	-1.06429
50713243	rs7243019	0.0037354	9.56155	-1.26753	3.20281e-05	-1.62238	-1.41541
50713366	rs114809437	1.76615e-07	-1.66537	-3.0021e-10	0.00012709	-1.65951	-3.0021e-10
50713407	rs74551425	1.75487e-07	-1.67178	-3.0021e-10	0.000128004	-1.65234	-3.0021e-10
50713748	rs7243864	6.97958e-06	2.0114	-3.0021e-10	0.000382472	-0.557746	-3.0021e-10
50714221	rs16956327	5.24314e-08	-1.71654	-1.16329	5.35263e-05	-1.49253	-1.0317
50714232	rs16956330	2.55484e-05	3.30898	-3.0021e-10	0.00132678	0.686106	-3.0021e-10
50714242	rs56379285	4.98107e-07	-1.17734e-10	-0.62853	0.000208105	-1.17734e-10	-1.16636
50714271	rs12326210	1.74099e-07	-1.67972	-3.0021e-10	0.000129321	-1.6421	-3.0021e-10
50714276	rs72923213	2.55484e-05	3.30898	-3.0021e-10	0.00132678	0.686106	-3.0021e-10
50714386	rs12956266	5.18669e-08	-1.71892	-1.17174	5.01938e-05	-1.53337	-1.05514
50714406	rs116850567	2.23849e-07	-1.42837	-3.0021e-10	0.000258949	-0.947771	-3.0021e-10
50714750	rs10469019	5.0817e-07	-1.17734e-10	-0.608528	0.000210514	-1.17734e-10	-1.15485
50715754	rs78897573	1.72418e-07	-1.68942	-3.0021e-10	0.000131306	-1.62687	-3.0021e-10
50715774	rs4296323	5.39419e-08	-1.68739	-1.16405	4.62138e-05	-1.62525	-1.04587
50716129	rs78911979	1.73674e-07	-1.68216	-3.0021e-10	0.000129776	-1.63859	-3.0021e-10
50716370	rs6508205	9.16677e-06	2.284	-3.0021e-10	0.000467372	-0.357276	-3.0021e-10
50716524	rs140303617	1.67432e-07	-1.71877	-3.0021e-10	0.000166734	-1.388	-3.0021e-10
50716912	rs148993608	1.76155e-07	-1.66798	-3.0021e-10	0.000127448	-1.65669	-3.0021e-10
50716942	rs117376634	4.33746e-06	1.5357	-3.0021e-10	0.000303683	-0.788416	-3.0021e-10
50716945	rs7245004	0.00537014	9.89447	-1.23745	3.79886e-05	-1.44417	-1.42295
50717251	rs9944782	5.30529e-08	-1.70903	-1.15902	4.90681e-05	-1.57135	-1.03984
50717386	rs4940246	0.000374909	7.23502	-1.23992	5.64428e-05	-1.47858	-0.992597
50717477	rs150546144	1.9236e-07	-1.57997	-3.0021e-10	0.000122233	-1.69847	-3.0021e-10
50717906	rs12957781	5.34447e-08	-1.70955	-1.15115	4.96345e-05	-1.56932	-1.0304
50718314	rs17487256	2.98381e-05	3.81197	-0.347773	3.90849e-05	-1.56687	-1.27179
50718757	rs7232543	4.06069e-05	4.0607	-0.288347	4.1428e-05	-1.52272	-1.25772
50718880	rs7233123	1.81376e-05	3.61113	-0.644728	4.05004e-05	-1.44189	-1.3612
50718944	rs17487277	3.61275e-05	3.91851	-0.263045	3.77956e-05	-1.63373	-1.23848
50719211	rs116783552	1.90875e-07	-1.58772	-3.0021e-10	0.000122616	-1.69534	-3.0021e-10
50720363	rs8097377	1.184e-06	1.6664	-1.42909	0.000330122	0.650231	-1.35517
50720660	rs9954922	5.34679e-08	-1.69372	-1.16654	4.66258e-05	-1.61337	-1.04887
50720987	rs147725024	4.95608e-07	-1.17734e-10	-0.633559	0.000207506	-1.17734e-10	-1.16924
50721382	rs16956346	5.39636e-08	-1.69201	-1.15902	4.68884e-05	-1.61679	-1.03984
50721712	rs62099230	4.01207e-05	4.00128	-0.240971	3.78407e-05	-1.64152	-1.2295
50722044	rs78522955	1.73359e-07	-1.68398	-3.0021e-10	0.000191018	-1.25203	-3.0021e-10
50722386	rs143014017	1.9236e-07	-1.57997	-3.0021e-10	0.000122233	-1.69847	-3.0021e-10
50723080	rs7230285	0.046849	11.1186	-0.295531	3.8651e-05	-1.58933	-1.2605
50723120	rs9946770	5.45409e-08	-1.68925	-1.15115	4.70886e-05	-1.62198	-1.0304
50723179	rs7230446	0.046849	11.1186	-0.295531	3.8651e-05	-1.58933	-1.2605
50723283	rs17487484	0.046849	11.1186	-0.295531	3.8651e-05	-1.58933	-1.2605
50723324	rs61480191	2.84204e-05	3.41552	-3.0021e-10	0.00153438	0.831479	-3.0021e-10
50723328	rs12958119	5.44019e-08	-1.68925	-1.1537	4.69448e-05	-1.62198	-1.03345
50723380	rs16956352	7.92583e-08	-1.46003	-1.0066	5.09708e-05	-1.71335	-0.859798
50723460	rs2069191	0.0225269	10.7239	-0.633066	3.39976e-05	-1.62038	-1.35774
50724472	rs10221412	0.00464882	9.94108	-1.4283	3.69401e-05	-1.58828	-1.30682
50724477	rs10221413	1.97069e-07	-1.55579	-3.0021e-10	0.000121267	-1.70641	-3.0021e-10
50724899	rs62099231	0.0212244	10.6644	-0.633066	3.38201e-05	-1.62561	-1.35774
50725055	rs73960220	4.71862e-07	-1.17734e-10	-0.682658	0.000201832	-1.17734e-10	-1.19697
50725943	rs8084239	0.0199845	10.5959	-0.624788	3.38225e-05	-1.62803	-1.35524
50726179	rs7227160	4.84618e-07	-1.17734e-10	-0.655983	0.000204878	-1.17734e-10	-1.18199
50726294	rs10221371	3.25289e-05	3.93735	-0.38681	4.33571e-05	-1.4404	-1.29453
50726298	rs55651659	2.60768e-05	3.32946	-3.0021e-10	0.00144423	0.77093	-3.0021e-10
50726356	rs9973086	4.78689e-07	-1.17734e-10	-0.668293	0.000203461	-1.17734e-10	-1.18893
50726559	rs8084351	0.0465042	11.1033	-0.287561	3.88734e-05	-1.58667	-1.25742
50726573	rs8085132	3.5379e-05	3.63453	-3.0021e-10	0.00179168	0.986509	-3.0021e-10
50726749	rs8084280	0.0463604	11.1033	-0.290657	3.88268e-05	-1.58667	-1.25862
50726958	rs73960258	4.63961e-07	-1.17734e-10	-0.699543	0.000199948	-1.17734e-10	-1.20634
50727037	rs72923242	1.74184e-07	-1.67923	-3.0021e-10	0.000131591	-1.6247	-3.0021e-10
50727042	rs12958959	5.46848e-08	-1.69201	-1.14575	4.76402e-05	-1.61679	-1.02393
50727518	rs3794923	3.25161e-05	3.88883	-0.338685	3.87364e-05	-1.57931	-1.26831
50727691	rs62099232	3.49969e-05	3.96235	-0.338685	3.83002e-05	-1.59063	-1.26831
50727720	rs35520310	3.01955e-05	3.4761	-3.0021e-10	0.0016014	0.874231	-3.0021e-10
50727831	rs78851507	1.68296e-07	-1.71362	-3.0021e-10	0.00012712	-1.65927	-3.0021e-10
50728987	rs11662175	5.54913e-06	3.21077	-1.42872	4.26051e-05	-1.48354	-1.26889
50729267	rs60939828	3.25585e-05	4.01201	-0.460562	4.15776e-05	-1.45667	-1.32017
50729811	rs9967014	5.48746e-08	-1.69113	-1.14316	4.77072e-05	-1.61848	-1.02084
50730232	rs80270462	3.78521e-07	-1.17734e-10	-0.903073	0.000183104	-1.17734e-10	-1.29435
50730441	rs12604508	0.000306008	7.04729	-1.25527	5.38166e-05	-1.50197	-1.01685
50730524	rs62099234	3.34313e-05	4.01201	-0.434106	4.19532e-05	-1.45667	-1.31118
50730603	rs62099235	3.33268e-05	4.01201	-0.437238	4.19081e-05	-1.45667	-1.31226
50730903	rs35749078	8.11672e-08	-1.46254	-0.980298	5.23915e-05	-1.71371	-0.831945
50731055	rs62099236	3.09292e-05	3.93735	-0.437238	4.25955e-05	-1.4404	-1.31226
50731802	rs7227069	3.34313e-05	4.01201	-0.434106	4.19532e-05	-1.45667	-1.31118
50731823	rs2298606	0.00484601	9.98338	-1.42906	3.83673e-05	-1.5798	-1.2774
50731947	rs78492346	1.67609e-07	-1.71771	-3.0021e-10	0.000168131	-1.37966	-3.0021e-10
50733150	rs11082972	0.00542976	9.99294	-1.32488	3.41307e-05	-1.58014	-1.39406
50733693	rs12963433	5.3391e-08	-1.68644	-1.17526	4.53357e-05	-1.62686	-1.06344
50733923	rs118038870	2.47435e-07	-1.17734e-10	-1.32819	0.000169584	-1.17734e-10	-1.37106
50734845	rs116896720	2.13406e-07	-1.47615	-3.0021e-10	0.000120773	-1.71049	-3.0021e-10
50734936	rs146381480	1.89374e-06	0.706963	-3.0021e-10	0.000432414	-0.435019	-3.0021e-10
50734990	rs12326120	1.20431e-05	3.30996	-0.753051	0.000399065	0.721557	-1.23683
50735418	rs62100765	2.94625e-05	3.80221	-0.350685	3.88341e-05	-1.5722	-1.2729
50735890	rs117327692	6.04732e-07	-0.434559	-3.0021e-10	0.000293787	-0.821547	-3.0021e-10
50736192	rs117947395	2.25414e-07	-1.17734e-10	-1.4214	0.000166061	-1.17734e-10	-1.39205
50736347	rs11873342	9.59424e-07	0.0269885	-3.0021e-10	0.00054441	-0.2047	-3.0021e-10
50736693	rs61016565	4.36306e-07	-1.17734e-10	-0.761001	0.000193125	-1.17734e-10	-1.24106
50737358	rs62100766	3.04516e-05	3.88883	-0.404282	3.77964e-05	-1.57931	-1.29288
50737836	rs149905275	2.25249e-07	-1.17734e-10	-1.42214	0.000167896	-1.17734e-10	-1.38106
50737868	rs10083967	1.99657e-07	-1.54274	-3.0021e-10	0.000120868	-1.70971	-3.0021e-10
50737950	rs6508207	0.0057239	10.0502	-1.32934	3.45932e-05	-1.57385	-1.38689
50738039	rs62100767	3.8065e-05	4.11482	-0.407112	3.6529e-05	-1.61238	-1.29391
50738062	rs6508208	0.00646655	10.1741	-1.33132	3.49803e-05	-1.56403	-1.38559
50738169	rs62100768	6.36864e-07	-0.382788	-3.0021e-10	0.000122045	-1.70001	-3.0021e-10
50738489	rs112149665	2.68649e-06	1.05664	-3.0021e-10	0.000472157	-0.347091	-3.0021e-10
50738582	rs9944991	5.60973e-08	-1.69372	-1.11853	4.93784e-05	-1.61337	-0.991516
50739344	rs8086812	3.23167e-05	4.02178	-0.477784	4.15911e-05	-1.45062	-1.3259
50739609	rs113990005	2.11761e-07	-1.48389	-3.0021e-10	0.000119872	-1.71798	-3.0021e-10
50739860	rs62100769	3.1975e-05	3.90793	-0.37456	4.42115e-05	-1.42531	-1.29011
50740163	rs55906054	3.1975e-05	3.90793	-0.37456	4.42115e-05	-1.42531	-1.29011
50740767	rs72923258	0.000315219	7.01147	-1.18979	5.89478e-05	-1.51126	-0.916493
50740781	rs7237256	7.42135e-07	1.18152	-1.41133	0.000248789	0.265001	-1.2528
50741103	rs74681568	3.01756e-07	-1.12973	-3.0021e-10	0.000128864	-1.64564	-3.0021e-10
50741130	rs62100771	2.48171e-05	3.66366	-0.383719	3.95663e-05	-1.54111	-1.28532
50741297	rs62100772	3.16875e-05	3.90793	-0.383594	4.40673e-05	-1.42531	-1.29338
50741509	rs12958954	6.50738e-08	-1.63484	-1.02898	5.14442e-05	-1.68814	-0.875765
50741675	rs68048120	5.55566e-08	-1.69776	-1.12418	4.94815e-05	-1.60458	-0.998224
50742230	rs66706659	1.23707e-05	3.34384	-0.760103	0.000406897	0.744745	-1.24059
50742261	rs149960083	2.70625e-07	-1.23861	-3.0021e-10	0.000421825	-0.459811	-3.0021e-10
50742384	rs12964204	6.78904e-07	1.09537	-1.41424	0.000243179	0.251608	-1.26221
50742446	rs55915244	3.20259e-05	3.53496	-3.0021e-10	0.00166947	0.91586	-3.0021e-10
50742520	rs9951763	7.41578e-07	1.18152	-1.41208	0.000248198	0.265001	-1.25517
50743042	rs117774417	3.19198e-07	-1.17734e-10	-1.07353	0.00016001	-1.17734e-10	-1.42917
50743414	rs7243444	7.4388e-07	1.18152	-1.40898	0.000250594	0.265001	-1.24557
50743518	rs7243345	7.44984e-07	1.18152	-1.4075	0.000251346	0.265001	-1.24257
50743533	rs6508209	0.00441032	9.79143	-1.33132	3.35783e-05	-1.60493	-1.38559
50743736	rs7243973	1.13811e-05	3.26515	-0.764782	0.000384243	0.68994	-1.24307
50744004	rs189436436	4.33234e-07	-0.768067	-3.0021e-10	0.000345766	-0.658639	-3.0021e-10
50744027	rs184896519	2.85391e-07	-1.18548	-3.0021e-10	0.000459318	-0.37466	-3.0021e-10
50744067	rs4245258	2.05007e-07	-0.774596	-0.741706	4.17732e-05	-1.71632	-1.05582
50744585	rs12956682	1.22242e-06	1.6889	-1.41966	0.000372511	0.701121	-1.28525
50744839	rs4609919	2.09995e-07	-0.756401	-0.73586	4.19174e-05	-1.71719	-1.05151
50745120	rs60234723	1.20471e-05	3.38343	-0.826199	0.000404203	0.772387	-1.27487
50745236	rs11663824	2.4414e-05	3.63379	-0.370218	4.00485e-05	-1.53403	-1.28028
50745255	rs9304441	5.6744e-08	-1.69619	-1.10461	5.04634e-05	-1.60814	-0.975015
50745422	rs16956378	1.1392e-05	3.32307	-0.821745	0.000388405	0.730261	-1.27261
50746748	rs4632195	0.362129	12.6573	0.210825	5.42599e-05	-1.40303	-1.10759
50747191	rs6508210	0.0778588	11.3802	-0.0491871	4.47687e-05	-1.49248	-1.21041
50747543	rs72923271	2.82006e-05	3.40775	-3.0021e-10	0.00152601	0.826008	-3.0021e-10
50747812	rs10502965	7.6562e-08	-1.58433	-0.916914	5.62796e-05	-1.71768	-0.756387
50747956	rs1367633	6.19426e-05	4.63927	-0.444653	3.6072e-05	-1.60409	-1.31479
50748499	rs10502966	5.25606e-05	4.45083	-0.420455	3.3968e-05	-1.68025	-1.29874
50748785	rs8089330	4.13367e-07	0.130517	-0.945527	3.7598e-05	-1.66911	-1.20835
50749396	rs7237110	1.17273e-05	3.40224	-0.871916	0.000402094	0.785536	-1.29325
50749445	rs77370130	2.55299e-07	-1.17734e-10	-1.29691	0.00018445	-1.17734e-10	-1.28702
50749935	rs17488316	7.6899e-05	4.75811	-0.347209	3.7039e-05	-1.61237	-1.28007
50750198	rs7243601	3.98642e-07	0.117612	-0.968893	3.69348e-05	-1.67121	-1.22404
50750225	rs12968428	0.000203548	6.81315	-1.42884	3.27998e-05	-1.6046	-1.40938
50750684	rs7243008	8.37825e-05	4.79914	-0.30251	3.74244e-05	-1.61889	-1.26319
50750875	rs7243756	1.11277e-05	3.36258	-0.884724	0.000388651	0.757818	-1.29954
50751194	rs11082973	4.25165e-07	-1.17734e-10	-0.786866	0.000191461	-1.17734e-10	-1.24972
50751215	rs7238231	1.11043e-05	3.36258	-0.886835	0.000388251	0.757818	-1.30057
50751425	rs1367638	6.74134e-05	4.67618	-0.396925	3.67174e-05	-1.603	-1.29815
50752373	rs8098405	3.7531e-05	4.23751	-0.543928	3.77571e-05	-1.54385	-1.32938
50752488	rs73957110	4.24356e-07	-1.17734e-10	-0.788772	0.000191268	-1.17734e-10	-1.25073
50752610	rs8099160	3.81948e-05	4.23751	-0.526396	3.79822e-05	-1.54385	-1.32344
50752912	rs8085649	4.11665e-07	0.181662	-1.0008	3.65556e-05	-1.66042	-1.24515
50753609	rs57841322	7.10591e-05	4.67618	-0.344256	3.74286e-05	-1.603	-1.27897
50753726	rs28628885	3.67487e-05	4.19811	-0.525599	3.78539e-05	-1.5475	-1.32316
50753741	rs7231178	0.0658159	11.4435	-0.280499	4.24628e-05	-1.48692	-1.26885
50754083	rs13339708	1.01487e-05	3.38343	-0.997681	0.000381682	0.772387	-1.3322
50754093	rs62100775	4.80131e-05	4.32932	-0.389435	3.49181e-05	-1.66396	-1.28743
50754551	rs16956387	6.69557e-07	-1.17734e-10	-0.332728	0.000353778	-1.17734e-10	-0.635731
50754738	rs75891090	2.5148e-07	-1.17734e-10	-1.31198	0.000172187	-1.17734e-10	-1.35582
50754996	rs17488531	6.84444e-05	4.63406	-0.339625	3.77095e-05	-1.59725	-1.27724
50755536	rs11661696	0.000199688	6.72059	-1.35542	4.38704e-05	-1.5161	-1.20706
50755757	rs62100777	3.72491e-05	4.20096	-0.514918	3.83748e-05	-1.53752	-1.31948
50756008	rs73957112	4.30028e-07	-1.17734e-10	-0.775494	0.000191653	-1.17734e-10	-1.24871
50756319	rs6508212	3.82878e-07	0.206285	-1.09791	3.46078e-05	-1.65603	-1.30429
50757036	rs35580963	6.85602e-08	-1.52407	-1.08757	4.46314e-05	-1.7178	-0.988162
50757261	rs17488580	3.71013e-05	4.11302	-0.430955	3.50153e-05	-1.64612	-1.3025
50757382	rs16956392	8.12985e-06	3.16667	-1.00271	0.000326517	0.621625	-1.33754
50757622	rs72923285	0.000132255	4.95314	-3.0021e-10	0.00824703	2.51321	-3.0021e-10
50758040	rs62100778	2.88949e-05	4.00752	-0.575447	3.85813e-05	-1.51186	-1.33977
50758899	rs59723594	4.28496e-07	-1.17734e-10	-0.779063	0.000192373	-1.17734e-10	-1.24496
50758952	rs16956398	3.27949e-07	0.130077	-1.17656	3.25212e-05	-1.66918	-1.35333
50759220	rs118089345	2.51552e-07	-1.31169	-3.0021e-10	0.000302583	-0.792047	-3.0021e-10
50759450	rs73957115	4.27526e-07	-1.17734e-10	-0.78133	0.000192142	-1.17734e-10	-1.24617
50760214	rs145299596	2.19379e-07	-1.44854	-3.0021e-10	0.000120937	-1.70913	-3.0021e-10
50760479	rs79378934	4.22734e-07	-1.17734e-10	-0.792601	0.000190998	-1.17734e-10	-1.25214
50760660	rs1821075	0.000185718	6.57193	-1.27928	4.99478e-05	-1.53647	-1.05696
50760830	rs78417852	3.82533e-07	-1.17734e-10	-0.892531	0.000181559	-1.17734e-10	-1.30282
50760933	rs17488727	4.37516e-05	4.36531	-0.518372	3.29625e-05	-1.67668	-1.33235
50761689	rs16956399	3.70881e-05	3.68171	-3.0021e-10	0.00191441	1.05276	-3.0021e-10
50762421	rs34197805	1.15821e-07	-1.71581	-0.371487	0.000128985	-1.4585	-0.186209
50762502	rs7231742	6.42719e-07	0.0443748	-0.418012	6.24853e-05	-1.71256	-0.656912
50762855	rs4456576	3.67525e-05	4.20775	-0.53513	3.32552e-05	-1.66243	-1.33776
50763049	rs11660990	0.00020189	6.68665	-1.31051	4.70084e-05	-1.52629	-1.12779
50763183	rs11664095	8.45506e-05	5.79325	-1.28749	5.10198e-05	-1.48171	-1.09048
50763233	rs146666838	3.9665e-07	-1.17734e-10	-0.856289	0.000320885	-1.17734e-10	-0.733319
50765356	rs79747779	4.55769e-07	-1.17734e-10	-0.717358	0.000199518	-1.17734e-10	-1.2085
50765837	rs8085221	4.06058e-07	-1.17734e-10	-0.832849	0.000185401	-1.17734e-10	-1.28188
50767175	rs71368918	7.79927e-08	-1.60427	-0.878462	5.84638e-05	-1.71417	-0.721827
50767773	rs75524774	1.69459e-07	-1.70673	-3.0021e-10	0.000196977	-1.22132	-3.0021e-10
50767820	rs73957117	4.70784e-07	-1.17734e-10	-0.684945	0.000204169	-1.17734e-10	-1.18545
50767899	rs78800255	4.31646e-07	-1.17734e-10	-0.771738	0.000358622	-1.17734e-10	-0.622132
50767972	rs78464925	2.29953e-07	-1.40147	-3.0021e-10	0.000123814	-1.68562	-3.0021e-10
50768085	rs73957118	4.62882e-07	-1.17734e-10	-0.701873	0.000202209	-1.17734e-10	-1.1951
50768168	rs1811358	7.96842e-05	5.4223	-0.975819	5.54935e-05	-1.61211	-0.876029
50768348	rs919584	4.42563e-07	-1.17734e-10	-0.746761	0.000197186	-1.17734e-10	-1.22026
50768692	rs60491644	4.19594e-07	-1.17734e-10	-0.800057	0.000189516	-1.17734e-10	-1.25993
50769409	rs8087057	4.11794e-07	-1.17734e-10	-0.818821	0.000187693	-1.17734e-10	-1.26959
50769543	rs2879526	1.64334e-07	-1.54433	-0.193115	0.000262664	-0.489056	-0.44447
50769888	rs7232783	3.23789e-07	0.283619	-1.34287	3.11808e-05	-1.64143	-1.42317
50770171	rs11082974	5.28949e-05	5.23457	-1.19785	4.99857e-05	-1.63988	-0.952782
50770638	rs10853628	8.86915e-05	5.4223	-0.868726	6.25183e-05	-1.61211	-0.756835
50770763	rs73957121	4.60666e-07	-1.17734e-10	-0.706672	0.00020166	-1.17734e-10	-1.19782
50771000	rs59120718	4.60666e-07	-1.17734e-10	-0.706672	0.00020166	-1.17734e-10	-1.19782
50773122	rs73957122	4.59565e-07	-1.17734e-10	-0.709065	0.000201387	-1.17734e-10	-1.19917
50773319	rs73957123	4.58468e-07	-1.17734e-10	-0.711454	0.000201116	-1.17734e-10	-1.20052
50773362	rs151250862	2.28798e-07	-1.40651	-3.0021e-10	0.000133666	-1.60906	-3.0021e-10
50773457	rs73957124	4.60666e-07	-1.17734e-10	-0.706672	0.00020166	-1.17734e-10	-1.19782
50773934	rs79735443	4.61771e-07	-1.17734e-10	-0.704275	0.000201934	-1.17734e-10	-1.19646
50774028	rs118010208	2.5072e-07	-1.31501	-3.0021e-10	0.000127184	-1.65876	-3.0021e-10
50774110	rs7230034	5.97649e-07	0.0724408	-0.518782	5.80504e-05	-1.71167	-0.731422
50774713	rs57439860	4.59565e-07	-1.17734e-10	-0.709065	0.000201387	-1.17734e-10	-1.19917
50775222	rs73957125	4.58468e-07	-1.17734e-10	-0.711454	0.000201116	-1.17734e-10	-1.20052
50775332	rs28444913	4.35825e-05	5.07763	-1.23456	5.07341e-05	-1.58999	-0.987809
50775428	rs16956411	6.67895e-05	5.52435	-1.25439	5.1697e-05	-1.52335	-1.03565
50775989	rs117319540	2.52475e-07	-1.30803	-3.0021e-10	0.00055622	-0.183238	-3.0021e-10
50776291	rs1078459	0.000110406	5.689	-0.91642	6.69724e-05	-1.49095	-0.809174
50776391	rs17410557	2.05214e-05	3.61896	-0.52908	3.56992e-05	-1.59346	-1.33582
50777312	rs117802398	1.78467e-07	-1.65494	-3.0021e-10	0.000132522	-1.61765	-3.0021e-10
50778215	rs2339638	1.73316e-07	-1.69111	0.00688419	0.000211021	-1.37677	0.224326
50778529	rs12326280	4.76725e-07	-1.17734e-10	-0.672405	0.000208589	-1.17734e-10	-1.16404
50778634	rs17410648	3.1431e-07	-1.08896	-3.0021e-10	0.000137163	-1.58323	-3.0021e-10
50778737	rs17501820	0.00108964	7.49856	-0.436541	3.61749e-05	-1.61155	-1.30448
50779274	rs78918865	1.81531e-07	-1.63792	-3.0021e-10	0.000128353	-1.64962	-3.0021e-10
50779412	rs1431181	0.00100744	7.40498	-0.421401	3.64602e-05	-1.61751	-1.29067
50779607	rs73957129	4.0546e-07	-1.17734e-10	-0.834322	0.00019028	-1.17734e-10	-1.2559
50779810	rs7237773	2.67439e-07	-1.30996	0.059508	0.000194549	-1.50273	0.269008
50781340	rs145897070	4.83534e-07	-1.17734e-10	-0.658224	0.000356069	-1.17734e-10	-0.629279
50781586	rs12966074	1.52224e-07	-1.50026	-0.31373	0.000116898	-1.64729	-0.0958085
50782037	rs12969597	0.000599463	7.89354	-1.4291	3.83731e-05	-1.66604	-1.191
50782728	rs139314868	2.61275e-07	-1.17734e-10	-1.27377	0.000174396	-1.17734e-10	-1.34307
50783420	rs186811389	2.57107e-07	-1.17734e-10	-1.28985	0.000178892	-1.17734e-10	-1.31762
50784019	rs181284888	2.09108e-07	-1.49649	-3.0021e-10	0.000234912	-1.04519	-3.0021e-10
50784815	rs141797582	1.9922e-07	-1.6112	0.0662671	0.00016545	-1.67196	0.276227
50785676	rs113875255	4.94787e-07	0.615018	-1.25024	5.26845e-05	-1.55242	-0.987663
50786387	rs116902888	1.57579e-05	2.82575	-3.0021e-10	0.00244867	1.2989	-3.0021e-10
50786583	rs55668360	4.54175e-07	-1.17734e-10	-0.720862	0.000202757	-1.17734e-10	-1.19239
50786727	rs138398347	1.94187e-07	-1.6112	0.0406813	0.000160989	-1.67196	0.248896
50786735	rs58280938	4.55252e-07	-1.17734e-10	-0.718493	0.000203035	-1.17734e-10	-1.19102
50787838	rs186804151	3.16223e-07	-1.0829	-3.0021e-10	0.000162002	-1.41679	-3.0021e-10
50787839	rs12327102	0.000874261	8.21649	-1.3747	5.13847e-05	-1.63816	-0.926904
50787847	rs12326386	2.05614e-07	-1.58338	0.0700395	0.000165082	-1.68061	0.282647
50788034	rs7237361	4.89373e-07	0.642797	-1.28902	4.98951e-05	-1.54494	-1.04954
50788280	rs73957132	4.48855e-07	-1.17734e-10	-0.732646	0.000201385	-1.17734e-10	-1.19918
50788660	rs72925305	4.91532e-07	-0.641818	-3.0021e-10	0.000252212	-0.974133	-3.0021e-10
50789437	rs12458771	1.7e-07	-1.70355	-3.0021e-10	0.000182541	-1.29743	-3.0021e-10
50790732	rs76862750	4.44782e-07	-1.17734e-10	-0.74176	0.000200335	-1.17734e-10	-1.20441
50791960	rs1431197	0.000500841	7.71346	-1.42876	3.87737e-05	-1.64138	-1.20527
50792090	rs10502967	8.00063e-06	3.5626	-1.41467	2.96728e-05	-1.68804	-1.42613
50792476	rs17411025	0.00115167	7.60741	-0.490033	3.59385e-05	-1.59963	-1.32296
50792601	rs118029143	1.67432e-07	-1.71877	-3.0021e-10	0.000162694	-1.41253	-3.0021e-10
50792914	rs4939727	7.04641e-06	3.43197	-1.41104	2.97064e-05	-1.6854	-1.42764
50792985	rs75353577	4.38629e-07	-1.17734e-10	-0.75569	0.000198752	-1.17734e-10	-1.21234
50793071	rs4939728	7.72846e-06	3.52735	-1.41403	2.95922e-05	-1.69068	-1.42621
50793090	rs79807417	4.11879e-07	-1.17734e-10	-0.818616	0.000190906	-1.17734e-10	-1.25262
50793666	rs147845175	3.29018e-07	-1.04323	-3.0021e-10	0.000168207	-1.37921	-3.0021e-10
50795113	rs17411061	0.000822111	7.39732	-0.617036	3.44139e-05	-1.60333	-1.36261
50795304	rs117137093	2.65463e-07	-1.17734e-10	-1.25787	0.000167478	-1.17734e-10	-1.38355
50795320	rs77927649	1.69751e-07	-1.70501	-3.0021e-10	0.000143583	-1.53749	-3.0021e-10
50795429	rs78486602	5.1455e-07	-0.596052	-3.0021e-10	0.000245264	-1.00207	-3.0021e-10
50795816	rs8085053	4.44782e-07	-1.17734e-10	-0.74176	0.000200335	-1.17734e-10	-1.20441
50796002	rs62097980	0.00114415	7.6074	-0.496569	3.59963e-05	-1.59583	-1.32515
50796608	rs73957140	4.47916e-07	-1.17734e-10	-0.734738	0.000201143	-1.17734e-10	-1.20039
50796817	rs1431188	0.00116348	7.60741	-0.479832	3.60627e-05	-1.59963	-1.31951
50796876	rs10502968	3.92326e-07	-1.17734e-10	-0.867251	0.000186063	-1.17734e-10	-1.27832
50797415	rs11664776	8.72121e-06	3.6507	-1.41653	3.00313e-05	-1.67734	-1.42483
50797444	rs16956461	3.89879e-07	-1.17734e-10	-0.873507	0.000185462	-1.17734e-10	-1.28155
50798072	rs61063719	4.45823e-07	-1.17734e-10	-0.739424	0.000200603	-1.17734e-10	-1.20307
50800643	rs78530746	3.3984e-05	3.5943	-3.0021e-10	0.000653773	-0.021642	-3.0021e-10
50801051	rs56399795	4.4897e-07	-1.17734e-10	-0.732389	0.000201415	-1.17734e-10	-1.19904
50801524	rs59166914	1.03905e-07	-1.57173	-0.624138	3.80815e-05	-1.71042	-1.15425
50801646	rs11660187	0.00102195	7.46082	-0.462936	3.56941e-05	-1.6157	-1.31372
50802332	rs57802475	4.19764e-07	-1.17734e-10	-0.799653	0.000192876	-1.17734e-10	-1.24236
50802533	rs56206740	4.0356e-07	-1.17734e-10	-0.83902	0.000188836	-1.17734e-10	-1.26352
50802539	rs58819541	4.51016e-07	-1.17734e-10	-0.727842	0.000200745	-1.17734e-10	-1.20237
50803569	rs75205623	3.99151e-07	-1.17734e-10	-0.850004	0.000187745	-1.17734e-10	-1.26932
50803750	rs59186653	3.84733e-07	-1.17734e-10	-0.886794	0.000184205	-1.17734e-10	-1.28835
50803976	rs1431187	3.09793e-07	0.313721	-1.41716	3.6027e-05	-1.61365	-1.30648
50804311	rs73463054	4.52081e-07	-1.17734e-10	-0.725483	0.000201015	-1.17734e-10	-1.20102
50804372	rs7229129	9.25552e-06	3.71987	-1.42624	2.93814e-05	-1.70914	-1.4149
50805124	rs10084040	4.5097e-07	-1.17734e-10	-0.727945	0.00020193	-1.17734e-10	-1.19648
50806176	rs6508215	4.01857e-07	-1.17734e-10	-0.843249	0.000189369	-1.17734e-10	-1.26071
50806334	rs8095056	1.128e-07	-0.790153	-1.32358	3.26426e-05	-1.68244	-1.33635
50806470	rs7239818	2.70103e-07	0.185343	-1.42588	3.18562e-05	-1.65118	-1.39199
50806471	rs185867250	1.76515e-07	-1.66594	-3.0021e-10	0.000125108	-1.67522	-3.0021e-10
50806538	rs80320149	2.28827e-07	-1.40638	-3.0021e-10	0.000123219	-1.69044	-3.0021e-10
50806833	rs189005121	1.67786e-07	-1.71666	-3.0021e-10	0.000126385	-1.66507	-3.0021e-10
50806973	rs2068861	7.80477e-06	3.54867	-1.42552	2.9346e-05	-1.70898	-1.41626
50806993	rs1821074	4.54175e-07	-1.17734e-10	-0.720862	0.000202757	-1.17734e-10	-1.19239
50807090	rs56027651	2.93485e-05	4.00011	-0.552457	3.255e-05	-1.67838	-1.34324
50807168	rs12709769	1.73237e-07	-1.56432	-0.120362	0.000139686	-1.63957	0.0745697
50807202	rs72925321	3.11448e-06	1.20447	-3.0021e-10	0.000381318	-0.560767	-3.0021e-10
50807359	rs17411339	0.000980235	7.39672	-0.440517	3.45019e-05	-1.6575	-1.30589
50807764	rs117182729	1.92883e-07	-1.57726	-3.0021e-10	0.00011978	-1.71875	-3.0021e-10
50808700	rs62097984	1.08332e-06	0.14844	-3.0021e-10	0.000120488	-1.71286	-3.0021e-10
50808859	rs1816360	3.46082e-07	0.436491	-1.42916	3.44556e-05	-1.5975	-1.36723
50809622	rs12605405	2.38906e-07	-1.17734e-10	-1.36327	0.000167844	-1.17734e-10	-1.38137
50810319	rs9954088	1.59321e-07	-1.56839	-0.200037	0.00013063	-1.63891	0.00687255
50810506	rs9966618	1.57594e-07	-1.56099	-0.218333	0.000128767	-1.63349	-0.0129096
50810675	rs62097985	0.000837143	7.30778	-0.50937	3.48333e-05	-1.62443	-1.3294
50810798	rs112212655	2.55449e-07	-1.29632	-3.0021e-10	0.000461622	-0.369656	-3.0021e-10
50810805	rs8098042	4.61811e-07	-1.17734e-10	-0.704189	0.00020473	-1.17734e-10	-1.18271
50810965	rs1821073	1.95779e-07	-1.46558	-0.0967758	0.000154152	-1.56718	0.100714
50811172	rs11872717	2.8559e-05	3.42038	-3.0021e-10	0.0041314	1.82197	-3.0021e-10
50811573	rs10469020	1.31912e-07	-1.44112	-0.516083	9.87298e-05	-1.59289	-0.319127
50812040	rs117906557	2.19001e-07	-1.45027	-3.0021e-10	0.000129917	-1.63751	-3.0021e-10
50812172	rs6508216	2.53625e-07	0.0414747	-1.34496	3.02454e-05	-1.66862	-1.42644
50812736	rs11660938	0.00123885	7.69972	-0.50937	3.67094e-05	-1.57197	-1.3294
50813011	rs80238995	9.91824e-08	-0.821915	-1.42047	2.96247e-05	-1.69462	-1.42117
50813287	rs9953546	8.96193e-08	-1.63595	-0.707826	7.36397e-05	-1.68676	-0.518453
50813510	rs1594459	9.19797e-08	-1.61821	-0.699568	7.36001e-05	-1.70249	-0.50327
50814934	rs1346913	1.46997e-07	-1.6303	-0.218633	0.000120974	-1.70242	-0.00640239
50815036	rs7505089	1.89236e-07	-1.49067	-0.105681	0.000153123	-1.57148	0.0983196
50815387	rs7505394	1.43104e-07	-1.5908	-0.284969	0.00011422	-1.68331	-0.0829662
50815473	rs1367632	1.80985e-07	-1.69595	0.0550194	0.000183931	-1.567	0.277152
50816104	rs12964775	1.51152e-07	-1.61117	-0.209885	0.000123474	-1.69364	0.00526359
50816301	rs8093938	4.57287e-07	-1.17734e-10	-0.714034	0.000203561	-1.17734e-10	-1.18844
50816389	rs6508217	2.31218e-07	0.00557921	-1.40156	3.51785e-05	-1.67453	-1.26943
50816580	rs905761	1.66176e-05	4.292	-1.41313	3.34214e-05	-1.65742	-1.33779
50816634	rs113671465	2.07226e-07	-1.50554	-3.0021e-10	0.000124283	-1.68184	-3.0021e-10
50817304	rs1847562	1.5052e-07	-1.59896	-0.226285	0.000121204	-1.68755	-0.0193746
50818526	rs76271020	2.65393e-07	-1.17734e-10	-1.25813	0.000199811	-1.17734e-10	-1.20703
50818827	rs62097986	0.000651208	7.30778	-0.760536	3.36231e-05	-1.62443	-1.36476
50818891	rs4643406	0.000904281	8.10835	-1.2328	6.02375e-05	-1.58497	-0.821138
50819236	rs62097987	0.000720207	7.40786	-0.759913	3.39842e-05	-1.61394	-1.36457
50819580	rs1813714	1.2018e-07	-1.62563	-0.424719	9.92187e-05	-1.67214	-0.234937
50820300	rs924858	1.38036e-07	-1.67059	-0.24124	0.00011689	-1.70548	-0.0376921
50820787	rs12968962	1.36901e-07	-1.66707	-0.253017	0.00011563	-1.70356	-0.0504415
50820871	rs12969090	1.35784e-07	-1.67527	-0.253017	0.000115134	-1.70786	-0.0504415
50821082	rs11664158	8.49031e-06	2.20734	-3.0021e-10	0.000479991	-0.330634	-3.0021e-10
50822084	rs1431183	1.82561e-07	-1.53662	-0.0956329	0.000142939	-1.65338	0.111398
50822537	rs1431182	1.76508e-07	-1.56997	-0.0960098	0.000140147	-1.6727	0.110993
50822738	rs1988344	1.42937e-07	-1.6341	-0.242836	0.000117254	-1.70276	-0.0372979
50822943	rs17411548	0.000533782	7.06765	-0.719248	3.28682e-05	-1.67744	-1.33445
50822960	rs1813854	1.32665e-07	-1.64463	-0.306891	0.000108907	-1.70716	-0.106754
50823220	rs60898995	4.66091e-07	-1.17734e-10	-0.694964	0.000205836	-1.17734e-10	-1.17732
50823900	rs150878061	1.87643e-07	-1.6048	-3.0021e-10	0.000119758	-1.71893	-3.0021e-10
50824005	rs6508218	1.63465e-07	-1.58888	-0.153863	0.000133038	-1.65547	0.0416999
50824089	rs12960007	1.83315e-07	-1.55397	-0.0741673	0.000150878	-1.61992	0.131989
50824102	rs924857	1.41909e-07	-1.65887	-0.225287	0.000118895	-1.71237	-0.0137849
50824183	rs12961446	1.87889e-07	-1.54172	-0.0617679	0.000147177	-1.65806	0.145296
50824362	rs74662231	4.00414e-07	-1.17734e-10	-0.846845	0.000335565	-1.17734e-10	-0.688587
50824626	rs4940249	8.99515e-08	-1.66335	-0.676722	7.48111e-05	-1.7138	-0.475639
50824753	rs7407520	1.84494e-07	-0.193415	-1.42831	3.04968e-05	-1.70135	-1.38543
50824885	rs11082975	0.000617711	7.24816	-0.753724	3.29442e-05	-1.66282	-1.34677
50825216	rs2879513	1.3946e-07	-1.65887	-0.242694	0.000116672	-1.71237	-0.0326653
50825620	rs1504742	1.32279e-07	-1.67068	-0.283756	0.00011291	-1.70057	-0.0772443
50826136	rs142235499	1.86156e-07	-1.61276	-3.0021e-10	0.000120029	-1.71667	-3.0021e-10
50826437	rs138982524	1.72468e-07	-1.68914	-3.0021e-10	0.000203999	-1.18629	-3.0021e-10
50826478	rs62097989	0.00058896	7.22089	-0.774124	3.36292e-05	-1.63521	-1.35379
50826612	rs1594460	7.97037e-08	-1.66113	-0.799895	6.51248e-05	-1.71311	-0.614989
50827080	rs12957583	1.79405e-07	-1.55674	-0.0929576	0.000141103	-1.66673	0.111815
50827412	rs28595777	1.36085e-07	-1.66553	-0.260536	0.000114198	-1.71444	-0.0520276
50827476	rs72925341	0.000502137	7.06019	-0.77291	3.22736e-05	-1.67677	-1.35338
50827796	rs78867956	4.66091e-07	-1.17734e-10	-0.694964	0.000205836	-1.17734e-10	-1.17732
50827809	rs11082976	1.60218e-07	-0.439906	-1.3229	4.05297e-05	-1.56855	-1.23382
50827869	rs144483595	2.55387e-07	-1.29656	-3.0021e-10	0.000386351	-0.547656	-3.0021e-10
50828902	rs11877496	0.000357126	7.26966	-1.32316	4.79854e-05	-1.66761	-0.965898
50829023	rs11877505	0.000552696	7.17627	-0.793046	3.32748e-05	-1.63948	-1.36012
50829152	rs12968053	1.04287e-07	-1.57999	-0.612204	8.21914e-05	-1.67821	-0.417141
50829815	rs150437413	2.11053e-07	-1.48723	-3.0021e-10	0.000120689	-1.71119	-3.0021e-10
50830386	rs34094552	1.06221e-07	-1.55674	-0.617084	8.26901e-05	-1.66673	-0.422573
50830572	rs12955667	1.02625e-07	-1.57312	-0.635148	8.04194e-05	-1.67445	-0.442695
50830733	rs12955696	1.33098e-07	-1.6738	-0.274466	0.000112207	-1.7166	-0.0674604
50830854	rs141141571	1.72087e-07	-1.69134	-3.0021e-10	0.000138897	-1.57067	-3.0021e-10
50830973	rs56291455	1.24916e-05	3.9878	-1.39433	3.29468e-05	-1.65814	-1.35137
50831004	rs12969934	1.03426e-07	-1.59774	-0.602751	8.20208e-05	-1.69434	-0.403086
50831134	rs6508219	1.63308e-07	-0.3207	-1.42301	3.15372e-05	-1.70488	-1.34835
50831176	rs6508220	5.95759e-06	3.12817	-1.2751	3.63008e-05	-1.62776	-1.28481
50831193	rs60453854	4.80253e-07	-1.17734e-10	-0.665031	0.000209503	-1.17734e-10	-1.15967
50831211	rs75015568	3.49553e-07	-1.17734e-10	-0.982688	0.000299455	-1.17734e-10	-0.802438
50831227	rs55944954	4.67842e-07	-0.691213	-3.0021e-10	0.000177796	-1.32377	-3.0021e-10
50831643	rs6508221	1.91242e-07	-0.227719	-1.35808	3.65601e-05	-1.69421	-1.21123
50831663	rs1431193	1.00363e-07	-1.57999	-0.650562	7.85657e-05	-1.67821	-0.462256
50831804	rs1431194	9.87248e-08	-1.59645	-0.650562	7.78875e-05	-1.68688	-0.462256
50831933	rs1431195	1.57526e-07	-1.58337	-0.196388	0.000123683	-1.68003	-0.0066518
50832102	rs1431196	0.000585031	7.25465	-0.814575	3.24415e-05	-1.66054	-1.36442
50832154	rs3817093	3.00463e-07	-1.17734e-10	-1.13402	0.000194492	-1.17734e-10	-1.23401
50832683	rs6508222	1.22115e-07	-1.68763	-0.346748	0.000104576	-1.70195	-0.15254
50832718	rs73957145	4.64034e-07	-1.17734e-10	-0.699387	0.000205304	-1.17734e-10	-1.17991
50833082	rs4940251	1.19116e-05	3.9402	-1.39428	3.33716e-05	-1.6465	-1.3502
50833083	rs4940252	0.000401699	7.25272	-1.1886	5.86399e-05	-1.68133	-0.751658
50833263	rs8090222	4.66091e-07	-1.17734e-10	-0.694964	0.000205836	-1.17734e-10	-1.17732
50833353	rs1367640	1.43147e-07	-1.62087	-0.254597	0.000116591	-1.6765	-0.0692327
50833591	rs12962075	1.02081e-07	-1.67958	-0.533992	0.000100636	-1.56366	-0.329229
50834416	rs7506400	9.29427e-08	-1.5846	-0.722765	7.19138e-05	-1.68017	-0.548765
50835265	rs62097991	2.05588e-07	-1.51347	-3.0021e-10	0.000255322	-0.961875	-3.0021e-10
50835657	rs143564216	3.58098e-07	-1.17734e-10	-0.958538	0.00029623	-1.17734e-10	-0.813265
50835809	rs8084830	9.59993e-06	3.75919	-1.42902	3.02366e-05	-1.67094	-1.42441
50835863	rs62097992	0.000553633	7.20993	-0.825017	3.21345e-05	-1.66409	-1.37038
50836414	rs11873021	0.000528079	7.16038	-0.82272	3.20349e-05	-1.66791	-1.36966
50836912	rs12963046	9.87306e-08	-1.62612	-0.620831	8.09308e-05	-1.68165	-0.429156
50836953	rs7505772	6.87149e-06	3.02529	-1.0295	4.44218e-05	-1.67679	-1.03388
50837242	rs77209098	5.31971e-07	-0.562755	-3.0021e-10	0.000119948	-1.71735	-3.0021e-10
50837474	rs7505903	1.80675e-07	-0.284484	-1.35816	3.67159e-05	-1.70505	-1.19614
50837689	rs1963070	7.01739e-06	3.44543	-1.42863	2.98257e-05	-1.69072	-1.41831
50837736	rs1963071	9.60649e-08	-1.63075	-0.643568	7.87629e-05	-1.6835	-0.454463
50838415	rs183979252	1.91346e-07	-1.58526	-3.0021e-10	0.000120988	-1.70871	-3.0021e-10
50839772	rs547451637	4.0911e-07	-0.82536	-3.0021e-10	0.000198566	-1.21328	-3.0021e-10
50840102	rs8089704	5.1266e-08	-1.50312	-1.3992	3.11633e-05	-1.63812	-1.42705
50840598	rs74605540	1.67429e-07	-1.71878	-3.0021e-10	0.000174861	-1.34041	-3.0021e-10
50840962	rs62097994	0.000588777	7.42542	-0.978958	3.16917e-05	-1.63772	-1.41063
50841197	rs117055768	2.34338e-07	-1.38258	-3.0021e-10	0.000123066	-1.69168	-3.0021e-10
50841414	rs12957530	9.29468e-08	-1.26439	-1.04293	6.90199e-05	-1.34109	-0.928915
50841439	rs151322702	2.38711e-07	-1.17734e-10	-1.36409	0.00017711	-1.17734e-10	-1.32763
50841875	rs186888549	1.69014e-07	-1.70936	-3.0021e-10	0.000120405	-1.71354	-3.0021e-10
50842009	rs74367954	8.86103e-08	-1.28674	-1.06836	6.47955e-05	-1.37525	-0.957916
50842184	rs149504572	2.39576e-07	-1.17734e-10	-1.36048	0.00017791	-1.17734e-10	-1.32313
50842731	rs28868998	6.09721e-05	5.2681	-1.08927	4.40622e-05	-1.4154	-1.3034
50842819	rs7236567	3.50233e-07	-0.360961	-0.619786	6.80538e-05	-1.70583	-0.57827
50843233	rs62097995	0.000575534	7.42542	-1.00171	3.15531e-05	-1.63772	-1.41501
50843269	rs62097996	0.000592368	7.45424	-1.00171	3.15699e-05	-1.63719	-1.41501
50843289	rs6508223	5.15552e-07	-1.17734e-10	-0.594106	0.000218655	-1.17734e-10	-1.11691
50843293	rs6508224	3.48131e-07	-0.349802	-0.636962	6.69404e-05	-1.70472	-0.595884
50843394	rs6508225	3.40113e-07	-0.360961	-0.649105	6.6038e-05	-1.70583	-0.608338
50843422	rs13313703	1.26636e-07	-1.27699	-0.721041	9.47779e-05	-1.35257	-0.600294
50843457	rs141122018	3.04587e-07	-1.17734e-10	-1.12039	0.000249104	-1.17734e-10	-0.986531
50843519	rs55885537	5.03021e-07	-1.17734e-10	-0.618713	0.000215405	-1.17734e-10	-1.13188
50843822	rs79786489	5.04298e-07	-1.17734e-10	-0.616177	0.000215736	-1.17734e-10	-1.13035
50843885	rs62097997	1.94975e-07	-1.56647	-3.0021e-10	0.000229789	-1.06724	-3.0021e-10
50844203	rs56931789	4.9423e-07	-1.17734e-10	-0.636344	0.000213125	-1.17734e-10	-1.14252
50844280	rs117806267	2.22546e-07	-1.43421	-3.0021e-10	0.000121457	-1.70484	-3.0021e-10
50844822	rs10153335	1.21595e-07	-1.29945	-0.739198	9.39277e-05	-1.34583	-0.616048
50845176	rs6508226	3.77821e-07	-0.200737	-0.704188	6.33574e-05	-1.69164	-0.663965
50845265	rs10153420	1.73696e-07	-1.68204	-3.0021e-10	0.00019759	-1.21821	-3.0021e-10
50845830	rs1346914	0.000631946	7.53312	-1.0159	3.1691e-05	-1.63088	-1.41749
50846588	rs9963815	2.6251e-05	4.53648	-1.20037	3.6595e-05	-1.53838	-1.36611
50846702	rs12458143	3.79048e-06	2.59717	-1.19626	3.39878e-05	-1.61446	-1.36395
50846969	rs8098084	2.00581e-07	-0.11193	-1.4262	3.13423e-05	-1.67864	-1.38079
50847784	rs11662416	0.000605127	7.53312	-1.05927	3.14923e-05	-1.63088	-1.42378
50848181	rs116985824	2.11362e-07	-1.48577	-3.0021e-10	0.000316856	-0.745954	-3.0021e-10
50848557	rs73957148	5.143e-07	-1.17734e-10	-0.596537	0.000219702	-1.17734e-10	-1.11213
50849206	rs12961704	1.16451e-07	-1.3604	-0.721473	8.64232e-05	-1.44833	-0.596815
50849259	rs12962087	8.20055e-08	-1.35476	-1.0778	5.98752e-05	-1.44342	-0.968719
50849435	rs12962118	8.03955e-08	-1.37157	-1.08082	5.88042e-05	-1.45802	-0.972173
50849886	rs57791683	1.81093e-07	-0.294122	-1.34621	3.664e-05	-1.70288	-1.20038
50849951	rs12966663	3.08749e-05	4.72784	-1.22949	3.74798e-05	-1.49967	-1.38093
50850307	rs2047914	0.000663344	7.61738	-1.05168	3.19075e-05	-1.61873	-1.42283
50850731	rs8097413	5.55046e-08	-1.39921	-1.42367	4.00369e-05	-1.4819	-1.3327
50850992	rs2043146	3.0444e-05	4.72784	-1.24354	3.72266e-05	-1.49967	-1.38771
50851107	rs2043145	0.000601392	7.52114	-1.05348	3.15907e-05	-1.62848	-1.42306
50851494	rs8092279	5.56058e-08	-1.39824	-1.42282	3.94595e-05	-1.49989	-1.32924
50851693	rs76512767	8.95112e-07	-1.17734e-10	-0.0423962	0.000729681	-1.17734e-10	0.0882058
50851974	rs1897261	3.14904e-05	4.76847	-1.25037	3.73889e-05	-1.49213	-1.3909
50852319	rs11665094	3.14904e-05	4.76847	-1.25037	3.73889e-05	-1.49213	-1.3909
50852511	rs149114849	4.06448e-07	-0.831889	-3.0021e-10	0.000163264	-1.40903	-3.0021e-10
50852717	rs8097821	1.98425e-07	-0.340824	-1.20811	4.49586e-05	-1.70749	-0.991167
50852835	rs8098702	1.09015e-07	-1.38798	-0.759882	8.09373e-05	-1.47221	-0.638515
50852954	rs17503301	2.69714e-07	-0.0704771	-1.17151	4.90605e-05	-1.67113	-0.940214
50853537	rs34921006	1.13745e-07	-1.37708	-0.728306	8.48385e-05	-1.46279	-0.600859
50853862	rs12956113	1.20134e-07	-1.34963	-0.701103	8.94904e-05	-1.43896	-0.571309
50854071	rs12959829	1.2126e-07	-1.34963	-0.691776	9.04008e-05	-1.43896	-0.561186
50854411	rs1979914	0.000589462	7.52114	-1.07352	3.15176e-05	-1.62848	-1.42538
50855179	rs1835619	1.97298e-07	-0.354299	-1.20033	4.54667e-05	-1.70831	-0.979109
50855481	rs139205152	2.41416e-07	-1.35282	-3.0021e-10	0.000488647	-0.312762	-3.0021e-10
50855492	rs7240629	1.94386e-07	-0.365603	-1.2039	4.48915e-05	-1.70929	-0.990866
50855622	rs4450475	3.09308e-05	4.7695	-1.26934	3.69573e-05	-1.49443	-1.40021
50855754	rs68096834	2.15637e-07	-0.271559	-1.19419	4.58046e-05	-1.6999	-0.980117
50855782	rs1897260	4.98971e-07	-1.17734e-10	-0.626797	0.000215661	-1.17734e-10	-1.1307
50856602	rs8082757	1.90443e-07	-0.971726	-0.618264	0.000279972	-0.388132	-0.481579
50857190	rs72925381	7.37094e-07	-0.236629	-3.0021e-10	0.000139777	-1.56435	-3.0021e-10
50857430	rs965943	4.64578e-05	5.18175	-1.27479	3.94022e-05	-1.42849	-1.40209
50857656	rs7231389	1.80053e-07	-1.64609	-3.0021e-10	0.000184961	-1.28426	-3.0021e-10
50857663	rs17503448	0.000606212	7.57173	-1.09609	3.16145e-05	-1.62341	-1.42738
50857741	rs8087757	5.01523e-07	-1.17734e-10	-0.621696	0.000216333	-1.17734e-10	-1.12758
50858019	rs1504746	0.000602891	7.57173	-1.10158	3.16025e-05	-1.62341	-1.42776
50858185	rs1504745	1.95748e-07	-0.377984	-1.18453	4.59376e-05	-1.71031	-0.966811
50858852	rs10469021	1.24024e-07	-1.37708	-0.641791	9.2974e-05	-1.46279	-0.509289
50858942	rs7241424	2.03559e-07	-0.328417	-1.19497	4.55575e-05	-1.70592	-0.97951
50859405	rs7242224	4.97178e-07	-1.17734e-10	-0.630396	0.000215188	-1.17734e-10	-1.13289
50860532	rs11872471	1.78681e-07	-0.472246	-1.1815	4.6381e-05	-1.71437	-0.953147
50860722	rs1367637	3.78011e-05	5.01172	-1.31097	3.87752e-05	-1.43137	-1.41525
50860752	rs1367636	3.97557e-05	5.05371	-1.30254	3.92323e-05	-1.42264	-1.41227
50860778	rs11872486	2.05306e-07	-0.317047	-1.1978	4.57757e-05	-1.7048	-0.975852
50860798	rs11872483	2.05831e-07	-0.317047	-1.19524	4.54999e-05	-1.7048	-0.981895
50860831	rs11872549	2.05831e-07	-0.317047	-1.19524	4.54999e-05	-1.7048	-0.981895
50860959	rs72925397	2.04925e-07	-0.305631	-1.21107	4.45623e-05	-1.70363	-1.00389
50861056	rs9954344	3.2682e-05	4.84977	-1.29453	3.71698e-05	-1.47929	-1.40961
50861409	rs1367635	0.00411239	9.58778	-1.19761	7.7886e-05	-1.33936	-0.809799
50861512	rs73957152	4.95442e-07	-1.17734e-10	-0.633894	0.000214731	-1.17734e-10	-1.13502
50861536	rs2195722	3.1638e-05	4.81149	-1.28872	3.6984e-05	-1.48656	-1.40736
50861686	rs145162105	1.18609e-06	-1.17734e-10	0.239069	0.000902462	-1.17734e-10	0.300724
50862311	rs62098012	0.00057186	7.52114	-1.10383	3.14382e-05	-1.62848	-1.4279
50862425	rs145311291	1.75225e-07	-1.67328	-3.0021e-10	0.000214049	-1.1382	-3.0021e-10
50862778	rs13381535	1.2535e-07	-1.35476	-0.653475	9.36027e-05	-1.44342	-0.521923
50863127	rs112514169	2.87887e-07	0.0206922	-1.19747	4.77569e-05	-1.65362	-0.98466
50863212	rs10469022	6.47178e-08	-1.37802	-1.29128	5.2663e-05	-1.46361	-1.07688
50863276	rs10469023	1.26567e-07	-1.35476	-0.643819	9.45851e-05	-1.44342	-0.511482
50863327	rs11873644	2.11412e-07	-0.25988	-1.22566	4.38954e-05	-1.69854	-1.02405
50863609	rs10469024	3.59739e-05	4.9507	-1.2995	3.80314e-05	-1.45421	-1.41177
50863808	rs9950970	3.66248e-05	4.95836	-1.28922	3.80419e-05	-1.45819	-1.40752
50863861	rs62098013	4.95578e-05	5.06032	-1.08877	2.93494e-05	-1.69833	-1.4268
50864195	rs76051426	1.23038e-07	-1.43783	-0.589023	0.000297209	-0.360563	-0.449404
50864668	rs1367634	3.50975e-05	4.9132	-1.28666	3.79481e-05	-1.46164	-1.40654
50865811	rs72927212	2.15317e-07	-0.295937	-1.1713	4.76956e-05	-1.7026	-0.936958
50865874	rs12954274	3.86812e-05	5.01172	-1.28795	3.90796e-05	-1.43137	-1.40744
50866884	rs75058533	1.75993e-07	-1.6689	-3.0021e-10	0.000217361	-1.12284	-3.0021e-10
50867188	rs146572859	1.72901e-07	-1.68662	-3.0021e-10	0.000119765	-1.71887	-3.0021e-10
50867394	rs72927214	2.77838e-07	-0.0822798	-1.13003	5.1891e-05	-1.67379	-0.881464
50867596	rs56162392	1.92388e-07	-0.389776	-1.19005	4.55631e-05	-1.71182	-0.973488
50867846	rs16956615	2.00962e-07	-0.366193	-1.17003	4.69181e-05	-1.70999	-0.946004
50868013	rs55974106	1.9567e-07	-0.389776	-1.17314	4.66343e-05	-1.71182	-0.95025
50868324	rs72927217	1.71657e-07	-0.5519	-1.14195	4.83431e-05	-1.71816	-0.907917
50869010	rs76578289	2.3522e-07	-1.17734e-10	-1.37883	0.000169522	-1.17734e-10	-1.37142
50869085	rs62098014	0.000564223	7.57182	-1.16796	3.17267e-05	-1.61864	-1.4286
50869695	rs12956187	5.94678e-05	5.43967	-1.28582	4.08451e-05	-1.39017	-1.40444
50870022	rs62098015	1.84948e-07	-1.61927	-3.0021e-10	0.000204801	-1.18236	-3.0021e-10
50870279	rs11082980	1.72998e-07	-0.573675	-1.11239	5.02709e-05	-1.71862	-0.868352
50870391	rs8091083	0.00308043	9.24324	-1.14201	8.02636e-05	-1.40151	-0.71758
50870937	rs528639427	2.0037e-07	-1.53918	-3.0021e-10	0.000187386	-1.27123	-3.0021e-10
50871087	rs117260292	2.05503e-07	-1.51388	-3.0021e-10	0.000327415	-0.713174	-3.0021e-10
50871302	rs139272927	3.62272e-07	-0.94695	-3.0021e-10	0.000552727	-0.189537	-3.0021e-10
50871369	rs12956913	1.3046e-07	-1.3604	-0.607873	9.78479e-05	-1.44833	-0.472658
50871868	rs73957159	5.03086e-07	-1.17734e-10	-0.618584	0.000216745	-1.17734e-10	-1.12568
50872053	rs73957160	5.05677e-07	-1.17734e-10	-0.613446	0.000217429	-1.17734e-10	-1.12253
50872228	rs12963080	1.33183e-07	-1.34963	-0.597988	9.98279e-05	-1.43896	-0.461993
50872467	rs72927224	2.44208e-07	-0.276319	-1.065	5.53368e-05	-1.69636	-0.794607
50872623	rs11664320	0.000799545	7.2804	-0.527946	3.42678e-05	-1.64684	-1.32336
50873369	rs76228512	2.4784e-06	0.976023	-3.0021e-10	0.000442087	-0.412895	-3.0021e-10
50873468	rs12968567	3.59418e-05	4.9507	-1.30039	3.8029e-05	-1.45421	-1.41184
50873545	rs73957161	5.00516e-07	-1.17734e-10	-0.623705	0.000216068	-1.17734e-10	-1.12881
50873590	rs73957162	5.10927e-07	-1.17734e-10	-0.603119	0.000218813	-1.17734e-10	-1.11619
50873718	rs151120610	2.90398e-07	-1.16809	-3.0021e-10	0.00013604	-1.59145	-3.0021e-10
50874356	rs2339578	4.71973e-05	5.19962	-1.27687	3.90433e-05	-1.43714	-1.40259
50874483	rs142110528	1.67455e-07	-1.71863	-3.0021e-10	0.000146002	-1.52078	-3.0021e-10
50874503	rs6508229	5.10095e-05	5.27701	-1.27659	3.99067e-05	-1.41539	-1.40247
50875031	rs143532531	2.50476e-07	-1.17734e-10	-1.31598	0.000188503	-1.17734e-10	-1.26529
50875081	rs7232414	1.87408e-07	-1.60606	-3.0021e-10	0.000202682	-1.19276	-3.0021e-10
50875146	rs8088265	5.05677e-07	-1.17734e-10	-0.613446	0.000217429	-1.17734e-10	-1.12253
50875225	rs62098017	0.000550045	7.57182	-1.19341	3.17859e-05	-1.61864	-1.42674
50875302	rs72927231	7.16423e-07	-0.265074	-3.0021e-10	0.000415144	-0.475777	-3.0021e-10
50875401	rs9960228	1.73562e-07	-1.68281	-3.0021e-10	0.000197652	-1.21789	-3.0021e-10
50875762	rs11876231	1.78495e-07	-0.483486	-1.1713	4.7087e-05	-1.71545	-0.936958
50875839	rs11876254	5.23231e-08	-1.49128	-1.39062	3.12333e-05	-1.6429	-1.42002
50875875	rs9960416	2.03035e-05	3.42331	-0.344109	6.37353e-05	-1.63855	-0.711116
50875896	rs145293428	1.72901e-07	-1.68662	-3.0021e-10	0.000203498	-1.18875	-3.0021e-10
50875921	rs11876936	2.14691e-05	3.49452	-0.359493	6.36355e-05	-1.62761	-0.72362
50876137	rs55947207	2.17993e-05	3.49452	-0.344229	6.33598e-05	-1.62761	-0.727962
50876623	rs8093717	5.09606e-07	-1.17734e-10	-0.605707	0.000218464	-1.17734e-10	-1.11778
50876640	rs8094117	5.12253e-07	-1.17734e-10	-0.600526	0.000219162	-1.17734e-10	-1.11459
50877216	rs12969525	1.26009e-07	-1.41908	-0.583917	9.56756e-05	-1.49896	-0.444478
50878390	rs11872725	1.73281e-07	-0.526709	-1.15772	4.73986e-05	-1.71738	-0.928429
50878998	rs12326407	1.75604e-07	-1.67111	-3.0021e-10	0.000215693	-1.13054	-3.0021e-10
50879477	rs7235844	1.22344e-07	-1.41921	-0.613295	9.2616e-05	-1.49973	-0.476207
50879700	rs7237127	0.00178755	8.9833	-1.42629	4.92728e-05	-1.42361	-1.18342
50879701	rs7235888	3.38151e-05	4.88399	-1.29467	3.76413e-05	-1.4666	-1.4097
50880002	rs11874299	5.45994e-08	-1.44106	-1.39826	3.05642e-05	-1.66094	-1.42363
50880551	rs9953648	3.65314e-05	4.95836	-1.29178	3.80012e-05	-1.45819	-1.40859
50881933	rs7242550	1.24112e-07	-1.39336	-0.624801	9.33741e-05	-1.47685	-0.490933
50881968	rs12327403	1.73557e-07	-1.68284	-3.0021e-10	0.000206576	-1.17374	-3.0021e-10
50882040	rs7241828	1.68346e-07	-1.10714	-0.606187	0.00022441	-0.6224	-0.468526
50882236	rs7241752	1.27465e-07	-1.40346	-0.588046	9.63106e-05	-1.48555	-0.45127
50882267	rs78769585	3.03633e-07	-1.17734e-10	-1.12352	0.000200308	-1.17734e-10	-1.20455
50882781	rs62098020	0.000547237	7.57182	-1.19853	3.18034e-05	-1.61864	-1.42619
50882899	rs150729758	6.9846e-07	-0.290467	-3.0021e-10	0.000401085	-0.510228	-3.0021e-10
50883232	rs72927242	1.9096e-07	-0.424219	-1.16306	4.71707e-05	-1.71413	-0.936501
50883655	rs73957167	5.1897e-07	-1.17734e-10	-0.587498	0.000220933	-1.17734e-10	-1.10654
50884176	rs73957169	5.1897e-07	-1.17734e-10	-0.587498	0.000220933	-1.17734e-10	-1.10654
50884210	rs11873306	1.7216e-07	-0.583974	-1.10695	5.06727e-05	-1.71877	-0.860242
50884293	rs73957170	5.1897e-07	-1.17734e-10	-0.587498	0.000220933	-1.17734e-10	-1.10654
50884529	rs4405620	0.000515532	7.52123	-1.20762	3.16745e-05	-1.62383	-1.42506
50884580	rs72927251	1.59119e-06	0.532891	-3.0021e-10	0.000386794	-0.546508	-3.0021e-10
50884749	rs78496588	5.20331e-07	-1.17734e-10	-0.584879	0.000221291	-1.17734e-10	-1.10492
50884977	rs112000341	1.98992e-07	-0.400935	-1.14514	4.89012e-05	-1.71261	-0.901987
50885842	rs57740540	5.2307e-07	-1.17734e-10	-0.579629	0.000222013	-1.17734e-10	-1.10166
50886142	rs17412636	0.00054389	7.57182	-1.20466	3.1827e-05	-1.61864	-1.42545
50886168	rs11874922	1.93001e-07	-0.446205	-1.13045	4.97491e-05	-1.71538	-0.88203
50886268	rs79162241	1.67403e-07	-1.71894	-3.0021e-10	0.000152791	-1.47533	-3.0021e-10
50886357	rs12970769	1.64033e-07	-1.11347	-0.625805	0.000217846	-0.630882	-0.489732
50886590	rs56030110	0.000542283	7.57182	-1.20762	3.18395e-05	-1.61864	-1.42506
50887127	rs10502969	1.17673e-07	-1.4242	-0.64724	8.89557e-05	-1.50334	-0.512923
50887581	rs7231225	5.25833e-07	-1.17734e-10	-0.574361	0.000222741	-1.17734e-10	-1.09839
50887602	rs7232507	5.27223e-07	-1.17734e-10	-0.571721	0.000223108	-1.17734e-10	-1.09675
50887613	rs7231347	5.27223e-07	-1.17734e-10	-0.571721	0.000223108	-1.17734e-10	-1.09675
50887685	rs72927260	2.15508e-07	-0.317149	-1.1492	4.84929e-05	-1.70529	-0.917699
50887841	rs10502970	5.78443e-08	-1.37616	-1.40543	2.97087e-05	-1.68664	-1.42632
50887961	rs10502971	0.000673649	7.06223	-0.481109	3.50718e-05	-1.64442	-1.30258
50888136	rs10502972	1.18218e-07	-1.42927	-0.637547	8.9505e-05	-1.50768	-0.502433
50888351	rs17412782	0.000539861	7.57182	-1.2121	3.18597e-05	-1.61864	-1.42442
50888766	rs16956626	2.15131e-07	-0.317149	-1.15095	4.84183e-05	-1.70529	-0.919238
50888891	rs62098022	0.000543127	7.57182	-1.20607	3.18329e-05	-1.61864	-1.42526
50889081	rs72927272	2.76151e-07	-0.131791	-1.08661	5.46234e-05	-1.6817	-0.822239
50889537	rs1504743	1.3904e-07	-0.618303	-1.28628	3.3804e-05	-1.62693	-1.35689
50889558	rs1504744	0.000541722	7.57182	-1.20866	3.1844e-05	-1.61864	-1.42491
50889886	rs10853629	5.90272e-06	2.93764	-1.09381	5.04416e-05	-1.33388	-1.2497
50890366	rs55864214	2.84867e-07	-1.18732	-3.0021e-10	0.000134799	-1.60062	-3.0021e-10
50890886	rs73957171	4.97968e-07	-1.17734e-10	-0.628808	0.000215396	-1.17734e-10	-1.13192
50891056	rs72927275	2.26516e-07	-0.313933	-1.1026	5.24523e-05	-1.70091	-0.843586
50891118	rs72927278	2.12865e-07	-0.372211	-1.10648	5.18651e-05	-1.70697	-0.848789
50891160	rs72927280	2.45531e-07	-0.264828	-1.07109	5.50287e-05	-1.6949	-0.801647
50891184	rs141524584	1.11608e-06	0.17823	-3.0021e-10	0.000289763	-0.835337	-3.0021e-10
50891189	rs147026817	1.61004e-06	0.544671	-3.0021e-10	0.000374009	-0.580123	-3.0021e-10
50891469	rs11877997	7.03442e-06	3.4044	-1.38517	4.80556e-05	-1.20289	-1.42915
50891593	rs148348465	3.12682e-07	-1.17734e-10	-1.09416	0.000252087	-1.17734e-10	-0.97463
50891963	rs4378680	4.85385e-07	-0.654402	-3.0021e-10	0.000241447	-1.01775	-3.0021e-10
50892163	rs12956821	1.41861e-07	-0.474702	-1.4098	3.35538e-05	-1.65527	-1.33598
50892482	rs76314072	3.45278e-07	-1.17734e-10	-0.994993	0.000272956	-1.17734e-10	-0.895093
50893222	rs10515959	7.32277e-06	3.00232	-0.942921	5.78391e-05	-1.31276	-1.13398
50893354	rs11082981	1.99885e-07	-0.505718	-1.03589	5.59477e-05	-1.71653	-0.763451
50893966	rs72927286	2.13462e-07	-0.473244	-1.00264	5.76693e-05	-1.7159	-0.733777
50894002	rs62098023	0.00054783	7.57182	-1.19745	3.17995e-05	-1.61864	-1.42631
50894047	rs73957174	4.82281e-07	-1.17734e-10	-0.660818	0.000211262	-1.17734e-10	-1.1513
50894079	rs62098036	2.9638e-05	3.64378	-0.186307	7.51491e-05	-1.60694	-0.577987
50894200	rs8095929	9.17857e-08	-1.614	-0.705888	0.000104412	-1.21321	-0.642843
50894597	rs11877400	3.00387e-05	3.71191	-0.241011	7.24704e-05	-1.60723	-0.613992
50894725	rs62098037	3.31489e-05	3.82624	-0.256819	7.26577e-05	-1.59157	-0.627077
50895024	rs72927294	2.06435e-07	-0.483021	-1.02634	5.73914e-05	-1.71526	-0.739247
50895591	rs72927295	1.89006e-07	-0.578976	-1.01859	5.7096e-05	-1.71866	-0.741006
50895616	rs60218578	2.95683e-05	3.71191	-0.256794	7.15298e-05	-1.60723	-0.627056
50895753	rs10048229	7.73011e-08	-1.59357	-0.898065	5.94734e-05	-1.59091	-0.827966
50895755	rs7226995	2.43546e-05	3.41764	-0.156505	7.47748e-05	-1.63652	-0.553398
50895766	rs7227402	0.000705905	7.2804	-0.652507	3.30632e-05	-1.64684	-1.35914
50896115	rs6508231	2.91402e-05	3.67318	-0.232647	7.25745e-05	-1.61273	-0.607061
50896272	rs145758460	1.76582e-07	-1.66556	-3.0021e-10	0.000222337	-1.10021	-3.0021e-10
50896358	rs1118897	3.05206e-05	3.71191	-0.225093	7.34329e-05	-1.60723	-0.600798
50896507	rs72927299	2.09782e-07	-0.483021	-1.01025	5.87761e-05	-1.71526	-0.715406
50897039	rs62098039	3.67268e-06	1.36933	-3.0021e-10	0.000188003	-1.26794	-3.0021e-10
50897068	rs58785519	4.71644e-07	-1.17734e-10	-0.68312	0.000208461	-1.17734e-10	-1.16465
50897320	rs73957175	4.72806e-07	-1.17734e-10	-0.68066	0.000208767	-1.17734e-10	-1.16318
50897929	rs142815923	1.68475e-07	-1.71256	-3.0021e-10	0.000145124	-1.52681	-3.0021e-10
50898117	rs8098039	5.50208e-08	-1.51688	-1.31475	3.43254e-05	-1.64108	-1.32743
50898208	rs117140653	1.50205e-06	0.475244	-3.0021e-10	0.0004373	-0.423782	-3.0021e-10
50898217	rs8097041	7.43366e-05	5.77602	-1.399	4.08904e-05	-1.38315	-1.41036
50898326	rs139773621	1.85779e-07	-1.61479	-3.0021e-10	0.000122706	-1.69461	-3.0021e-10
50898731	rs8097788	1.73233e-07	-1.68471	-3.0021e-10	0.000205063	-1.18108	-3.0021e-10
50899134	rs16956637	1.90987e-07	-0.569178	-1.01796	5.78331e-05	-1.71855	-0.728295
50899198	rs151278016	3.72651e-07	-1.17734e-10	-0.918703	0.000284459	-1.17734e-10	-0.853814
50899245	rs77407603	3.25096e-07	-1.17734e-10	-1.05523	0.000216981	-1.17734e-10	-1.12459
50899246	rs75248978	3.12011e-07	-1.17734e-10	-1.09631	0.000207734	-1.17734e-10	-1.16814
50899648	rs16960571	5.2773e-08	-1.54966	-1.32369	3.50141e-05	-1.6183	-1.33035
50899906	rs72929406	2.12178e-07	-0.472362	-1.00956	5.86982e-05	-1.71466	-0.717336
50899994	rs62098040	1.81698e-05	3.68035	-0.712177	6.2887e-05	-1.5828	-0.780261
50900013	rs34563569	8.01e-06	3.02577	-0.876663	6.28101e-05	-1.27932	-1.08497
50900432	rs8091068	8.1381e-05	5.86153	-1.39398	4.25931e-05	-1.33933	-1.41338
50900602	rs144404963	1.76734e-07	-1.6647	-3.0021e-10	0.00022049	-1.10855	-3.0021e-10
50901067	rs12956476	1.36935e-07	-1.45915	-0.460689	0.000306899	-0.357398	-0.420485
50901206	rs55968250	2.25996e-07	-0.414006	-1.00482	5.93035e-05	-1.71056	-0.711171
50901313	rs12957114	5.06779e-08	-1.55129	-1.36256	3.38194e-05	-1.6169	-1.36646
50901381	rs78753730	2.08555e-07	-1.49914	-3.0021e-10	0.000119824	-1.71838	-3.0021e-10
50901674	rs56242033	4.62397e-07	-1.17734e-10	-0.702921	0.000206029	-1.17734e-10	-1.17638
50901856	rs12604606	9.45562e-06	3.101	-0.785983	6.8136e-05	-1.26026	-1.02264
50902560	rs62098042	0.000447178	7.37744	-1.20607	3.16229e-05	-1.62525	-1.42526
50902578	rs62098043	0.000447178	7.37744	-1.20607	3.16229e-05	-1.62525	-1.42526
50902747	rs62098044	0.000517163	7.52335	-1.20658	3.21136e-05	-1.60993	-1.4252
50902773	rs62098046	0.000517163	7.52335	-1.20658	3.21136e-05	-1.60993	-1.4252
50903050	rs17504372	0.000494202	7.47794	-1.20658	3.19572e-05	-1.61481	-1.4252
50903474	rs16956641	1.70313e-07	-0.696206	-1.0055	5.90583e-05	-1.71725	-0.708629
50903827	rs11082983	1.68873e-07	-0.696206	-1.01399	5.82089e-05	-1.71725	-0.723115
50903869	rs11082984	1.67073e-07	-0.70692	-1.01399	5.8236e-05	-1.71678	-0.723115
50903927	rs11082985	2.24579e-05	3.94245	-0.762399	6.23633e-05	-1.55268	-0.81874
50903934	rs11082986	1.69367e-07	-0.70692	-1.00036	5.92785e-05	-1.71678	-0.705371
50904064	rs150584708	3.30858e-07	-1.17734e-10	-1.03765	0.000242821	-1.17734e-10	-1.01208
50904343	rs79646034	3.98239e-07	-1.17734e-10	-0.852293	0.000191859	-1.17734e-10	-1.24764
50904361	rs62098047	0.000496453	7.47794	-1.20204	3.19387e-05	-1.61481	-1.42578
50904393	rs114363453	4.50204e-07	-1.17734e-10	-0.729643	0.000202827	-1.17734e-10	-1.19205
50904414	rs1553521	1.08891e-05	3.33384	-0.877672	6.81532e-05	-1.20298	-1.07966
50904562	rs62098048	0.000497946	7.47794	-1.19904	3.19273e-05	-1.61481	-1.42613
50904619	rs12606436	2.04717e-07	-0.530429	-0.987286	6.02558e-05	-1.71739	-0.688415
50904639	rs1910713	9.59369e-08	-1.58425	-0.691405	7.493e-05	-1.59999	-0.587854
50904666	rs62098049	0.000526031	7.52335	-1.18958	3.20521e-05	-1.60993	-1.42711
50904824	rs1394464	1.6565e-07	-0.711401	-1.01806	5.79396e-05	-1.71657	-0.728428
50905076	rs1394465	2.47435e-05	4.02202	-0.745042	6.42932e-05	-1.53882	-0.802128
50905206	rs1394466	2.28511e-05	3.94245	-0.745042	6.34079e-05	-1.55268	-0.802128
50905357	rs17504520	2.29011e-05	3.95065	-0.751053	6.33024e-05	-1.5486	-0.807882
50905649	rs72929440	2.01106e-07	-0.526252	-1.00926	5.85686e-05	-1.71726	-0.716947
50905863	rs11876282	2.37768e-05	3.98216	-0.745042	6.38446e-05	-1.54582	-0.802128
50905930	rs12963775	5.38816e-08	-1.56965	-1.28291	4.55555e-05	-1.60273	-1.08274
50906031	rs11876941	2.53369e-05	4.02202	-0.721341	6.57693e-05	-1.53882	-0.779429
50906113	rs2062877	5.52709e-08	-1.55949	-1.2676	4.64637e-05	-1.61137	-1.05436
50906262	rs12607571	2.41986e-05	3.98216	-0.727458	6.49288e-05	-1.54582	-0.785289
50906309	rs11876975	2.4347e-05	3.98216	-0.721341	6.53104e-05	-1.54582	-0.779429
50906642	rs12607674	2.33991e-05	3.94245	-0.721341	6.48637e-05	-1.55268	-0.779429
50906825	rs12965192	7.95522e-06	3.39361	-1.25137	5.21057e-05	-1.16275	-1.38838
50906869	rs72929453	1.91753e-07	-0.600403	-0.982731	6.05208e-05	-1.71889	-0.682521
50906873	rs62098050	1.91964e-05	3.74022	-0.717091	6.3006e-05	-1.58582	-0.775356
50907080	rs55792100	2.16273e-05	3.84717	-0.704801	6.50524e-05	-1.56563	-0.763578
50907081	rs60658082	2.26252e-05	3.88609	-0.698615	6.58672e-05	-1.55911	-0.757648
50907100	rs1394463	2.09549e-07	-0.516236	-0.978153	6.09966e-05	-1.71698	-0.676604
50907118	rs12969469	5.46088e-08	-1.55227	-1.28688	4.48445e-05	-1.61716	-1.08404
50907127	rs11665242	0.000905957	8.05918	-1.18177	3.45324e-05	-1.53373	-1.42878
50907179	rs4940255	8.63487e-06	3.50948	-1.28526	5.56412e-05	-1.08582	-1.39966
50907289	rs11662234	1.8845e-05	3.84643	-0.841769	5.88497e-05	-1.55195	-0.877467
50907314	rs117642786	2.02351e-06	0.773242	-3.0021e-10	0.000551017	-0.192636	-3.0021e-10
50907334	rs11665364	2.185e-05	3.88055	-0.72794	6.6676e-05	-1.53756	-0.766996
50907365	rs11662271	2.12968e-05	3.84164	-0.714676	6.71761e-05	-1.54451	-0.752577
50907419	rs141275163	7.64252e-07	-0.200447	-3.0021e-10	0.00176029	0.968833	-3.0021e-10
50907494	rs11665326	1.05247e-05	2.46968	-0.0475443	0.000111075	-1.69595	-0.0982446
50907620	rs62098051	1.44195e-05	3.56933	-0.832336	4.92124e-05	-1.55522	-1.05303
50908040	rs77627823	3.91877e-07	-1.17734e-10	-0.868396	0.000312201	-1.17734e-10	-0.760755
50908403	rs17504871	4.34381e-05	4.31996	-0.480211	0.000134751	-1.07949	-0.521484
50908574	rs62098054	6.66498e-05	4.75625	-0.488386	0.000176881	-0.803998	-0.524927
50908576	rs11872758	7.27162e-05	4.83632	-0.481348	0.000183576	-0.773744	-0.518027
50908687	rs11872738	5.81618e-05	4.59128	-0.459637	0.000174711	-0.839908	-0.50136
50909228	rs1504741	4.77355e-08	-1.54884	-1.42483	3.11691e-05	-1.64367	-1.4213
50909243	rs62098055	5.84284e-05	4.58179	-0.445573	0.000175435	-0.852667	-0.484465
50909322	rs17413886	5.64554e-05	4.55389	-0.45203	0.000172003	-0.866099	-0.490793
50909504	rs76579371	1.57385e-06	0.521936	-3.0021e-10	0.000406237	-0.497464	-3.0021e-10
50909601	rs79615356	1.83933e-06	-1.17734e-10	0.677814	0.0010046	-1.17734e-10	0.407947
50909655	rs11664220	5.92775e-05	4.58179	-0.431146	0.000177933	-0.852667	-0.470325
50909762	rs11660799	5.71114e-05	4.54456	-0.431146	0.0001755	-0.866435	-0.470325
50909804	rs11660761	5.75272e-05	4.54456	-0.423892	0.000176753	-0.866435	-0.463215
50909886	rs77956000	6.14032e-08	-1.71186	-1.01002	5.6176e-05	-1.57301	-0.9029
50909925	rs11661458	5.75272e-05	4.54456	-0.423892	0.000176753	-0.866435	-0.463215
50910111	rs11664978	6.01015e-05	4.58179	-0.41734	0.000180358	-0.852667	-0.456792
50910125	rs12967544	1.00775e-07	-1.61201	-0.614438	8.06552e-05	-1.65455	-0.459664
50910379	rs55965629	5.79054e-05	4.54456	-0.41734	0.000177892	-0.866435	-0.456792
50910436	rs73467289	5.62758e-07	-1.17734e-10	-0.506495	0.000231732	-1.17734e-10	-1.05882
50910712	rs73960113	5.48048e-07	-1.17734e-10	-0.532982	0.000227892	-1.17734e-10	-1.07553
50910716	rs56217121	6.1393e-05	4.58179	-0.39608	0.000184157	-0.852667	-0.435949
50911061	rs79341942	2.09695e-07	-1.49369	-3.0021e-10	0.000120273	-1.71464	-3.0021e-10
50911240	rs145791339	1.69355e-07	-1.70735	-3.0021e-10	0.000141166	-1.55447	-3.0021e-10
50911310	rs55934710	5.46826e-08	-1.62589	-1.21191	5.36819e-05	-1.55856	-0.962765
50911311	rs56371758	5.53214e-08	-1.60759	-1.2186	4.81681e-05	-1.65051	-0.979192
50911690	rs16956659	2.00074e-05	4.26458	-1.20007	9.85266e-05	-0.549914	-1.36416
50911733	rs73467291	5.61543e-07	-1.17734e-10	-0.508656	0.000231415	-1.17734e-10	-1.06019
50911757	rs62099975	6.00235e-05	4.53028	-0.36713	0.000186351	-0.869213	-0.407559
50911758	rs11663156	1.18384e-05	3.59272	-1.05297	0.000121761	-0.4332	-1.26914
50911770	rs11082987	1.5203e-05	3.8622	-1.0723	0.000134875	-0.315417	-1.28464
50912352	rs3764496	6.18076e-05	4.54456	-0.352124	0.00018964	-0.866435	-0.39284
50912515	rs3764494	7.68228e-07	-1.17734e-10	-0.195258	0.000670442	-1.17734e-10	0.00353511
50913031	rs12605576	5.97152e-05	4.50333	-0.345336	0.000188033	-0.881602	-0.386182
50913130	rs12605580	6.42317e-05	4.59731	-0.366405	0.00022011	-0.691173	-0.419102
50913331	rs56098701	1.53603e-05	4.19355	-1.39335	8.9494e-05	-0.581191	-1.42904
50913698	rs180954573	8.60546e-07	-0.0817777	-3.0021e-10	0.000407756	-0.493734	-3.0021e-10
50913757	rs116934687	4.1924e-07	-0.8009	-3.0021e-10	0.000177812	-1.32368	-3.0021e-10
50913822	rs10515960	1.2985e-05	3.75623	-1.12403	8.79195e-05	-0.775838	-1.25214
50913961	rs56151507	5.8187e-05	4.46225	-0.330173	0.000188004	-0.896632	-0.371306
50914014	rs17505156	5.8187e-05	4.46225	-0.330173	0.000188004	-0.896632	-0.371306
50914247	rs3794922	5.54711e-05	4.38457	-0.300293	0.000188219	-0.924808	-0.341987
50914274	rs3794921	5.32598e-05	4.34388	-0.300293	0.000185485	-0.939439	-0.341987
50914282	rs3794920	5.32598e-05	4.34388	-0.300293	0.000185485	-0.939439	-0.341987
50914346	rs3794919	6.02778e-05	4.46767	-0.300293	0.000199743	-0.865385	-0.341987
50914414	rs3794918	5.90372e-05	4.46225	-0.315668	0.000190699	-0.896632	-0.357074
50914849	rs11082988	6.22431e-05	4.50333	-0.303875	0.000195967	-0.881602	-0.344855
50915178	rs67318347	2.33025e-05	3.95707	-0.740096	0.000127142	-0.665358	-0.993739
50915179	rs62099977	5.62799e-05	4.4213	-0.322551	0.000186616	-0.911523	-0.363827
50915294	rs62099978	5.94919e-05	4.46225	-0.307994	0.00019214	-0.896632	-0.349544
50915355	rs62099979	6.19872e-05	4.50333	-0.307994	0.00019505	-0.881602	-0.349544
50915769	rs72929492	3.86611e-07	0.0501581	-0.932083	7.94929e-05	-1.47777	-0.650964
50916031	rs148326886	1.67859e-07	-1.71622	-3.0021e-10	0.000135363	-1.59644	-3.0021e-10
50916342	rs3794917	5.88552e-05	4.4213	-0.277807	0.000194993	-0.911523	-0.319917
50916375	rs3794916	6.40347e-05	4.50564	-0.277807	0.000202129	-0.875578	-0.319917
50916385	rs3794915	6.13152e-05	4.46225	-0.277807	0.000197918	-0.896632	-0.319917
50916480	rs11876853	5.79482e-05	4.4213	-0.293339	0.000192042	-0.911523	-0.335162
50916488	rs11876805	5.79482e-05	4.4213	-0.293339	0.000192042	-0.911523	-0.335162
50916564	rs11874038	5.79482e-05	4.4213	-0.293339	0.000192042	-0.911523	-0.335162
50916588	rs11876878	5.79482e-05	4.4213	-0.293339	0.000192042	-0.911523	-0.335162
50916702	rs11876922	5.54711e-05	4.38457	-0.300293	0.000188219	-0.924808	-0.341987
50916859	rs17414252	5.79482e-05	4.4213	-0.293339	0.000192042	-0.911523	-0.335162
50917210	rs10469025	1.68763e-07	-1.71085	-3.0021e-10	0.000139194	-1.56853	-3.0021e-10
50917496	rs66920460	2.07615e-05	3.80009	-0.698581	0.0001198	-0.757586	-0.960992
50917736	rs13381912	5.0381e-08	-1.51504	-1.40469	3.14462e-05	-1.71853	-1.33759
50917748	rs13381915	5.83991e-05	4.4213	-0.285586	0.000193509	-0.911523	-0.327553
50917790	rs13381929	5.83991e-05	4.4213	-0.285586	0.000193509	-0.911523	-0.327553
50917982	rs12604262	5.67326e-05	4.38457	-0.277807	0.000192419	-0.924808	-0.319917
50918311	rs1393331	5.4855e-05	4.34388	-0.270782	0.000190937	-0.939439	-0.313022
50918468	rs1393333	5.23068e-05	4.30334	-0.277807	0.000186896	-0.953932	-0.319917
50919096	rs4940256	5.04703e-08	-1.52609	-1.39187	3.21962e-05	-1.71788	-1.31467
50919371	rs10163656	5.04703e-08	-1.52609	-1.39187	3.21962e-05	-1.71788	-1.31467
50919434	rs10163659	5.30897e-05	4.30334	-0.26295	0.000189642	-0.953932	-0.305334
50919587	rs10164052	5.30897e-05	4.30334	-0.26295	0.000189642	-0.953932	-0.305334
50919589	rs7234286	1.68216e-07	-1.7141	-3.0021e-10	0.00013707	-1.58391	-3.0021e-10
50919599	rs1502226	5.0424e-08	-1.5315	-1.38738	3.24619e-05	-1.71744	-1.3069
50919600	rs10164055	0.00525306	9.33508	-0.700101	0.00010891	-0.51768	-1.2962
50919662	rs72931320	3.93971e-07	0.0115476	-0.874614	8.41884e-05	-1.49189	-0.579454
50920030	rs79298094	2.77933e-07	-1.17734e-10	-1.21197	0.000215291	-1.17734e-10	-1.13241
50920231	rs57074668	5.18233e-05	4.26698	-0.250728	0.000189466	-0.966858	-0.293336
50920379	rs117623976	1.67485e-07	-1.71845	-3.0021e-10	0.000156448	-1.45168	-3.0021e-10
50920453	rs17505685	5.18233e-05	4.26698	-0.250728	0.000189466	-0.966858	-0.293336
50920467	rs55651361	4.23211e-07	0.102445	-0.893919	8.50117e-05	-1.45822	-0.60339
50920599	rs56054126	1.78199e-05	3.76752	-0.818791	0.00010837	-0.771152	-1.0477
50920636	rs12965919	5.47424e-08	-1.57995	-1.25676	3.64478e-05	-1.66718	-1.24134
50920910	rs10163694	5.05758e-05	4.2267	-0.23482	0.000189729	-0.981089	-0.277717
50920919	rs7234451	5.32642e-08	-1.70639	-1.15769	3.4986e-05	-1.5509	-1.39855
50921268	rs10164049	5.22364e-05	4.26698	-0.242788	0.000190949	-0.966858	-0.28554
50921299	rs10164054	5.4171e-05	4.30334	-0.242788	0.000193433	-0.953932	-0.28554
50921411	rs7236538	4.20393e-07	-1.17734e-10	-0.798155	0.000194595	-1.17734e-10	-1.23348
50921424	rs113961895	1.80704e-05	3.76752	-0.804832	0.000110105	-0.771152	-1.03181
50921507	rs67915568	1.79663e-05	3.76752	-0.810608	0.000109179	-0.771152	-1.04026
50921550	rs12327184	5.01744e-05	4.2267	-0.242788	0.00018825	-0.981089	-0.28554
50921646	rs11082990	5.5525e-05	4.34388	-0.258641	0.000193226	-0.939439	-0.301104
50921701	rs12327206	5.5525e-05	4.34388	-0.258641	0.000193226	-0.939439	-0.301104
50921859	rs12326478	5.07243e-05	4.22964	-0.23482	0.000192945	-0.964281	-0.277717
50921872	rs12327199	5.05758e-05	4.2267	-0.23482	0.000189729	-0.981089	-0.277717
50921952	rs150522494	3.01081e-07	-1.13197	-3.0021e-10	0.000154322	-1.46536	-3.0021e-10
50922036	rs12327369	4.87585e-05	4.18657	-0.231279	0.000187943	-0.995184	-0.273079
50922141	rs4939730	4.99837e-08	-1.53874	-1.38891	3.24004e-05	-1.71671	-1.30952
50922194	rs62099981	5.0941e-05	4.2267	-0.227625	0.000191074	-0.981089	-0.270652
50922265	rs148843589	4.10874e-07	0.0628428	-0.8839	8.48065e-05	-1.47307	-0.590957
50922580	rs11874624	4.75866e-05	4.15057	-0.219605	0.000187518	-1.00775	-0.262777
50922667	rs11874642	4.97296e-05	4.18657	-0.211558	0.000191396	-0.995184	-0.254874
50922848	rs11877506	1.34413e-06	0.364159	-3.0021e-10	0.000400935	-0.510604	-3.0021e-10
50922858	rs144857470	1.68149e-07	-1.71449	-3.0021e-10	0.000136778	-1.58604	-3.0021e-10
50923115	rs17505951	4.97296e-05	4.18657	-0.211558	0.000191396	-0.995184	-0.254874
50923287	rs62099982	4.46239e-05	4.07097	-0.204291	0.00018519	-1.03528	-0.247738
50923305	rs17414727	4.64324e-05	4.1107	-0.204291	0.000187744	-1.02158	-0.247738
50923493	rs112272840	4.48329e-07	0.115311	-0.849128	9.02954e-05	-1.45334	-0.547974
50923500	rs62100015	4.55771e-05	4.07097	-0.183156	0.000189507	-1.03528	-0.224695
50923502	rs62100016	4.55771e-05	4.07097	-0.183156	0.000189507	-1.03528	-0.224695
50923713	rs143891719	7.44379e-07	-1.17734e-10	-0.226794	0.000654951	-1.17734e-10	-0.0198414
50923932	rs7231978	5.06528e-08	-1.60661	-1.30774	3.51294e-05	-1.65114	-1.29423
50924120	rs11082991	5.92861e-05	4.26698	-0.116193	0.000216233	-0.966858	-0.161188
50924132	rs11082992	5.151e-05	4.15057	-0.140382	0.000202693	-1.00775	-0.184957
50924303	rs12604759	4.97611e-05	4.1107	-0.135055	0.000200952	-1.02158	-0.179751
50924654	rs17506126	4.86845e-05	4.1107	-0.156929	0.000196685	-1.02158	-0.201215
50924832	rs17506154	4.86845e-05	4.1107	-0.156929	0.000196685	-1.02158	-0.201215
50925190	rs75416603	6.87852e-07	-0.305772	-3.0021e-10	0.000124719	-1.67834	-3.0021e-10
50925525	rs1010453	4.90883e-05	4.1107	-0.148669	0.000198287	-1.02158	-0.1931
50925580	rs1010454	4.90883e-05	4.1107	-0.148669	0.000198287	-1.02158	-0.1931
50926362	rs62100018	4.90883e-05	4.1107	-0.148669	0.000198287	-1.02158	-0.1931
50926394	rs16956672	4.84923e-08	-1.55381	-1.40413	3.16107e-05	-1.71467	-1.33623
50926432	rs17414993	4.90883e-05	4.1107	-0.148669	0.000198287	-1.02158	-0.1931
50926605	rs72931381	4.71906e-07	0.129513	-0.812078	9.50156e-05	-1.44792	-0.50244
50926622	rs17506295	4.94968e-05	4.1107	-0.140382	0.000199908	-1.02158	-0.184957
50926642	rs16956674	4.9074e-08	-1.62782	-1.3182	3.53416e-05	-1.63269	-1.30665
50926704	rs16956678	4.81366e-08	-1.55694	-1.40836	3.11315e-05	-1.71847	-1.34771
50926853	rs80156638	1.72306e-07	-1.69007	-3.0021e-10	0.00014905	-1.50012	-3.0021e-10
50926928	rs17506372	4.83275e-05	4.07097	-0.12456	0.000200279	-1.03528	-0.169411
50927001	rs17415140	4.83275e-05	4.07097	-0.12456	0.000200279	-1.03528	-0.169411
50927104	rs62100019	4.87336e-05	4.07097	-0.116193	0.000201932	-1.03528	-0.161188
50927107	rs62100020	5.42498e-05	4.18657	-0.12456	0.000208473	-0.995184	-0.169411
50927197	rs16956681	1.75937e-06	0.633364	-3.0021e-10	0.00046387	-0.364796	-3.0021e-10
50927948	rs17506491	4.87336e-05	4.07097	-0.116193	0.000201932	-1.03528	-0.161188
50928022	rs2339639	1.81089e-05	3.63494	-0.670127	0.000115396	-0.825782	-0.930254
50928059	rs9807600	1.70601e-07	-1.70002	-3.0021e-10	0.000144759	-1.52933	-3.0021e-10
50928227	rs1553334	4.83626e-08	-1.55381	-1.4068	3.14884e-05	-1.71467	-1.34011
50928441	rs1010360	1.72302e-05	3.59964	-0.684562	0.000112912	-0.840167	-0.937624
50928665	rs11873742	4.6842e-05	4.03138	-0.116193	0.000199213	-1.04884	-0.161188
50928909	rs1972049	4.6842e-05	4.03138	-0.116193	0.000199213	-1.04884	-0.161188
50929276	rs72933411	4.77571e-07	0.115311	-0.785942	9.75716e-05	-1.45334	-0.470473
50929489	rs72933414	1.84079e-05	3.66713	-0.685941	0.000115824	-0.812606	-0.939723
50929571	rs62100022	4.82218e-08	-1.56088	-1.40265	3.17698e-05	-1.71305	-1.33283
50929574	rs62100023	4.67651e-05	4.02219	-0.108638	0.000200465	-1.05	-0.153765
50930576	rs62100024	4.71972e-05	4.03138	-0.108638	0.000200697	-1.04884	-0.153765
50930830	rs7227758	5.14968e-08	-1.68838	-1.20945	3.64079e-05	-1.4955	-1.41411
50931080	rs1972044	0.00393531	9.07049	-0.724335	9.89033e-05	-0.603828	-1.30643
50931095	rs147675095	2.87889e-07	-1.17677	-3.0021e-10	0.000138568	-1.57304	-3.0021e-10
50931238	rs10515961	1.88683e-05	3.63494	-0.629047	0.000119856	-0.825782	-0.892332
50931272	rs7241682	4.93624e-08	-1.62196	-1.3182	3.52435e-05	-1.63547	-1.30665
50931300	rs12967910	4.71972e-05	4.03138	-0.108638	0.000200697	-1.04884	-0.153765
50931599	rs1546302	4.79833e-08	-1.55308	-1.41542	3.07253e-05	-1.71714	-1.36218
50931903	rs1546301	4.71972e-05	4.03138	-0.108638	0.000200697	-1.04884	-0.153765
50932056	rs1502214	1.80393e-05	3.56152	-0.600559	0.00011846	-0.860878	-0.868951
50932063	rs969467	4.59358e-05	3.99587	-0.100219	0.000199934	-1.06093	-0.14549
50932374	rs7228269	1.70881e-07	-1.69838	-3.0021e-10	0.000145501	-1.52422	-3.0021e-10
50932419	rs10502973	4.59358e-05	3.99587	-0.100219	0.000199934	-1.06093	-0.14549
50932656	rs62100025	4.50283e-05	4.00666	-0.130955	0.000220159	-0.920786	-0.189268
50933115	rs141111442	1.69785e-07	-1.70481	-3.0021e-10	0.000123194	-1.69064	-3.0021e-10
50933523	rs1546300	5.29527e-05	4.12958	-0.0917712	0.000211066	-1.01504	-0.137187
50933964	rs11874152	4.18464e-05	3.91714	-0.114719	0.000217115	-0.931666	-0.192308
50934047	rs11876967	5.29527e-05	4.12958	-0.0917712	0.000211066	-1.01504	-0.137187
50934257	rs11877032	0.00369654	9.01579	-0.732224	9.68657e-05	-0.621367	-1.30971
50935353	rs11082993	4.31992e-05	3.85782	-0.0235857	0.000232505	-0.975742	-0.0797496
50935815	rs968807	3.95186e-05	3.81947	-0.0742859	0.000224948	-0.93988	-0.148651
50935821	rs968806	3.83461e-05	3.78077	-0.0657124	0.000223573	-0.95435	-0.140316
50936601	rs10853630	4.69419e-05	3.94933	-0.0320085	0.000246203	-0.890705	-0.107542
50936630	rs72933440	5.31243e-07	0.167813	-0.731938	0.000106323	-1.43313	-0.404783
50936780	rs10853631	5.09592e-05	3.89731	0.102121	0.000268921	-0.930366	0.02038
50936994	rs2229082	4.3624e-05	3.90973	-0.0657124	0.000234695	-0.905799	-0.140316
50937026	rs11873515	4.34566e-05	3.90973	-0.0695575	0.000233414	-0.905799	-0.145788
50937336	rs11873595	4.20849e-05	3.87027	-0.0621713	0.000233371	-0.920753	-0.13102
50937382	rs11876782	4.20849e-05	3.87027	-0.0621713	0.000233371	-0.920753	-0.13102
50937468	rs138526006	1.72655e-07	-1.68805	-3.0021e-10	0.000150397	-1.49113	-3.0021e-10
50937593	rs13381167	4.53862e-05	3.94933	-0.0657124	0.000238264	-0.890705	-0.140316
50937861	rs10502974	4.49987e-05	3.94933	-0.0742859	0.000236287	-0.890705	-0.148651
50938136	rs11082994	4.46158e-05	3.94933	-0.0828316	0.000234332	-0.890705	-0.156959
50938241	rs10502975	3.95186e-05	3.81947	-0.0742859	0.000224948	-0.93988	-0.148651
50938695	rs953122	4.49987e-05	3.94933	-0.0742859	0.000236287	-0.890705	-0.148651
50938824	rs953121	3.95186e-05	3.81947	-0.0742859	0.000224948	-0.93988	-0.148651
50939698	rs11872554	3.95186e-05	3.81947	-0.0742859	0.000224948	-0.93988	-0.148651
50939989	rs62100051	3.98589e-05	3.81947	-0.0657124	0.000226831	-0.93988	-0.140316
50940258	rs11876154	3.95186e-05	3.81947	-0.0742859	0.000224948	-0.93988	-0.148651
50940415	rs17507444	3.95186e-05	3.81947	-0.0742859	0.000224948	-0.93988	-0.148651
50940742	rs55958323	5.31584e-08	-1.67346	-1.19261	3.79872e-05	-1.45767	-1.40948
50940889	rs11876240	3.95547e-05	3.81947	-0.073375	0.000228501	-0.93988	-0.132982
50941162	rs11659577	3.83461e-05	3.78077	-0.0657124	0.000223573	-0.95435	-0.140316
50941261	rs11659533	3.80187e-05	3.78077	-0.0742859	0.000221717	-0.95435	-0.148651
50941299	rs11659624	3.80187e-05	3.78077	-0.0742859	0.000221717	-0.95435	-0.148651
50941581	rs62100052	2.62411e-07	-1.26943	-3.0021e-10	0.000121463	-1.70479	-3.0021e-10
50941962	rs10502976	3.80187e-05	3.78077	-0.0742859	0.000221717	-0.95435	-0.148651
50942653	rs2270951	3.80187e-05	3.78077	-0.0742859	0.000221717	-0.95435	-0.148651
50942668	rs60540565	3.67728e-07	-1.17734e-10	-0.932	0.000181257	-1.17734e-10	-1.30449
50943239	rs9807369	3.80276e-05	3.78101	-0.0742859	0.000218063	-0.970965	-0.148651
50943245	rs9807370	3.7416e-05	3.78101	-0.0904988	0.000214654	-0.970965	-0.164412
50943685	rs9807385	3.68248e-05	3.76635	-0.0917712	0.000195193	-1.09322	-0.137187
50943691	rs34112859	2.79562e-07	-1.17734e-10	-1.20612	0.000223153	-1.17734e-10	-1.09654
50943726	rs9807387	3.80187e-05	3.78077	-0.0742859	0.000221717	-0.95435	-0.148651
50944901	rs9807529	0.00306597	8.82209	-0.725559	0.000115183	-0.454729	-1.30316
50945434	rs11875957	3.4512e-05	3.66769	-0.0579723	0.000217104	-0.991234	-0.13279
50945480	rs144888778	1.91711e-07	-1.58335	-3.0021e-10	0.000297889	-0.807681	-3.0021e-10
50945577	rs11875950	3.71204e-05	3.74055	-0.0579723	0.000223031	-0.9643	-0.13279
50945762	rs35617477	3.47281e-05	3.69161	-0.075645	0.000194275	-1.11379	-0.121336
50946020	rs62098263	3.4811e-05	3.66769	-0.0493456	0.000218933	-0.991234	-0.124402
50946107	rs62098264	3.4811e-05	3.66769	-0.0493456	0.000218933	-0.991234	-0.124402
50946117	rs552061784	6.06373e-07	-1.17734e-10	-0.431849	0.000532538	-1.17734e-10	-0.226748
50946118	rs62098265	3.4811e-05	3.66769	-0.0493456	0.000218933	-0.991234	-0.124402
50946244	rs28503625	3.7481e-05	3.74159	-0.0493456	0.000224676	-0.965339	-0.124402
50946446	rs28690675	3.4811e-05	3.66769	-0.0493456	0.000218933	-0.991234	-0.124402
50946504	rs28658157	3.4811e-05	3.66769	-0.0493456	0.000218933	-0.991234	-0.124402
50946639	rs12327265	3.51136e-05	3.66769	-0.0406911	0.000220783	-0.991234	-0.115986
50946791	rs79160960	5.14976e-07	-1.17734e-10	-0.595223	0.000444766	-1.17734e-10	-0.406853
50946901	rs11082996	3.51136e-05	3.66769	-0.0406911	0.000220783	-0.991234	-0.115986
50946961	rs11082997	3.37994e-05	3.62955	-0.0406911	0.000217719	-1.00521	-0.115986
50947166	rs62098266	3.37994e-05	3.62955	-0.0406911	0.000217719	-1.00521	-0.115986
50947614	rs11877754	3.54198e-05	3.66769	-0.0320085	0.000222656	-0.991234	-0.107542
50948191	rs17507725	3.68021e-05	3.70597	-0.0320085	0.00022582	-0.97712	-0.107542
50948585	rs34753688	2.68268e-07	-1.17734e-10	-1.24736	0.000209305	-1.17734e-10	-1.16061
50948733	rs11872522	3.55384e-05	3.66693	-0.0279036	0.000231823	-0.962777	-0.0956519
50948831	rs11872591	3.43846e-05	3.63019	-0.0241703	0.000224927	-0.98871	-0.0999179
50949402	rs13381096	0.00269175	8.70473	-0.738375	9.25202e-05	-0.664727	-1.31225
50949503	rs13381100	3.54198e-05	3.66769	-0.0320085	0.000222656	-0.991234	-0.107542
50949640	rs58500166	3.96355e-05	3.78014	-0.0320085	0.000231802	-0.950975	-0.107542
50949656	rs73461187	5.7576e-08	-1.68066	-1.10558	3.84558e-05	-1.47536	-1.37953
50949700	rs62098268	3.56985e-05	3.66769	-0.0241703	0.000224359	-0.991234	-0.0999179
50949787	rs62098269	3.57969e-05	3.66769	-0.0214194	0.000224961	-0.991234	-0.0972422
50949795	rs62098270	3.60782e-05	3.66769	-0.0135899	0.00022668	-0.991234	-0.0896261
50949962	rs62098271	3.4664e-05	3.62955	-0.0154346	0.000223133	-1.00521	-0.0914206
50950089	rs13381236	5.73982e-08	-1.68066	-1.10868	3.84095e-05	-1.47536	-1.38074
50950299	rs11874135	3.60782e-05	3.66769	-0.0135899	0.00022668	-0.991234	-0.0896261
50950437	rs11877374	3.60117e-05	3.66769	-0.0154346	0.000226274	-0.991234	-0.0914206
50950582	rs13381265	3.45613e-05	3.65338	-0.0422309	0.000198221	-1.12653	-0.0884876
50950595	rs13381255	3.4728e-05	3.62955	-0.0135899	0.000223534	-1.00521	-0.0896261
50950815	rs13381864	3.4728e-05	3.62955	-0.0135899	0.000223534	-1.00521	-0.0896261
50951573	rs62098272	3.99473e-05	3.78014	-0.0241703	0.000233576	-0.950975	-0.0999179
50952211	rs62098273	3.41596e-05	3.62955	-0.0300926	0.000219975	-1.00521	-0.105678
50952282	rs62098283	3.41596e-05	3.62955	-0.0300926	0.000219975	-1.00521	-0.105678
50952355	rs62098284	3.34256e-05	3.65338	-0.075645	0.000191815	-1.12653	-0.121336
50952983	rs11662556	3.50323e-05	3.62955	-0.00486406	0.00022544	-1.00521	-0.0811375
50953078	rs1039452	1.9999e-05	3.56547	-0.50138	0.000139362	-0.773009	-0.79432
50953236	rs11659175	3.44571e-05	3.62955	-0.0214194	0.000221838	-1.00521	-0.0972422
50953301	rs12606422	3.46568e-05	3.63533	-0.0214194	0.000221237	-1.00793	-0.0972422
50953376	rs79566599	2.02512e-06	0.77404	-3.0021e-10	0.000547448	-0.199134	-3.0021e-10
50953918	rs11663510	3.46823e-05	3.6274	-0.0127622	0.000225588	-1.00051	-0.0851791
50953966	rs140838297	1.71492e-07	-1.69481	-3.0021e-10	0.000147064	-1.51353	-3.0021e-10
50953968	rs11663516	3.46823e-05	3.6274	-0.0127622	0.000225588	-1.00051	-0.0851791
50954030	rs35352542	3.61081e-05	3.66769	-0.0127622	0.000227691	-0.991234	-0.0851791
50954146	rs58351564	3.356e-05	3.59534	-0.0135899	0.000220766	-1.01767	-0.0896261
50955797	rs11661221	3.44227e-05	3.59534	0.0117914	0.000226285	-1.01767	-0.0649329
50955848	rs11664655	3.44227e-05	3.59534	0.0117914	0.000226285	-1.01767	-0.0649329
50956148	rs10164246	3.15534e-05	3.56502	-0.0449229	0.000221539	-1.00844	-0.0953698
50956241	rs10163837	3.58308e-05	3.62662	0.0205976	0.000230694	-1.00695	-0.056364
50956266	rs10163836	3.47272e-05	3.59534	0.0205976	0.000228232	-1.01767	-0.056364
50956294	rs10163838	3.40031e-05	3.55746	0.0374058	0.000228836	-1.03139	-0.0400066
50956329	rs2879527	3.38541e-05	3.59534	-0.00486406	0.000222648	-1.01767	-0.0811375
50956436	rs145660796	1.67817e-07	-1.71647	-3.0021e-10	0.000135132	-1.59815	-3.0021e-10
50956474	rs2879528	3.40015e-05	3.65338	-0.0585621	0.000195064	-1.12653	-0.104543
50956515	rs12606005	3.53438e-07	-1.17734e-10	-0.971636	0.000240586	-1.17734e-10	-1.02132
50956593	rs10163842	3.63944e-05	3.66769	-0.00486406	0.000228613	-0.991234	-0.0811375
50956663	rs10163847	3.67144e-05	3.66769	0.00388947	0.000230568	-0.991234	-0.0726212
50956747	rs73461189	3.60274e-07	-1.17734e-10	-0.952479	0.000180593	-1.17734e-10	-1.30816
50956944	rs10163926	3.67144e-05	3.66769	0.00388947	0.000230568	-0.991234	-0.0726212
50956984	rs62098288	3.67144e-05	3.66769	0.00388947	0.000230568	-0.991234	-0.0726212
50957871	rs11872882	3.78324e-05	3.66417	0.0374058	0.000237053	-0.99611	-0.0400066
50957922	rs8089865	5.33406e-05	3.66542	0.379693	0.000184298	-1.2325	-0.0553465
50958127	rs62098290	3.56074e-05	3.68813	-0.0471647	0.000199144	-1.11865	-0.0917195
50958457	rs62098291	3.76728e-05	3.66417	0.0331794	0.000236468	-0.99611	-0.042478
50958701	rs62098292	3.62633e-05	3.62604	0.0331794	0.000233197	-1.01004	-0.042478
50959262	rs146558361	1.9774e-07	-1.55239	-3.0021e-10	0.000192008	-1.24686	-3.0021e-10
50959321	rs150180221	1.6807e-07	-1.71496	-3.0021e-10	0.000140342	-1.56032	-3.0021e-10
50959356	rs8095329	4.63645e-08	-1.66918	-1.33363	3.72469e-05	-1.56305	-1.32379
50959602	rs190048252	9.65089e-07	0.0328754	-3.0021e-10	0.000419358	-0.465677	-3.0021e-10
50959953	rs138459653	2.25474e-07	-1.17734e-10	-1.42114	0.000200501	-1.17734e-10	-1.20358
50960222	rs878571	2.4848e-05	3.67963	-0.398447	0.000167048	-0.698947	-0.687175
50960696	rs57770253	4.54428e-07	0.0240067	-0.744312	9.92106e-05	-1.48736	-0.419794
50961021	rs73461190	3.57654e-07	-1.17734e-10	-0.95978	0.000178789	-1.17734e-10	-1.3182
50961057	rs67680898	1.91607e-05	3.39691	-0.375637	0.000147074	-0.843491	-0.669976
50964031	rs11082998	2.30431e-05	3.41221	-0.206433	0.000188095	-1.02309	-0.244366
50964095	rs11082999	2.31229e-05	3.41221	-0.202973	0.000189025	-1.02309	-0.239436
50964372	rs10502977	2.31229e-05	3.41221	-0.202973	0.000189025	-1.02309	-0.239436
50964897	rs8095430	4.65971e-08	-1.59598	-1.40183	3.06081e-05	-1.68352	-1.39961
50965306	rs145726269	3.07642e-07	-1.17734e-10	-1.11041	0.000167953	-1.17734e-10	-1.38072
50966382	rs140632901	3.41627e-07	-1.17734e-10	-1.00562	0.000174953	-1.17734e-10	-1.33988
50966547	rs11872815	2.43173e-05	3.45794	-0.19834	0.000189185	-1.02528	-0.2364
50966959	rs117181702	2.65285e-07	-1.17734e-10	-1.25854	0.000160626	-1.17734e-10	-1.42532
50966995	rs11083000	4.55899e-08	-1.63077	-1.38889	3.20967e-05	-1.64899	-1.38666
50967028	rs11664123	1.34509e-05	3.02479	-0.357332	0.00014499	-0.876405	-0.651332
50967252	rs8090945	2.39259e-05	3.20443	0.0389458	0.000139312	-1.21596	-0.351726
50967439	rs12962464	2.33686e-05	3.44955	-0.229746	0.000186381	-1.0093	-0.267314
50967591	rs12962394	3.52534e-05	3.94397	-0.312995	0.000201573	-0.849027	-0.349225
50968684	rs79828137	7.99425e-08	-1.08426	-1.37378	3.25707e-05	-1.71637	-1.30462
50968973	rs12953529	0.0015873	8.45112	-1.01292	0.000105005	-0.445553	-1.40484
50969096	rs12953691	3.55466e-05	3.94397	-0.304712	0.000202239	-0.849027	-0.345923
50970438	rs57601701	4.74515e-05	4.24748	-0.319364	0.000219762	-0.751552	-0.360303
50970906	rs78625951	3.35394e-07	-1.02404	-3.0021e-10	0.000150678	-1.48926	-3.0021e-10
50970960	rs148982915	2.03467e-07	-1.52384	-3.0021e-10	0.0002	-1.20608	-3.0021e-10
50971082	rs8084281	7.42241e-08	-1.45772	-1.07454	5.65764e-05	-1.10187	-1.36694
50971428	rs138489416	3.82552e-07	-1.17734e-10	-0.892481	0.0002656	-1.17734e-10	-0.922412
50972182	rs12960505	6.74201e-05	4.61542	-0.336065	0.00022317	-0.701975	-0.394495
50972215	rs12604940	3.78687e-07	-0.125049	-0.777586	9.0797e-05	-1.51738	-0.478392
50972864	rs144529651	2.03601e-07	-1.52318	-3.0021e-10	0.000200214	-1.20501	-3.0021e-10
50973046	rs8095058	4.60533e-08	-1.59491	-1.41464	3.02475e-05	-1.67829	-1.4167
50973169	rs11661305	4.33936e-05	4.29987	-0.461149	0.000178405	-0.804258	-0.516087
50973180	rs11661326	4.82995e-05	4.3107	-0.364873	0.000221344	-0.657696	-0.446989
50973186	rs11664788	5.97649e-05	4.38791	-0.229076	0.000260567	-0.625165	-0.316376
50973689	rs139803408	3.84915e-07	-1.17734e-10	-0.886323	0.000299671	-1.17734e-10	-0.801718
50974215	rs12604130	8.88396e-05	4.74001	-0.184771	0.000318144	-0.4682	-0.273698
50974464	rs75306585	3.5864e-07	-0.957024	-3.0021e-10	0.000151555	-1.48345	-3.0021e-10
50975342	rs1393334	4.81017e-08	-1.58696	-1.37906	3.10704e-05	-1.69016	-1.37798
50975543	rs12957920	9.1667e-05	4.74001	-0.153441	0.000327897	-0.4682	-0.243501
50975873	rs9948611	2.19079e-05	3.39095	-0.235696	0.000169315	-0.833574	-0.539064
50976262	rs72918215	1.70159e-07	-1.70261	-3.0021e-10	0.000170504	-1.36564	-3.0021e-10
50976436	rs8093031	3.30962e-07	-1.17734e-10	-1.03734	0.000172482	-1.17734e-10	-1.35411
50976688	rs11874018	9.52005e-05	4.77784	-0.153441	0.000333411	-0.451525	-0.243501
50977619	rs79268556	2.2799e-07	-1.17734e-10	-1.41004	0.00016652	-1.17734e-10	-1.38928
50977732	rs869225	9.1667e-05	4.74001	-0.153441	0.000327897	-0.4682	-0.243501
50977798	rs869224	9.58955e-05	4.79257	-0.160898	0.000350317	-0.394873	-0.250689
50977973	rs117091904	3.89079e-07	-1.17734e-10	-0.875563	0.000271169	-1.17734e-10	-0.901661
50978637	rs1502225	6.79238e-05	4.57068	-0.283881	0.000242717	-0.672883	-0.339624
50978986	rs16956735	7.45066e-05	4.5402	-0.160898	0.000305161	-0.532874	-0.250689
50979580	rs35882434	7.74494e-05	4.62675	-0.208712	0.00027153	-0.630874	-0.269456
50979790	rs12605017	8.0918e-05	4.59193	-0.130083	0.000327264	-0.484485	-0.22915
50980668	rs72918220	3.98012e-07	-0.192302	-0.660561	0.000102624	-1.53561	-0.337724
50980857	rs112649225	1.89503e-07	-1.59494	-3.0021e-10	0.000120645	-1.71155	-3.0021e-10
50981440	rs10502978	7.53369e-05	4.51341	-0.123025	0.000319876	-0.519078	-0.21739
50981654	rs35409749	6.68347e-05	4.50263	-0.231999	0.000253375	-0.677377	-0.292153
50981685	rs12607295	7.16979e-05	4.47228	-0.131408	0.000311641	-0.537084	-0.225465
50982626	rs73957208	3.19581e-07	-1.17734e-10	-1.07233	0.000169938	-1.17734e-10	-1.36897
50982831	rs2134297	6.69597e-05	4.39045	-0.11795	0.000304793	-0.572683	-0.212086
50983439	rs34160346	0.00308762	9.21973	-1.11616	0.00012774	-0.230177	-1.42423
50984634	rs16956767	6.35299e-05	4.35381	-0.133889	0.000295432	-0.588522	-0.227441
50984997	rs17417046	0.00295268	9.16958	-1.1107	0.000125491	-0.248642	-1.42352
50985078	rs16956772	6.97512e-05	4.4313	-0.11795	0.000310245	-0.554952	-0.212086
50985487	rs117658776	2.92659e-07	-1.17734e-10	-1.16034	0.000164929	-1.17734e-10	-1.39888
50986210	rs11874751	6.80423e-05	4.39045	-0.10191	0.00030954	-0.572683	-0.196631
50986742	rs151159457	2.10476e-07	-1.48997	-3.0021e-10	0.000211111	-1.15202	-3.0021e-10
50988070	rs16956779	6.00312e-05	4.2728	-0.10952	0.000292106	-0.623322	-0.203965
50988664	rs60175027	7.03309e-08	-1.42141	-1.16472	5.77903e-05	-1.0467	-1.40088
50988821	rs5013791	6.14603e-05	4.27172	-0.0849174	0.000299565	-0.621817	-0.180254
50988841	rs11083002	6.35225e-05	4.31323	-0.0934277	0.000301857	-0.605991	-0.188457
50989175	rs2036415	6.1005e-05	4.2728	-0.0934277	0.000296671	-0.623322	-0.188457
50990435	rs1502233	3.04148e-05	3.31456	0.168783	0.00015046	-1.234	-0.256707
50990508	rs1502232	6.01984e-05	4.34319	-0.177136	0.000250674	-0.742002	-0.238248
50991321	rs62098320	5.38765e-05	4.19098	-0.135876	0.000243211	-0.799207	-0.211266
50991638	rs79562622	2.34294e-06	0.919817	-3.0021e-10	0.000490429	-0.309121	-3.0021e-10
50991658	rs79434590	2.91731e-06	1.13907	-3.0021e-10	0.000374341	-0.579234	-3.0021e-10
50992215	rs1814001	5.18988e-05	4.23113	-0.213423	0.000228365	-0.783328	-0.290129
50992658	rs74254713	2.26693e-07	-1.17734e-10	-1.41575	0.000165274	-1.17734e-10	-1.3968
50992956	rs1964667	5.02196e-05	4.19098	-0.206164	0.000226352	-0.799207	-0.283103
50993187	rs12709772	5.40955e-05	4.20042	-0.141259	0.00027506	-0.649151	-0.238262
50993352	rs6508232	3.03525e-07	-1.17734e-10	-1.12388	0.000167406	-1.17734e-10	-1.38398
50993648	rs1502230	5.78042e-05	4.26673	-0.141259	0.000276435	-0.644163	-0.238262
50993998	rs10853632	5.29058e-05	4.16145	-0.124529	0.00027441	-0.667607	-0.222173
50994208	rs1502229	2.53839e-05	3.21432	0.0882106	0.000137288	-1.26744	-0.31488
50994505	rs79528572	4.18753e-07	-0.802063	-3.0021e-10	0.000123102	-1.69139	-3.0021e-10
50995142	rs139095899	3.53492e-07	-1.17734e-10	-0.971483	0.000283102	-1.17734e-10	-0.858593
50995324	rs79566731	2.44331e-07	-1.34082	-3.0021e-10	0.000122034	-1.7001	-3.0021e-10
50995585	rs2036410	4.67051e-05	4.18091	-0.268647	0.000207507	-0.824113	-0.345125
50995835	rs116915340	2.87414e-07	-1.17734e-10	-1.17842	0.000164619	-1.17734e-10	-1.40077
50997025	rs149139948	2.40695e-07	-1.17734e-10	-1.35581	0.000175058	-1.17734e-10	-1.33928
50997098	rs117535569	3.94375e-06	1.44054	-3.0021e-10	0.000517289	-0.2558	-3.0021e-10
50997336	rs4940259	8.56933e-06	2.30089	-0.0842915	0.00012419	-1.24955	-0.43304
50997420	rs1159949	5.93178e-08	-1.37503	-1.3814	2.94225e-05	-1.71882	-1.40382
50997785	rs138475019	1.76149e-07	-1.66802	-3.0021e-10	0.000209469	-1.15982	-3.0021e-10
50998348	rs4280318	6.12136e-08	-1.34357	-1.3814	2.94596e-05	-1.71756	-1.40382
50998761	rs1948783	4.2011e-06	2.31398	-0.810229	8.18653e-05	-1.31895	-0.780373
50998810	rs76365944	2.33316e-07	-1.17734e-10	-1.38695	0.00017077	-1.17734e-10	-1.36408
50999364	rs7228423	2.57538e-07	-1.17734e-10	-1.28818	0.000163196	-1.17734e-10	-1.40945
50999618	rs141610245	1.08347e-06	0.148578	-3.0021e-10	0.00175366	0.965058	-3.0021e-10
50999688	rs60529248	2.53714e-07	-1.17734e-10	-1.30314	0.000162328	-1.17734e-10	-1.41478
50999730	rs2134296	7.02248e-06	2.21739	-0.199861	0.000109706	-1.27779	-0.528802
51000093	rs73462908	2.52593e-07	-1.17734e-10	-1.30757	0.00016209	-1.17734e-10	-1.41625
51000262	rs1910132	6.50743e-06	2.22944	-0.288089	9.64847e-05	-1.34527	-0.589745
51000405	rs72627225	7.25654e-07	-0.486498	0.234226	0.000107431	-1.67498	-0.152581
51000592	rs1910131	2.32533e-05	3.37775	-0.162897	0.000141824	-1.31186	-0.23795
51000945	rs35195355	0.00607835	9.99881	-1.21791	0.0002031	0.237264	-1.42797
51001129	rs4940260	6.02223e-08	-1.35683	-1.38447	2.93652e-05	-1.71816	-1.40643
51001580	rs7229190	2.58957e-07	-1.17734e-10	-1.28268	0.000164098	-1.17734e-10	-1.40394
51004270	rs1125627	3.24576e-06	2.05611	-0.810352	7.84264e-05	-1.36442	-0.777822
51004896	rs1393336	6.19233e-08	-1.32501	-1.38844	2.93246e-05	-1.71797	-1.408
51005276	rs145206900	1.8229e-07	-1.63374	-3.0021e-10	0.000160145	-1.42832	-3.0021e-10
51007599	rs73462916	2.56144e-07	-1.17734e-10	-1.2936	0.000162854	-1.17734e-10	-1.41155
51007641	rs72918260	1.34211e-06	0.792148	-0.429497	0.000258905	-0.85829	-0.089651
51008268	rs60702180	2.4245e-07	-1.17734e-10	-1.34855	0.000160386	-1.17734e-10	-1.42682
51009510	rs72918264	2.25286e-05	3.1832	-3.0021e-10	0.00237245	1.26728	-3.0021e-10
51009514	rs138225415	1.14313e-06	0.202183	-3.0021e-10	0.000343096	-0.66639	-3.0021e-10
51010181	rs9964174	5.91949e-06	2.132	-0.285335	9.91471e-05	-1.30607	-0.60173
51010487	rs77675767	5.17716e-07	-1.17734e-10	-0.589917	0.000451225	-1.17734e-10	-0.392436
51010617	rs117121188	4.11547e-06	2.91228	-1.42912	0.000184463	0.142208	-1.42916
51010902	rs8082807	4.95161e-07	0.190653	-0.825115	5.82587e-05	-1.65603	-0.783474
51012517	rs56060335	2.55769e-07	-1.17734e-10	-1.29507	0.000163282	-1.17734e-10	-1.40892
51012777	rs78867711	3.01903e-07	-1.17734e-10	-1.12924	0.000225058	-1.17734e-10	-1.08804
51014210	rs73462923	2.55062e-07	-1.17734e-10	-1.29784	0.000162632	-1.17734e-10	-1.41291
51014764	rs138349994	1.98172e-07	-1.55021	-3.0021e-10	0.000121058	-1.70813	-3.0021e-10
51015353	rs8085778	1.96587e-05	3.36824	-0.321308	0.000122343	-1.29851	-0.399064
51015570	rs4510099	6.31007e-08	-1.31756	-1.37705	2.95849e-05	-1.71557	-1.40157
51016370	rs1393330	2.31201e-05	3.44068	-0.231568	0.000139067	-1.26714	-0.302309
51016719	rs12962455	2.07429e-05	3.28575	-0.18514	0.000135703	-1.33682	-0.257117
51017687	rs150873490	2.64337e-07	-1.17734e-10	-1.26212	0.000203772	-1.17734e-10	-1.1874
51018339	rs144976369	2.64305e-06	1.04035	-3.0021e-10	0.000674976	0.0102759	-3.0021e-10
51018455	rs79385513	2.75182e-07	-1.17734e-10	-1.22191	0.000168808	-1.17734e-10	-1.37564
51018541	rs73462928	2.73669e-07	-1.17734e-10	-1.22742	0.00016837	-1.17734e-10	-1.37824
51018856	rs60337880	3.10975e-07	-1.17734e-10	-1.09963	0.000238396	-1.17734e-10	-1.03047
51020344	rs4278817	2.73093e-07	-1.17734e-10	-1.22953	0.000168161	-1.17734e-10	-1.37948
51021360	rs2879567	0.00367741	9.3535	-1.07513	0.000298086	0.611994	-1.41901
51021540	rs6508233	5.68612e-08	-1.37698	-1.42175	2.93888e-05	-1.71751	-1.40628
51021718	rs2339742	2.49466e-07	-1.17734e-10	-1.32002	0.000161475	-1.17734e-10	-1.42005
51021944	rs8094483	2.99827e-07	-1.17734e-10	-1.13614	0.000226184	-1.17734e-10	-1.08305
51022298	rs148196749	2.76306e-07	-1.17734e-10	-1.21784	0.000162776	-1.17734e-10	-1.41203
51022385	rs1847126	6.3191e-08	-1.26483	-1.42835	2.90709e-05	-1.71257	-1.42209
51022555	rs9953087	6.51246e-08	-1.23662	-1.42642	2.93348e-05	-1.70934	-1.41628
51022606	rs12607758	1.95193e-05	3.35649	-0.316675	0.000124456	-1.28549	-0.394957
51023121	rs142763841	2.71478e-07	-1.17734e-10	-1.23546	0.000162115	-1.17734e-10	-1.4161
51023207	rs7244049	2.48082e-07	-1.17734e-10	-1.32559	0.000161515	-1.17734e-10	-1.41981
51023567	rs1502222	2.91684e-07	-1.17734e-10	-1.16367	0.000222104	-1.17734e-10	-1.10125
51024290	rs143437913	1.83583e-07	-1.62668	-3.0021e-10	0.000119863	-1.71805	-3.0021e-10
51024516	rs1502223	7.40125e-06	2.03932	0.0307429	0.000133157	-1.28209	-0.330777
51024528	rs59787714	2.47995e-07	-1.17734e-10	-1.32593	0.000161209	-1.17734e-10	-1.4217
51024692	rs7231042	4.87424e-06	2.00744	-0.355069	9.65239e-05	-1.27498	-0.659628
51024806	rs7232617	6.52239e-08	-1.25756	-1.40396	2.91429e-05	-1.71261	-1.41958
51025466	rs75583370	2.61838e-07	-1.27162	-3.0021e-10	0.000121202	-1.70694	-3.0021e-10
51026564	rs72918277	1.7215e-06	0.930581	-0.318974	0.000335038	-0.736175	0.0460164
51026900	rs151125878	3.16715e-07	-1.17734e-10	-1.08134	0.000223259	-1.17734e-10	-1.09607
51027087	rs1105642	6.56454e-08	-1.24234	-1.41274	2.91691e-05	-1.70644	-1.42485
51027114	rs117622899	9.65996e-07	0.0338147	-3.0021e-10	0.000302439	-0.792522	-3.0021e-10
51027404	rs12955791	2.76101e-05	3.54301	-0.156414	0.000155407	-1.23462	-0.223738
51027555	rs870508	6.23256e-08	-1.30422	-1.40275	2.91075e-05	-1.71425	-1.41916
51027974	rs870507	6.48946e-08	-1.29815	-1.36843	2.98206e-05	-1.71359	-1.39562
51029247	rs60518592	2.48252e-07	-1.17734e-10	-1.3249	0.000161222	-1.17734e-10	-1.42162
51029804	rs73462952	3.05011e-07	-1.17734e-10	-1.119	0.0002323	-1.17734e-10	-1.05637
51030015	rs79483107	9.60562e-07	-1.17734e-10	0.0281745	0.000757473	-1.17734e-10	0.125586
51031160	rs6508234	2.62068e-07	-1.17734e-10	-1.27074	0.000164851	-1.17734e-10	-1.39936
51031932	rs2292042	0.00264287	9.21302	-1.26499	0.000186357	0.144502	-1.42124
51032104	rs150361896	1.86823e-07	-1.60918	-3.0021e-10	0.00016824	-1.37901	-3.0021e-10
51032691	rs16956853	8.86357e-08	-0.943779	-1.41103	3.07475e-05	-1.65487	-1.42372
51032757	rs73462956	2.66684e-07	-1.17734e-10	-1.25328	0.000166336	-1.17734e-10	-1.39039
51033657	rs16956858	2.55167e-07	-1.17734e-10	-1.29743	0.000162656	-1.17734e-10	-1.41277
51034199	rs72918283	4.3218e-07	-1.17734e-10	-0.770502	0.000293205	-1.17734e-10	-0.823529
51034550	rs76667845	2.55319e-07	-1.17734e-10	-1.29683	0.00016269	-1.17734e-10	-1.41256
51034552	rs4940261	6.43793e-06	1.91461	0.0160066	0.000123723	-1.3478	-0.338559
51035248	rs73462960	2.54825e-07	-1.17734e-10	-1.29877	0.000162684	-1.17734e-10	-1.41259
51035431	rs117938019	8.98955e-07	-1.17734e-10	-0.0381119	0.000823007	-1.17734e-10	0.208563
51035930	rs4939732	1.07434e-06	0.550638	-0.410518	0.000375274	-0.516877	-0.0598671
51036415	rs16956865	2.63102e-07	-1.17734e-10	-1.2668	0.000164593	-1.17734e-10	-1.40092
51036509	rs73462961	2.53159e-07	-1.17734e-10	-1.30533	0.000162216	-1.17734e-10	-1.41547
51036856	rs8086556	8.10879e-08	-1.01959	-1.42422	3.03019e-05	-1.66404	-1.42915
51037278	rs56042145	2.61935e-07	-1.17734e-10	-1.27125	0.000164291	-1.17734e-10	-1.40276
51037291	rs57154412	2.55167e-07	-1.17734e-10	-1.29743	0.000162656	-1.17734e-10	-1.41277
51037847	rs8090381	8.28515e-08	-0.997181	-1.42511	3.05489e-05	-1.65603	-1.42905
51039438	rs28873404	0.00240739	9.18145	-1.32674	0.000197709	0.181213	-1.39882
51039649	rs143603552	2.75892e-07	-1.17734e-10	-1.21933	0.00020641	-1.17734e-10	-1.17454
51039892	rs141846696	2.5946e-07	-1.17734e-10	-1.28074	0.000163669	-1.17734e-10	-1.40656
51040028	rs12457084	9.00227e-08	-0.911375	-1.42791	3.09083e-05	-1.64532	-1.42806
51042693	rs200532949	2.45659e-07	-1.17734e-10	-1.3354	0.000215878	-1.17734e-10	-1.12969
51043585	rs201656173	2.31305e-07	-1.17734e-10	-1.39561	0.000188816	-1.17734e-10	-1.26363
51044794	rs79524748	1.68757e-07	-1.71089	-3.0021e-10	0.000173019	-1.351	-3.0021e-10
51045188	rs1502217	7.29893e-08	-1.13118	-1.41785	2.94902e-05	-1.69351	-1.42683
51046006	rs1354206	9.7547e-08	-0.930337	-1.32867	3.06372e-05	-1.6874	-1.39478
51047103	rs79259792	1.04195e-07	-0.773441	-1.41964	3.01838e-05	-1.68624	-1.41085
51047606	rs10502979	0.00193815	8.73651	-1.09861	0.000204749	0.200102	-1.38272
51047833	rs4453579	2.20327e-05	3.42439	-0.263449	0.000136985	-1.31944	-0.265092
51047854	rs73462968	2.96434e-07	-1.17734e-10	-1.14752	0.000174974	-1.17734e-10	-1.33977
51048812	rs66882949	5.58509e-06	1.70236	0.0861525	0.000128187	-1.43214	-0.218766
51048919	rs73462969	2.856e-07	-1.17734e-10	-1.18475	0.000171833	-1.17734e-10	-1.35788
51049031	rs9947875	6.52485e-08	-1.24122	-1.41992	2.89214e-05	-1.71229	-1.42753
51049057	rs8088468	5.40281e-07	0.259954	-0.80721	0.000257748	-0.430101	-0.522319
51050166	rs117441986	2.38226e-07	-1.17734e-10	-1.36613	0.000167343	-1.17734e-10	-1.38436
51050238	rs1910127	2.82213e-06	1.88361	-0.777708	8.51384e-05	-1.33601	-0.724112
51050914	rs62098329	0.0014981	8.61386	-1.23349	0.000143609	-0.115017	-1.42229
51052896	rs2270952	6.75435e-08	-1.19908	-1.4275	2.90533e-05	-1.70653	-1.42874
51053176	rs17515923	0.000825012	8.06283	-1.27902	0.00012676	-0.233727	-1.42838
51053630	rs7244915	1.71664e-07	-0.917244	-0.77656	8.47281e-05	-1.58128	-0.483673
51053941	rs6508235	2.18457e-06	1.69749	-0.847661	6.87597e-05	-1.48014	-0.793649
51054198	rs181360533	9.87272e-07	0.0556007	-3.0021e-10	0.000565165	-0.167284	-3.0021e-10
51054765	rs8088048	1.39529e-05	3.27803	-0.573935	9.34213e-05	-1.38144	-0.585839
51054889	rs1502219	8.82269e-06	1.95644	0.289301	0.00015373	-1.44953	-0.0196793
51055069	rs62098330	0.00458016	9.74873	-1.25083	0.000229364	0.356121	-1.42521
51055233	rs9950293	5.70914e-06	1.70821	0.10227	0.000134909	-1.39789	-0.201915
51055532	rs17418338	4.41905e-07	-0.74825	-3.0021e-10	0.000149123	-1.49963	-3.0021e-10
51055887	rs4245260	7.06564e-07	0.421286	-0.700217	0.000246946	-0.609858	-0.385373
51056915	rs2270953	6.9072e-08	-1.1753	-1.4289	2.93805e-05	-1.6969	-1.42717
51057298	rs2270954	5.87546e-07	0.388398	-0.851788	0.000276906	-0.329749	-0.550975
51057883	rs138928888	1.80641e-07	-1.64283	-3.0021e-10	0.000158198	-1.44056	-3.0021e-10
51059160	rs113008239	1.72804e-06	0.615398	-3.0021e-10	0.00041178	-0.483914	-3.0021e-10
51059163	rs2292043	6.31617e-06	1.72844	0.183087	0.000147114	-1.38662	-0.12657
51059171	rs1502220	5.18219e-07	-0.588947	-3.0021e-10	0.000358457	-0.622593	-3.0021e-10
51059341	rs2292044	6.93905e-08	-1.17043	-1.42916	2.92609e-05	-1.70177	-1.42638
51059850	rs6650680	9.70128e-07	0.255878	-0.217795	0.000174081	-1.21173	-0.133155
51060972	rs12607853	3.04597e-06	1.99468	-0.812454	7.57899e-05	-1.42095	-0.755483
51061399	rs16956878	2.16989e-06	1.74927	-0.906183	6.92029e-05	-1.4132	-0.854155
51062595	rs12373192	7.05172e-08	-1.15467	-1.42882	2.98412e-05	-1.68651	-1.422
51063333	rs78406854	2.238e-07	-1.17734e-10	-1.42859	0.000166116	-1.17734e-10	-1.39172
51063390	rs73957542	2.42922e-07	-1.17734e-10	-1.3466	0.000176186	-1.17734e-10	-1.33286
51063405	rs12457160	4.42565e-07	-0.0704721	-0.676285	0.000271243	-0.10763	-0.793759
51063768	rs4245261	4.77607e-08	-1.54462	-1.42852	4.36886e-05	-1.31401	-1.41331
51063841	rs4245262	5.85956e-08	-1.36072	-1.40797	4.34355e-05	-1.3041	-1.42902
51064187	rs150787079	1.85335e-07	-1.61718	-3.0021e-10	0.000194171	-1.23566	-3.0021e-10
51064422	rs4940266	4.55558e-08	-1.68614	-1.33427	3.88241e-05	-1.51655	-1.32881
51064851	rs7237506	6.11475e-08	-1.45604	-1.27002	4.2155e-05	-1.42051	-1.34253
51065247	rs8097069	5.10311e-08	-1.68352	-1.22339	3.37209e-05	-1.69059	-1.29569
51065539	rs149837950	5.71618e-07	-0.490874	-3.0021e-10	0.000385158	-0.550748	-3.0021e-10
51066035	rs11659431	1.93111e-07	-1.57608	-3.0021e-10	0.000139805	-1.56415	-3.0021e-10
51067168	rs11876422	2.18601e-07	-1.4521	-3.0021e-10	0.000170214	-1.36734	-3.0021e-10
51067619	rs10502980	4.79185e-08	-1.54216	-1.42768	3.26715e-05	-1.5931	-1.4248
51067965	rs8094819	2.28909e-07	-1.17734e-10	-1.40602	0.000178282	-1.17734e-10	-1.32104
51068894	rs74846402	7.89661e-07	-0.167741	-3.0021e-10	0.000284004	-0.855413	-3.0021e-10
51068906	rs962144	1.87926e-07	-1.60329	-3.0021e-10	0.000135892	-1.59254	-3.0021e-10
51069328	rs4378681	5.59973e-08	-1.51078	-1.30326	3.8752e-05	-1.47905	-1.36817
51069804	rs74254715	3.49897e-07	-1.17734e-10	-0.981704	0.000221511	-1.17734e-10	-1.10393
51070334	rs8087907	5.22921e-08	-1.60478	-1.27772	3.5653e-05	-1.58046	-1.35011
51070692	rs9948337	5.25476e-08	-1.59991	-1.27772	3.58447e-05	-1.5751	-1.35011
51070888	rs35905754	5.33452e-08	-1.46512	-1.39744	3.33368e-05	-1.68922	-1.30852
51071375	rs72920225	2.01713e-07	-1.5325	-3.0021e-10	0.000146496	-1.5174	-3.0021e-10
51071762	rs9807498	5.19096e-08	-1.71883	-1.17101	4.02657e-05	-1.65665	-1.15225
51071812	rs9807501	4.34242e-08	-1.67432	-1.39401	3.35074e-05	-1.63265	-1.35998
51071990	rs79680502	1.68352e-07	-1.71329	-3.0021e-10	0.000148196	-1.50587	-3.0021e-10
51072051	rs4513168	1.68242e-07	-1.71394	-3.0021e-10	0.000148815	-1.5017	-3.0021e-10
51073960	rs74403938	1.75554e-07	-1.6714	-3.0021e-10	0.000132123	-1.62067	-3.0021e-10
51075576	rs35698381	4.27359e-08	-1.69518	-1.38912	3.26627e-05	-1.66256	-1.35561
51076051	rs145530864	3.32641e-07	-1.03228	-3.0021e-10	0.000150938	-1.48753	-3.0021e-10
51076285	rs79523486	1.69962e-07	-1.70377	-3.0021e-10	0.000141489	-1.55218	-3.0021e-10
51076827	rs6508236	5.57963e-08	-1.60462	-1.21301	3.81685e-05	-1.56136	-1.30103
51077157	rs11664769	6.31155e-08	-1.31664	-1.37773	3.74839e-05	-1.61514	-1.26535
51077159	rs11664691	2.48102e-07	-1.3255	-3.0021e-10	0.000195773	-1.22745	-3.0021e-10
51077313	rs74943545	2.23882e-07	-1.17734e-10	-1.42822	0.000160498	-1.17734e-10	-1.42612
51077423	rs117444494	2.41841e-07	-1.17734e-10	-1.35106	0.000184733	-1.17734e-10	-1.28549
51077621	rs149585412	3.81416e-07	-0.895453	-3.0021e-10	0.000155601	-1.4571	-3.0021e-10
51077758	rs79406557	1.68606e-07	-1.71178	-3.0021e-10	0.000146921	-1.51451	-3.0021e-10
51078001	rs72920232	2.12364e-07	-1.48104	-3.0021e-10	0.000154267	-1.46572	-3.0021e-10
51078323	rs1159064	5.65053e-08	-1.71824	-1.08677	4.38558e-05	-1.66425	-1.05925
51078435	rs79516914	2.14096e-07	-1.47292	-3.0021e-10	0.00012111	-1.7077	-3.0021e-10
51079028	rs6508237	5.79999e-08	-1.71704	-1.06186	4.41121e-05	-1.67754	-1.04013
51079120	rs72920237	2.14175e-07	-1.47255	-3.0021e-10	0.000155811	-1.45576	-3.0021e-10
51079580	rs79641408	2.37798e-07	-1.17734e-10	-1.36792	0.000178898	-1.17734e-10	-1.31758
51080399	rs145656251	2.59251e-07	-1.28155	-3.0021e-10	0.000205603	-1.17845	-3.0021e-10
51080755	rs78052940	1.68055e-07	-1.71505	-3.0021e-10	0.000149987	-1.49385	-3.0021e-10
51080790	rs74844732	2.46333e-07	-1.33266	-3.0021e-10	0.000194212	-1.23545	-3.0021e-10
51081431	rs78302000	2.34625e-07	-1.17734e-10	-1.38135	0.00018591	-1.17734e-10	-1.27914
51081671	rs143676689	2.48834e-07	-1.17734e-10	-1.32256	0.000174907	-1.17734e-10	-1.34015
51082704	rs9963858	2.33403e-07	-1.17734e-10	-1.38658	0.000183089	-1.17734e-10	-1.29443
51082709	rs11664608	2.44443e-07	-1.34036	-3.0021e-10	0.000193779	-1.23768	-3.0021e-10
51082718	rs9953085	2.39072e-07	-1.17734e-10	-1.36258	0.000194105	-1.17734e-10	-1.236
51083198	rs16956896	2.35977e-07	-1.17734e-10	-1.37561	0.000189828	-1.17734e-10	-1.25828
51083242	rs8098322	5.76719e-08	-1.71784	-1.06674	4.46994e-05	-1.66736	-1.03708
51083764	rs17516415	1.71675e-07	-1.69374	-3.0021e-10	0.000137611	-1.57997	-3.0021e-10
51083838	rs79396407	1.6826e-07	-1.71384	-3.0021e-10	0.000148709	-1.50241	-3.0021e-10
51084289	rs144992955	2.34218e-07	-1.17734e-10	-1.38309	0.000168846	-1.17734e-10	-1.37541
51084736	rs11083005	2.064e-07	-1.50953	-3.0021e-10	0.000149961	-1.49402	-3.0021e-10
51084765	rs74649956	2.3772e-07	-1.17734e-10	-1.36825	0.000192498	-1.17734e-10	-1.24432
51084908	rs74638851	1.94707e-07	-1.56785	-3.0021e-10	0.000146405	-1.51803	-3.0021e-10
51085294	rs73477613	2.33459e-07	-1.17734e-10	-1.38634	0.00018432	-1.17734e-10	-1.28773
51085691	rs11873672	2.06963e-07	-1.50681	-3.0021e-10	0.000150217	-1.49232	-3.0021e-10
51086709	rs71368936	6.17547e-08	-1.59648	-1.1197	3.65661e-05	-1.71816	-1.18712
51086975	rs114205229	2.63747e-07	-1.26435	-3.0021e-10	0.000209567	-1.15936	-3.0021e-10
51087373	rs4940267	4.42947e-08	-1.69484	-1.35364	3.42749e-05	-1.66189	-1.3081
51087501	rs4940268	4.43208e-08	-1.69229	-1.3556	3.43231e-05	-1.658	-1.31059
51087883	rs4940269	5.67051e-08	-1.63804	-1.16344	3.82018e-05	-1.60118	-1.26034
51088288	rs80301441	2.3772e-07	-1.17734e-10	-1.36825	0.000192498	-1.17734e-10	-1.24432
51088367	rs117113032	2.40742e-07	-1.17734e-10	-1.35562	0.000171081	-1.17734e-10	-1.36227
51088580	rs183771508	1.67564e-07	-1.71798	-3.0021e-10	0.000129678	-1.63934	-3.0021e-10
51088828	rs190101548	5.91898e-07	-1.17734e-10	-0.456011	0.000410135	-1.17734e-10	-0.487915
51090220	rs1442071	6.43379e-08	-1.65489	-1.02031	3.99681e-05	-1.7084	-1.10792
51090327	rs1442070	5.97906e-08	-1.71359	-1.0349	4.52369e-05	-1.68389	-1.0086
51092135	rs75723226	5.023e-07	-0.620147	-3.0021e-10	0.000204654	-1.18308	-3.0021e-10
51092712	rs34779024	1.27426e-06	0.310775	-3.0021e-10	0.000709034	0.0595017	-3.0021e-10
51093046	rs12454689	5.62757e-08	-1.66967	-1.13941	3.68254e-05	-1.65329	-1.24493
51093392	rs1025854	5.91806e-08	-1.71359	-1.04516	4.49345e-05	-1.68389	-1.01531
51093464	rs144034412	3.2169e-07	-1.06576	-3.0021e-10	0.000143417	-1.53865	-3.0021e-10
51093474	rs9948280	4.34123e-08	-1.67223	-1.39637	3.35694e-05	-1.68434	-1.30645
51093875	rs7233241	6.03034e-08	-1.71037	-1.02959	5.07352e-05	-1.58482	-0.992964
51095119	rs11874732	2.6089e-07	-1.27525	-3.0021e-10	0.000207048	-1.17145	-3.0021e-10
51096119	rs80123312	2.37391e-07	-1.17734e-10	-1.36964	0.000190738	-1.17734e-10	-1.2535
51096426	rs8084701	5.35643e-08	-1.71849	-1.13997	4.16811e-05	-1.64742	-1.12693
51096782	rs9946086	5.43141e-08	-1.71876	-1.1258	4.25175e-05	-1.65164	-1.10285
51097399	rs148019841	2.09572e-07	-1.49428	-3.0021e-10	0.000229463	-1.06866	-3.0021e-10
51097613	rs9961507	4.35742e-08	-1.65583	-1.40905	3.20439e-05	-1.70058	-1.33672
51097623	rs141677341	1.68165e-07	-1.7144	-3.0021e-10	0.000124325	-1.6815	-3.0021e-10
51097849	rs9961732	2.28996e-07	-1.17734e-10	-1.40564	0.000176754	-1.17734e-10	-1.32964
51098185	rs1372475	5.45871e-08	-1.71691	-1.12263	4.1085e-05	-1.67837	-1.11039
51098959	rs78546726	2.35113e-07	-1.17734e-10	-1.37928	0.000188026	-1.17734e-10	-1.26782
51099348	rs78423444	1.7339e-07	-1.6838	-3.0021e-10	0.000134807	-1.60056	-3.0021e-10
51099503	rs117465269	4.64132e-07	-0.699177	-3.0021e-10	0.000152416	-1.47779	-3.0021e-10
51099876	rs139188608	2.5764e-07	-1.28778	-3.0021e-10	0.000205569	-1.17862	-3.0021e-10
51100094	rs117268998	2.26801e-07	-1.17734e-10	-1.41527	0.000161795	-1.17734e-10	-1.41807
51100222	rs16956918	2.5764e-07	-1.28778	-3.0021e-10	0.000205569	-1.17862	-3.0021e-10
51100266	rs6417123	6.39964e-07	-0.377932	-3.0021e-10	0.000508679	-0.272584	-3.0021e-10
51100559	rs75091256	2.35053e-07	-1.17734e-10	-1.37953	0.000189277	-1.17734e-10	-1.26119
51100562	rs17516772	4.44918e-08	-1.69376	-1.35028	3.14077e-05	-1.68456	-1.37279
51101209	rs6508238	5.4e-08	-1.64536	-1.205	3.56606e-05	-1.63456	-1.2958
51101581	rs11659335	2.11712e-07	-1.48412	-3.0021e-10	0.00015396	-1.46771	-3.0021e-10
51102127	rs79227994	4.79781e-08	-1.60202	-1.36658	3.4687e-05	-1.71349	-1.24455
51102753	rs2044080	5.48152e-08	-1.7185	-1.11688	4.22212e-05	-1.66813	-1.09335
51103452	rs8093984	5.31603e-08	-1.71876	-1.14727	4.17212e-05	-1.65164	-1.12175
51103889	rs1899384	4.80403e-08	-1.55508	-1.41222	3.15534e-05	-1.70993	-1.34279
51104274	rs74967910	1.68179e-07	-1.71432	-3.0021e-10	0.000149191	-1.49918	-3.0021e-10
51104342	rs56227427	4.81592e-08	-1.61124	-1.35359	3.54967e-05	-1.71156	-1.22341
51105532	rs1442088	6.10176e-08	-1.62874	-1.09945	3.72114e-05	-1.70222	-1.18556
51106029	rs79130641	1.68069e-07	-1.71497	-3.0021e-10	0.000149893	-1.49448	-3.0021e-10
51106542	rs12605223	5.52594e-08	-1.64554	-1.18176	3.67632e-05	-1.61978	-1.28013
51107079	rs1442089	4.69019e-08	-1.71685	-1.27443	4.54094e-05	-1.41456	-1.27412
51107093	rs11664643	1.96066e-07	-1.5609	-3.0021e-10	0.000142228	-1.54697	-3.0021e-10
51107124	rs75421052	1.68069e-07	-1.71497	-3.0021e-10	0.000149893	-1.49448	-3.0021e-10
51107226	rs17516959	1.6817e-07	-1.71437	-3.0021e-10	0.000149242	-1.49883	-3.0021e-10
51107390	rs79264576	2.39173e-07	-1.17734e-10	-1.36216	0.000192597	-1.17734e-10	-1.2438
51107955	rs11665552	2.53289e-07	-1.30481	-3.0021e-10	0.000201683	-1.1977	-3.0021e-10
51108080	rs7227128	5.38979e-08	-1.71818	-1.13408	4.14084e-05	-1.67098	-1.10994
51108431	rs62099896	7.22049e-08	-1.39323	-1.16661	4.05858e-05	-1.53587	-1.26511
51108872	rs3752734	6.28821e-08	-1.63177	-1.06631	3.83421e-05	-1.70088	-1.15697
51109020	rs3752735	5.5058e-08	-1.65479	-1.17617	3.66618e-05	-1.63057	-1.27209
51109692	rs111746765	4.73432e-08	-1.59819	-1.38373	3.33244e-05	-1.7145	-1.28361
51109717	rs192248911	5.40763e-08	-1.67969	-1.16926	3.72736e-05	-1.71482	-1.1713
51109919	rs11083006	6.00698e-08	-1.66291	-1.08093	3.82308e-05	-1.68331	-1.17745
51110024	rs10515962	4.63144e-08	-1.60481	-1.39908	3.25675e-05	-1.71312	-1.30796
51110187	rs76824775	2.2861e-07	-1.17734e-10	-1.40733	0.000177596	-1.17734e-10	-1.32489
51110341	rs111491857	1.67861e-07	-1.71621	-3.0021e-10	0.000121423	-1.70512	-3.0021e-10
51110866	rs80193341	2.32695e-07	-1.17734e-10	-1.38962	0.000184034	-1.17734e-10	-1.28928
51110983	rs35646752	4.25372e-08	-1.6894	-1.39956	3.14102e-05	-1.68829	-1.36898
51111097	rs78475552	2.31622e-07	-1.17734e-10	-1.39424	0.000182419	-1.17734e-10	-1.2981
51111456	rs75871837	2.37391e-07	-1.17734e-10	-1.36964	0.000190525	-1.17734e-10	-1.25462
51111561	rs17438509	1.80272e-07	-1.64488	-3.0021e-10	0.00012809	-1.65167	-3.0021e-10
51111564	rs12970870	4.37122e-08	-1.65526	-1.40646	2.99731e-05	-1.69011	-1.41399
51112228	rs72920298	2.03046e-07	-1.52591	-3.0021e-10	0.000147503	-1.51056	-3.0021e-10
51112281	rs62099898	5.68626e-08	-1.67047	-1.12823	3.69454e-05	-1.66158	-1.23338
51113065	rs138191137	1.70055e-07	-1.70322	-3.0021e-10	0.000146671	-1.51621	-3.0021e-10
51113479	rs7236483	4.85767e-08	-1.59481	-1.3614	3.51029e-05	-1.71512	-1.231
51114375	rs7241967	4.80629e-08	-1.61124	-1.35559	3.55766e-05	-1.71156	-1.22116
51114707	rs72920302	1.99945e-07	-1.5413	-3.0021e-10	0.000145161	-1.52656	-3.0021e-10
51115396	rs77338276	2.40024e-07	-1.17734e-10	-1.3586	0.00019487	-1.17734e-10	-1.23207
51115562	rs28687230	4.3038e-08	-1.68612	-1.39114	3.1783e-05	-1.68769	-1.35778
51115703	rs8085056	4.30593e-08	-1.70476	-1.37201	3.20714e-05	-1.70546	-1.33097
51115788	rs10775507	4.75378e-08	-1.55771	-1.42011	2.95907e-05	-1.68924	-1.4277
51116571	rs192819571	2.39764e-07	-1.17734e-10	-1.35969	0.000162763	-1.17734e-10	-1.41211
51116832	rs1372474	1.6757e-07	-1.71795	-3.0021e-10	0.000154163	-1.46639	-3.0021e-10
51117173	rs4940271	6.0723e-08	-1.64973	-1.08329	3.79025e-05	-1.70335	-1.16603
51118186	rs78215054	2.40989e-07	-1.17734e-10	-1.3546	0.000195794	-1.17734e-10	-1.22734
51119833	rs1036801	4.46437e-08	-1.6661	-1.37453	3.32376e-05	-1.66814	-1.33259
51119892	rs2016773	4.49315e-08	-1.60687	-1.42733	2.89292e-05	-1.7106	-1.42895
51120326	rs16956941	2.06902e-07	-1.5071	-3.0021e-10	0.000150584	-1.48988	-3.0021e-10
51121311	rs75040259	2.686e-07	-1.24612	-3.0021e-10	0.000214684	-1.13523	-3.0021e-10
51122009	rs16956943	2.07426e-07	-1.50457	-3.0021e-10	0.000150807	-1.4884	-3.0021e-10
51122357	rs732445	1.68518e-07	-1.7123	-3.0021e-10	0.000147345	-1.51163	-3.0021e-10
51122667	rs77090696	2.53418e-07	-1.17734e-10	-1.3043	0.000198588	-1.17734e-10	-1.21317
51123914	rs12604341	5.33481e-08	-1.71879	-1.14372	3.43489e-05	-1.71846	-1.24937
51124040	rs12604310	5.94828e-08	-1.66397	-1.08968	3.86452e-05	-1.64141	-1.20857
51124173	rs17438845	1.86209e-07	-1.61248	-3.0021e-10	0.000125085	-1.6754	-3.0021e-10
51124724	rs117946415	2.45612e-07	-1.17734e-10	-1.33559	0.000174694	-1.17734e-10	-1.34136
51125040	rs76968007	2.49604e-07	-1.17734e-10	-1.31947	0.000208612	-1.17734e-10	-1.16393
51126712	rs4101065	5.19542e-08	-1.48681	-1.40217	3.18318e-05	-1.62917	-1.41477
51127021	rs985189	5.17511e-08	-1.49532	-1.39758	3.15329e-05	-1.64074	-1.41263
51127568	rs16956959	2.37724e-07	-1.17734e-10	-1.36823	0.000192932	-1.17734e-10	-1.24207
51127968	rs80098921	4.84562e-08	-1.59172	-1.36696	3.47494e-05	-1.71564	-1.2406
51128110	rs12957686	5.20295e-08	-1.49432	-1.39321	3.18654e-05	-1.63382	-1.40907
51128424	rs8087303	1.69584e-07	-1.706	-3.0021e-10	0.000143222	-1.54001	-3.0021e-10
51129489	rs894274	4.47537e-08	-1.63027	-1.4079	2.89951e-05	-1.71592	-1.42135
51129527	rs76034526	1.69955e-07	-1.70381	-3.0021e-10	0.000142119	-1.54773	-3.0021e-10
51129894	rs34267730	4.70637e-08	-1.60779	-1.38005	3.12688e-05	-1.66437	-1.39742
51129923	rs113101209	7.8565e-07	-0.172833	-3.0021e-10	0.00034668	-0.655999	-3.0021e-10
51130244	rs11877603	2.68672e-07	-1.24585	-3.0021e-10	0.000214748	-1.13494	-3.0021e-10
51131088	rs35839569	2.79076e-07	-1.20786	-3.0021e-10	0.000224718	-1.08956	-3.0021e-10
51131932	rs75257626	2.38245e-07	-1.17734e-10	-1.36605	0.000192687	-1.17734e-10	-1.24334
51132044	rs8098707	4.71002e-08	-1.59172	-1.39534	3.28219e-05	-1.71564	-1.29767
51132083	rs76492049	2.24725e-07	-1.17734e-10	-1.42447	0.000160134	-1.17734e-10	-1.42839
51132317	rs35412537	4.39105e-08	-1.6833	-1.37389	3.31601e-05	-1.67251	-1.33054
51132886	rs1372478	6.54088e-08	-1.6555	-1.00319	4.03725e-05	-1.69918	-1.10708
51133506	rs1442064	4.82607e-08	-1.55405	-1.40867	2.98198e-05	-1.68766	-1.42157
51133510	rs141210810	2.31221e-07	-1.17734e-10	-1.39597	0.0001621	-1.17734e-10	-1.41619
51134173	rs11876490	6.82748e-08	-1.67564	-0.940162	4.43124e-05	-1.66986	-1.04328
51134648	rs77199258	4.15473e-08	-1.69824	-1.41427	3.47118e-05	-1.6241	-1.33322
51136137	rs78542372	2.28015e-07	-1.40993	-3.0021e-10	0.000119776	-1.71878	-3.0021e-10
51136384	rs9944956	4.33071e-08	-1.66031	-1.41072	2.89309e-05	-1.71784	-1.42165
51136498	rs75131875	4.19023e-08	-1.68433	-1.41968	3.1302e-05	-1.71105	-1.34966
51136821	rs78422460	2.69641e-07	-1.24225	-3.0021e-10	0.000215608	-1.13094	-3.0021e-10
51137030	rs79402031	4.22667e-08	-1.677	-1.41835	3.15665e-05	-1.70737	-1.34493
51137909	rs111679959	2.08248e-07	-1.50062	-3.0021e-10	0.000120341	-1.71407	-3.0021e-10
51138034	rs12455377	5.82674e-08	-1.67402	-1.10028	3.69316e-05	-1.67633	-1.219
51138212	rs74803484	4.96844e-08	-1.53234	-1.40131	3.24669e-05	-1.71792	-1.30626
51138753	rs75061891	1.77925e-07	-1.65798	-3.0021e-10	0.000129104	-1.64379	-3.0021e-10
51138956	rs9966535	4.38236e-08	-1.669	-1.39017	3.28069e-05	-1.66037	-1.35339
51138994	rs117798288	1.7418e-07	-1.67925	-3.0021e-10	0.000165974	-1.39257	-3.0021e-10
51139732	rs16956971	2.05453e-07	-1.51413	-3.0021e-10	0.000149487	-1.49719	-3.0021e-10
51140138	rs74506862	4.9558e-08	-1.52831	-1.40789	3.20429e-05	-1.71761	-1.31972
51140186	rs77904651	4.93976e-08	-1.53234	-1.4071	3.20904e-05	-1.71792	-1.31792
51140244	rs7229232	7.38633e-08	-1.67284	-0.864288	4.66897e-05	-1.68477	-0.976113
51140474	rs12606633	6.90492e-08	-1.61581	-0.988717	4.32896e-05	-1.61301	-1.12348
51140617	rs140809810	2.03458e-07	-1.52388	-3.0021e-10	0.000147977	-1.50735	-3.0021e-10
51140631	rs144863420	2.56019e-07	-1.29409	-3.0021e-10	0.000204122	-1.18569	-3.0021e-10
51140812	rs9958431	6.16356e-08	-1.70345	-1.01465	3.87307e-05	-1.70462	-1.14315
51140930	rs17517842	2.08453e-07	-1.49963	-3.0021e-10	0.000120323	-1.71422	-3.0021e-10
51140982	rs74531020	2.02935e-07	-1.52646	-3.0021e-10	0.000120919	-1.70928	-3.0021e-10
51141796	rs78266718	4.66488e-07	-0.694113	-3.0021e-10	0.000187032	-1.27312	-3.0021e-10
51142518	rs7232231	4.16681e-08	-1.71893	-1.39068	3.04231e-05	-1.71657	-1.37263
51142614	rs143619882	2.0574e-07	-1.51273	-3.0021e-10	0.000136025	-1.59156	-3.0021e-10
51142987	rs16956981	6.47518e-08	-1.66964	-0.999147	4.67166e-05	-1.6724	-0.987906
51143289	rs78613308	4.2782e-08	-1.66005	-1.42317	3.60797e-05	-1.55349	-1.36518
51143706	rs17517911	7.27324e-08	-1.67824	-0.874318	4.73715e-05	-1.70555	-0.940831
51143850	rs13381188	4.07595e-08	-1.71471	-1.41695	2.98662e-05	-1.70131	-1.40636
51144414	rs11083008	4.13623e-08	-1.71508	-1.4019	2.99486e-05	-1.71859	-1.38633
51144867	rs16948704	2.82352e-07	0.0266437	-1.22283	0.000171617	-0.100047	-1.25909
51145126	rs56181178	4.17011e-08	-1.71253	-1.39629	3.0891e-05	-1.69396	-1.37998
51145412	rs78157875	2.33486e-07	-1.17734e-10	-1.38622	0.000186503	-1.17734e-10	-1.27595
51145843	rs11662823	7.87322e-08	-1.6641	-0.809189	5.05481e-05	-1.68916	-0.892316
51146214	rs12960706	7.96968e-08	-1.60606	-0.855056	5.11283e-05	-1.64824	-0.921829
51146451	rs111538464	2.1493e-07	-1.46903	-3.0021e-10	0.000140842	-1.55677	-3.0021e-10
51147027	rs4940277	7.28416e-08	-1.66928	-0.881774	4.68248e-05	-1.70401	-0.953975
51147251	rs111337791	2.12961e-07	-1.47824	-3.0021e-10	0.000139803	-1.56416	-3.0021e-10
51147544	rs11083009	7.53085e-08	-1.60115	-0.916597	4.81427e-05	-1.65223	-0.978003
51147926	rs12608247	7.79447e-08	-1.5701	-0.913249	5.07347e-05	-1.60293	-0.974862
51148386	rs190737909	2.31247e-07	-1.17734e-10	-1.39586	0.000160037	-1.17734e-10	-1.429
51148393	rs145536828	2.58522e-07	-1.17734e-10	-1.28436	0.000177099	-1.17734e-10	-1.32769
51148457	rs2006656	4.20176e-08	-1.71858	-1.38267	3.08379e-05	-1.71412	-1.36154
51148674	rs117790906	9.05e-07	-0.0314101	-3.0021e-10	0.000551933	-0.190976	-3.0021e-10
51148959	rs78388550	1.0172e-06	0.0854653	-3.0021e-10	0.000381742	-0.559657	-3.0021e-10
51149085	rs12454453	4.19554e-08	-1.71547	-1.38726	3.09869e-05	-1.70493	-1.36591
51149583	rs16956987	4.12799e-08	-1.69006	-1.42891	3.29213e-05	-1.60736	-1.40293
51149881	rs16956993	7.91127e-08	-1.63895	-0.829521	4.96768e-05	-1.61911	-0.979759
51150780	rs113641621	2.10455e-07	-1.49007	-3.0021e-10	0.000138487	-1.57363	-3.0021e-10
51151029	rs184903314	2.16535e-07	-1.46159	-3.0021e-10	0.000141833	-1.54975	-3.0021e-10
51151170	rs9959094	4.23436e-08	-1.71827	-1.37526	3.1111e-05	-1.71506	-1.35178
51151350	rs17518191	6.98295e-08	-1.67824	-0.915048	4.5285e-05	-1.70555	-0.985875
51151639	rs35114923	4.31548e-08	-1.70975	-1.36481	3.18806e-05	-1.69982	-1.34258
51152185	rs147862787	5.6222e-07	-0.507452	-3.0021e-10	0.000224265	-1.09157	-3.0021e-10
51152404	rs72922358	1.67683e-07	-1.71727	-3.0021e-10	0.000149742	-1.49549	-3.0021e-10
51152554	rs7237411	4.37516e-08	-1.71724	-1.34357	3.23155e-05	-1.71054	-1.31831
51153238	rs17518254	5.42559e-08	-1.565	-1.28063	3.63921e-05	-1.6708	-1.23925
51153881	rs12969610	5.51361e-08	-1.56629	-1.26325	3.67305e-05	-1.68101	-1.21978
51153993	rs16957010	9.93608e-08	-1.66347	-0.577117	5.54523e-05	-1.71295	-0.775925
51154609	rs12454349	5.49163e-08	-1.59513	-1.23841	3.71399e-05	-1.69107	-1.19864
51154900	rs12960296	5.29321e-08	-1.61367	-1.25666	3.64108e-05	-1.6895	-1.22004
51155297	rs17439836	5.34363e-08	-1.60222	-1.25863	3.64054e-05	-1.69036	-1.21933
51155619	rs75440539	2.24871e-07	-1.17734e-10	-1.42382	0.000169558	-1.17734e-10	-1.37121
51155856	rs7234881	5.45398e-08	-1.5822	-1.25822	3.65424e-05	-1.68801	-1.21792
51155876	rs78534926	1.69322e-07	-1.70754	-3.0021e-10	0.000140831	-1.55684	-3.0021e-10
51155903	rs4306584	5.74491e-08	-1.59087	-1.19758	3.89136e-05	-1.69265	-1.15041
51156202	rs147826960	1.69759e-07	-1.70496	-3.0021e-10	0.000197501	-1.21866	-3.0021e-10
51156218	rs78471799	2.27725e-07	-1.17734e-10	-1.41121	0.000175111	-1.17734e-10	-1.33898
51156826	rs8096370	5.48894e-08	-1.61308	-1.22094	3.76442e-05	-1.70213	-1.17409
51156887	rs77595527	2.25315e-07	-1.17734e-10	-1.42184	0.000170488	-1.17734e-10	-1.36574
51157278	rs8083201	5.85122e-08	-1.56012	-1.20999	3.90409e-05	-1.67781	-1.16198
51157487	rs78857920	2.25395e-07	-1.17734e-10	-1.42149	0.000172015	-1.17734e-10	-1.35682
51157874	rs11659419	5.69167e-08	-1.58924	-1.20852	3.8881e-05	-1.68576	-1.15813
51157875	rs11659420	1.09136e-07	-1.64637	-0.500383	5.89981e-05	-1.71068	-0.716215
51157982	rs4939735	5.68123e-08	-1.58924	-1.21035	3.8872e-05	-1.68576	-1.15836
51158031	rs142754225	2.42075e-07	-1.3501	-3.0021e-10	0.000131304	-1.62688	-3.0021e-10
51158037	rs4939736	5.6277e-08	-1.59503	-1.21403	3.86013e-05	-1.68866	-1.16246
51158109	rs4939737	5.6277e-08	-1.59503	-1.21403	3.86013e-05	-1.68866	-1.16246
51159095	rs190083178	2.98404e-07	-1.17734e-10	-1.1409	0.000232434	-1.17734e-10	-1.05579
51159941	rs145711147	9.84819e-08	-1.64939	-0.600086	5.3674e-05	-1.71595	-0.805521
51159962	rs62097565	5.76244e-08	-1.56546	-1.21993	3.8604e-05	-1.67112	-1.17992
51160092	rs149199881	1.69167e-07	-1.70846	-3.0021e-10	0.000140894	-1.5564	-3.0021e-10
51160247	rs140313524	4.78396e-08	-1.71338	-1.25812	3.59303e-05	-1.71255	-1.21027
51160274	rs76770870	5.80002e-08	-1.58398	-1.19492	3.94889e-05	-1.6812	-1.14719
51161635	rs79400249	2.26782e-07	-1.17734e-10	-1.41536	0.000173902	-1.17734e-10	-1.34591
51162480	rs62096852	5.6304e-08	-1.55932	-1.24926	3.82929e-05	-1.6489	-1.21024
51163121	rs150528216	5.52429e-07	-0.525019	-3.0021e-10	0.00021869	-1.11675	-3.0021e-10
51163377	rs74777898	1.67848e-07	-1.71629	-3.0021e-10	0.000239689	-1.02506	-3.0021e-10
51163510	rs17439885	5.61413e-08	-1.52036	-1.29112	3.70523e-05	-1.63752	-1.25455
51164073	rs11083011	6.08299e-08	-1.54643	-1.18484	4.02123e-05	-1.66025	-1.14998
51164403	rs34400957	5.9942e-08	-1.53086	-1.21511	4.05826e-05	-1.62609	-1.17498
51164879	rs145550594	3.01218e-07	-1.17734e-10	-1.13151	0.000211397	-1.17734e-10	-1.15066
51165658	rs55638139	9.25503e-08	-1.59447	-0.717118	5.08515e-05	-1.66082	-0.914674
51166137	rs185961284	2.64949e-07	-1.17734e-10	-1.25981	0.000176596	-1.17734e-10	-1.33053
51166173	rs72922396	1.72423e-07	-1.6894	-3.0021e-10	0.000174121	-1.34465	-3.0021e-10
51166516	rs118139407	4.05908e-07	-1.17734e-10	-0.833217	0.000282578	-1.17734e-10	-0.860447
51166586	rs62096853	5.31513e-08	-1.51865	-1.34755	3.427e-05	-1.65571	-1.31442
51166753	rs4347697	1.02647e-07	-1.51713	-0.690924	5.34568e-05	-1.64662	-0.878907
51166909	rs139700574	2.30221e-07	-1.17734e-10	-1.40031	0.000178768	-1.17734e-10	-1.31831
51166968	rs149346710	2.26656e-07	-1.41591	-3.0021e-10	0.000159119	-1.43475	-3.0021e-10
51167236	rs144756928	3.73382e-07	-0.916742	-3.0021e-10	0.000235295	-1.04356	-3.0021e-10
51167415	rs113744949	6.59331e-08	-1.36606	-1.28465	3.8626e-05	-1.60545	-1.24503
51168121	rs8092463	6.49466e-08	-1.38676	-1.27902	3.8608e-05	-1.6125	-1.23845
51168123	rs62096854	6.48806e-08	-1.36272	-1.30408	3.8353e-05	-1.58957	-1.26799
51168584	rs9951597	6.80017e-08	-1.33639	-1.28342	3.93024e-05	-1.58836	-1.24475
51168749	rs148271831	1.68329e-07	-1.71342	-3.0021e-10	0.000127122	-1.65925	-3.0021e-10
51169282	rs80186428	1.20604e-07	-1.25996	-0.786877	7.74831e-05	-1.3878	-0.766546
51170202	rs62096855	1.94812e-07	-1.56731	-3.0021e-10	0.000143006	-1.54151	-3.0021e-10
51170699	rs16957029	1.26631e-07	-1.21858	-0.779485	8.11673e-05	-1.35293	-0.754964
51170722	rs16957032	1.1221e-07	-1.45674	-0.662236	5.7803e-05	-1.60436	-0.843
51170870	rs1866988	6.82725e-08	-1.37174	-1.2441	4.11622e-05	-1.58841	-1.19847
51170937	rs1866987	6.74158e-08	-1.40346	-1.22501	4.10456e-05	-1.61477	-1.17495
51171055	rs1866986	6.73731e-08	-1.39138	-1.23772	4.14754e-05	-1.59025	-1.18905
51171550	rs55963017	1.10107e-07	-1.42667	-0.711223	5.61135e-05	-1.58553	-0.891493
51171726	rs1442086	6.86768e-08	-1.41323	-1.1967	4.23609e-05	-1.6111	-1.14707
51172550	rs9304448	6.7525e-08	-1.39117	-1.23567	4.14875e-05	-1.5902	-1.18881
51172701	rs9947672	6.80532e-08	-1.37224	-1.24682	4.14165e-05	-1.57823	-1.20249
51174711	rs12968161	6.25788e-08	-1.71805	-0.984872	4.22859e-05	-1.70332	-1.05663
51175275	rs71368937	6.59424e-08	-1.71467	-0.935889	4.42244e-05	-1.71635	-0.99878
51175484	rs7228258	6.4084e-08	-1.71347	-0.96568	4.26902e-05	-1.71216	-1.03827
51176478	rs9304449	7.01855e-08	-1.36602	-1.22218	4.30021e-05	-1.56741	-1.17574
51176582	rs12457421	6.29629e-08	-1.71516	-0.981634	4.18102e-05	-1.71252	-1.05875
51178151	rs80270401	2.28826e-07	-1.17734e-10	-1.40638	0.000176706	-1.17734e-10	-1.32992
51178305	rs55826947	6.48269e-08	-1.71646	-0.951166	4.30342e-05	-1.71249	-1.02991
51178691	rs78735241	6.17077e-08	-1.71539	-1.00154	4.10879e-05	-1.70967	-1.07901
51179593	rs116901815	3.36717e-07	-1.0201	-3.0021e-10	0.000249156	-0.986324	-3.0021e-10
51179918	rs11873454	8.86084e-08	-1.70101	-0.654105	5.75619e-05	-1.70778	-0.743759
51180095	rs72924412	7.96622e-08	-1.5041	-0.957447	4.76958e-05	-1.69803	-0.941526
51180253	rs1442082	1.01604e-07	-1.01914	-1.19912	5.15872e-05	-1.4128	-1.14833
51180280	rs1442081	6.87176e-08	-1.71769	-0.891652	4.68952e-05	-1.67807	-0.978417
51180715	rs7237386	8.57341e-08	-1.71796	-0.670134	5.63619e-05	-1.71888	-0.753732
51181046	rs34428304	8.30369e-08	-1.7146	-0.705457	5.45292e-05	-1.71864	-0.78703
51181181	rs35536240	8.82211e-08	-1.69751	-0.661984	5.57505e-05	-1.71792	-0.765597
51181723	rs12959812	7.54355e-08	-1.69042	-0.825644	4.84935e-05	-1.71839	-0.904587
51182099	rs12457843	8.59842e-08	-1.62918	-0.755999	5.27414e-05	-1.69262	-0.84638
51182579	rs1025855	7.92281e-08	-1.68411	-0.782904	5.08718e-05	-1.7104	-0.86469
51182836	rs117575446	2.23753e-07	-1.17734e-10	-1.4288	0.000161301	-1.17734e-10	-1.42113
51183626	rs78299180	1.90068e-07	-1.59196	-3.0021e-10	0.000122886	-1.69314	-3.0021e-10
51183679	rs4347699	2.19273e-07	-1.22336	-0.225665	0.00011662	-1.52917	-0.216317
51183847	rs727683	9.23177e-08	-1.54838	-0.765732	5.89378e-05	-1.59337	-0.834547
51183893	rs75623159	2.29743e-07	-1.17734e-10	-1.40239	0.000179525	-1.17734e-10	-1.31409
51183914	rs77325800	4.40554e-08	-1.71675	-1.33715	3.19978e-05	-1.71264	-1.32609
51183923	rs62097660	1.57743e-07	-1.40072	-0.377665	6.8251e-05	-1.67027	-0.610936
51184024	rs1899383	1.45357e-07	-0.71515	-1.145	5.70013e-05	-1.35751	-1.10382
51184193	rs7228288	1.90212e-07	-0.437609	-1.1536	6.99769e-05	-1.14321	-1.11302
51184524	rs74421652	2.30717e-07	-1.17734e-10	-1.39815	0.000178485	-1.17734e-10	-1.3199
51184594	rs1442080	5.9447e-08	-1.65921	-1.09505	3.75518e-05	-1.60958	-1.2691
51184643	rs79402536	2.33006e-07	-1.17734e-10	-1.38828	0.000180981	-1.17734e-10	-1.30601
51184708	rs1442079	5.39317e-07	-0.436575	-0.112467	0.000139068	-1.21464	-0.354801
51185144	rs79982827	1.6754e-05	2.88705	-3.0021e-10	0.0236034	3.56475	-3.0021e-10
51185199	rs4465666	4.81183e-08	-1.71377	-1.25191	3.64219e-05	-1.66989	-1.23934
51185872	rs116570948	1.99107e-07	-1.5455	-3.0021e-10	0.000130301	-1.63455	-3.0021e-10
51186186	rs75462997	1.31508e-07	-1.53551	-0.424767	9.355e-05	-1.53143	-0.434478
51186543	rs6508244	6.15903e-08	-1.7147	-1.00414	4.36062e-05	-1.69074	-1.03846
51186766	rs8094928	6.29524e-08	-1.69114	-1.00583	4.56003e-05	-1.71141	-0.973073
51186875	rs72924432	2.19744e-07	-1.44688	-3.0021e-10	0.000142895	-1.54229	-3.0021e-10
51187089	rs16957060	7.42386e-08	-1.59628	-0.935781	4.33487e-05	-1.71264	-1.02249
51187237	rs17518904	6.20821e-08	-1.68171	-1.02918	5.11569e-05	-1.56152	-1.00798
51187260	rs72924439	5.60521e-08	-1.70068	-1.11238	4.10781e-05	-1.70496	-1.08397
51187594	rs1372482	1.02997e-07	-1.53643	-0.66822	7.54893e-05	-1.52352	-0.656887
51187685	rs149944734	1.79402e-07	-1.64972	-3.0021e-10	0.00012033	-1.71416	-3.0021e-10
51187704	rs9955924	2.74633e-07	-1.57117	0.347259	0.000166838	-1.68837	0.300995
51187848	rs35673785	1.94735e-07	-1.64878	0.0810773	0.00012216	-1.67645	-0.0226199
51188321	rs12957706	1.83673e-07	-1.65795	0.0317641	0.000115664	-1.68352	-0.0701957
51188544	rs141179786	2.69807e-07	-1.24164	-3.0021e-10	0.000136143	-1.59069	-3.0021e-10
51188858	rs7232229	2.57992e-07	-1.59557	0.309156	0.00015945	-1.69834	0.265668
51188861	rs6508245	2.83489e-07	-1.59557	0.403398	0.000174595	-1.69834	0.356404
51188917	rs6508246	2.75077e-07	-1.59557	0.373279	0.000169481	-1.69834	0.326675
51188934	rs1960903	2.73579e-07	-1.17734e-10	-1.22775	0.000194262	-1.17734e-10	-1.2352
51189145	rs61423143	2.50107e-05	3.28771	-3.0021e-10	0.00455504	1.91959	-3.0021e-10
51189300	rs2165608	7.2625e-08	-1.32072	-1.23332	5.04261e-05	-1.31652	-1.26737
51189819	rs11664287	9.82991e-08	-1.57471	-0.67662	7.19403e-05	-1.56322	-0.66535
51190019	rs4940280	2.57907e-07	-1.17734e-10	-1.28675	0.000183352	-1.17734e-10	-1.29299
51190030	rs9965113	2.70683e-07	-1.5782	0.339806	0.000165197	-1.6909	0.29364
51190063	rs11665025	9.57378e-08	-1.58206	-0.69567	7.00354e-05	-1.57086	-0.684542
51190090	rs17519016	1.99515e-07	-1.66549	0.12204	0.000125476	-1.68921	0.0169213
51190265	rs4939738	4.42292e-08	-1.68564	-1.36432	3.07262e-05	-1.69263	-1.38665
51190573	rs75256679	5.13296e-08	-1.71865	-1.18242	3.76927e-05	-1.71833	-1.1566
51190810	rs56128154	7.15784e-08	-1.5741	-0.994454	4.16025e-05	-1.70066	-1.07558
51191151	rs1583951	7.69578e-08	-1.29412	-1.20197	5.32816e-05	-1.28978	-1.23903
51191663	rs17440518	1.88424e-07	-1.65066	0.0500105	0.000118379	-1.67791	-0.0525956
51191785	rs11664668	9.65709e-08	-1.56109	-0.707974	7.06956e-05	-1.54908	-0.69694
51191987	rs1348220	4.45287e-08	-1.68564	-1.35758	3.08955e-05	-1.69263	-1.38116
51192389	rs920622	9.80583e-08	-1.55714	-0.69664	7.18012e-05	-1.54498	-0.685519
51192592	rs1811441	5.69753e-08	-1.57458	-1.22215	3.44174e-05	-1.69375	-1.27209
51192868	rs149997734	8.17052e-07	-0.133642	-3.0021e-10	0.000389695	-0.539036	-3.0021e-10
51193290	rs117270789	1.68337e-06	0.589207	-3.0021e-10	0.00143055	0.761416	-3.0021e-10
51193612	rs9947427	4.5332e-08	-1.67666	-1.34867	3.13742e-05	-1.6846	-1.37382
51194029	rs116988279	1.92086e-07	-1.5814	-3.0021e-10	0.000124385	-1.68102	-3.0021e-10
51194044	rs9960879	2.62665e-07	-1.17734e-10	-1.26846	0.000186661	-1.17734e-10	-1.27511
51195083	rs7240087	2.45402e-07	-1.60435	0.267907	0.000152211	-1.70183	0.222695
51195641	rs77640642	2.45575e-07	-1.17734e-10	-1.33574	0.00017259	-1.17734e-10	-1.35348
51195759	rs8096137	7.5666e-08	-1.32108	-1.19194	5.23357e-05	-1.31688	-1.22984
51195988	rs8083447	2.44179e-07	-1.60935	0.267907	0.000151923	-1.70373	0.222695
51196200	rs75563490	1.24789e-07	-1.50224	-0.510486	9.29431e-05	-1.4882	-0.484216
51196392	rs2028523	4.71215e-08	-1.67977	-1.30684	3.20396e-05	-1.6874	-1.35003
51196523	rs2028522	5.61434e-08	-1.64376	-1.16767	3.45558e-05	-1.71641	-1.24541
51196536	rs77255251	2.7149e-07	-1.17734e-10	-1.23542	0.000192806	-1.17734e-10	-1.24272
51196662	rs8083679	2.4524e-07	-1.60935	0.272245	0.000152574	-1.70373	0.226975
51196744	rs1442078	2.59208e-07	-1.17734e-10	-1.28171	0.000184257	-1.17734e-10	-1.28807
51197166	rs79235191	1.26543e-06	0.303822	-3.0021e-10	0.00106383	0.465231	-3.0021e-10
51197614	rs11083014	4.59023e-08	-1.68354	-1.32929	3.1544e-05	-1.69546	-1.35756
51197779	rs17440859	1.97172e-07	-1.66549	0.110228	0.000124054	-1.68921	0.00551723
51197815	rs11663728	1.21483e-07	-1.52141	-0.518158	9.04149e-05	-1.508	-0.491997
51197962	rs4632196	2.53161e-07	-1.17734e-10	-1.30532	0.000180055	-1.17734e-10	-1.31114
51197974	rs17440915	2.3302e-07	-1.6138	0.225577	0.000145472	-1.70535	0.180936
51198003	rs2028521	6.8042e-08	-1.31444	-1.30478	4.62309e-05	-1.33398	-1.33678
51198133	rs35505093	1.99165e-07	-1.66448	0.119273	0.000125236	-1.68845	0.0142495
51198163	rs10048277	2.32156e-07	-1.60935	0.217414	0.00014454	-1.70373	0.172885
51198402	rs8092785	2.587e-07	-1.17734e-10	-1.28367	0.000183904	-1.17734e-10	-1.28999
51198415	rs138631851	5.39253e-08	-1.71865	-1.1331	3.9694e-05	-1.71833	-1.10487
51198445	rs141872770	1.77566e-06	0.642582	-3.0021e-10	0.00151192	0.816735	-3.0021e-10
51199146	rs76805613	1.18734e-07	-1.49443	-0.568036	8.83819e-05	-1.48014	-0.542596
51199217	rs72924456	1.77434e-07	-1.66074	-3.0021e-10	0.000120527	-1.71253	-3.0021e-10
51199606	rs1442077	5.79187e-08	-1.65782	-1.12248	3.58126e-05	-1.71886	-1.20724
51199718	rs75404909	5.43918e-08	-1.71876	-1.12437	4.00513e-05	-1.7185	-1.09574
51199741	rs78820151	5.44651e-08	-1.71865	-1.12314	4.01099e-05	-1.71833	-1.09445
51200159	rs13380986	1.9338e-07	-1.48074	-0.0939438	0.000112471	-1.6447	-0.137004
51200310	rs17519505	5.37353e-08	-1.66087	-1.19441	4.49338e-05	-1.52111	-1.1781
51200417	rs10048338	1.93266e-07	-1.48133	-0.0939438	0.000112572	-1.6438	-0.137004
51200498	rs10048336	5.24524e-08	-1.65051	-1.22893	3.33235e-05	-1.71826	-1.27987
51200525	rs144871278	1.84312e-07	-1.62271	-3.0021e-10	0.000132613	-1.61697	-3.0021e-10
51200706	rs114880974	5.52307e-08	-1.71887	-1.10895	4.06922e-05	-1.71874	-1.07963
51200767	rs11659946	1.28307e-07	-1.47019	-0.514724	9.56525e-05	-1.45517	-0.488514
51201147	rs4940281	4.6196e-08	-1.66721	-1.33924	3.17086e-05	-1.68186	-1.36595
51201172	rs4940282	4.75117e-08	-1.66365	-1.31472	3.24679e-05	-1.67884	-1.34531
51201316	rs4939739	8.0191e-06	3.31559	-1.16536	0.00187886	2.2353	-1.20128
51201619	rs17441111	1.97878e-07	-1.68253	0.13084	0.000125001	-1.7015	0.0254179
51201688	rs1442076	4.62495e-08	-1.66365	-1.34165	3.17406e-05	-1.67884	-1.36797
51201712	rs16957117	7.03494e-08	-1.61406	-0.971807	4.18857e-05	-1.71484	-1.05462
51201791	rs9967214	2.22507e-07	-1.63066	0.196275	0.00014054	-1.71094	0.152034
51201794	rs16957119	6.99991e-08	-1.61406	-0.9768	4.1697e-05	-1.71484	-1.05914
51201854	rs76890764	5.55135e-08	-1.71893	-1.10378	4.09082e-05	-1.71884	-1.07423
51201891	rs1442075	5.25696e-08	-1.65416	-1.22305	3.35587e-05	-1.71858	-1.27253
51201960	rs79094807	2.00197e-07	-1.68253	0.142492	0.000126415	-1.7015	0.0366704
51201976	rs80166937	1.05715e-07	-1.47658	-0.702023	7.76114e-05	-1.46174	-0.690944
51202112	rs74964731	5.58127e-08	-1.71893	-1.09841	4.11385e-05	-1.71884	-1.06861
51202126	rs76965941	8.12933e-07	-1.17734e-10	-0.138696	0.000492851	-1.17734e-10	-0.304194
51202170	rs74895886	2.41526e-07	-1.35237	-3.0021e-10	0.000237093	-1.03595	-3.0021e-10
51202554	rs1595000	5.2768e-08	-1.65771	-1.21573	3.37663e-05	-1.7188	-1.26614
51202599	rs35901435	2.13726e-07	-1.62565	0.150998	0.000134278	-1.71187	0.107382
51202671	rs71368938	1.92294e-07	-1.68639	0.106075	0.000121293	-1.7077	0.00150745
51203105	rs4358014	4.58381e-08	-1.70543	-1.3088	3.35437e-05	-1.7005	-1.29105
51203166	rs4299215	2.20707e-07	-1.63066	0.188155	0.000139419	-1.71094	0.144026
51203258	rs4638653	2.20707e-07	-1.63066	0.188155	0.000139419	-1.71094	0.144026
51203311	rs4624259	2.23424e-07	-1.63066	0.200391	0.000141112	-1.71094	0.156094
51203324	rs1073134	6.7683e-08	-1.6359	-0.988613	4.10978e-05	-1.71813	-1.07031
51203588	rs4606795	2.22517e-07	-1.62658	0.192242	0.000140158	-1.70969	0.148057
51203751	rs9962953	2.23425e-07	-1.62658	0.196314	0.000140722	-1.70969	0.152073
51203816	rs9950889	2.23424e-07	-1.63066	0.200391	0.000141112	-1.71094	0.156094
51203833	rs11664387	1.08911e-07	-1.43058	-0.718238	8.00541e-05	-1.41442	-0.707282
51203919	rs11874378	1.30027e-06	0.330984	-3.0021e-10	0.00109284	0.492131	-3.0021e-10
51204108	rs11661624	1.15785e-07	-1.42516	-0.662449	8.43556e-05	-1.40885	-0.660513
51204164	rs34395753	1.71871e-07	-1.6926	-3.0021e-10	0.000124649	-1.6789	-3.0021e-10
51204272	rs4041295	2.46733e-07	-1.17734e-10	-1.33104	0.000175597	-1.17734e-10	-1.33621
51204593	rs16957122	2.28048e-07	-1.62452	0.214733	0.000143447	-1.70902	0.170588
51204596	rs3859343	1.07706e-07	-1.42516	-0.734783	7.91701e-05	-1.40885	-0.723955
51204795	rs3910697	2.11586e-07	-1.68183	0.197117	0.00013333	-1.70101	0.0894397
51204955	rs4100584	5.2769e-08	-1.68524	-1.18818	3.46787e-05	-1.71595	-1.24233
51204980	rs4100583	1.05036e-07	-1.44768	-0.737363	5.75054e-05	-1.62519	-0.827332
51205058	rs3910696	2.12758e-07	-1.67943	0.200241	0.000133958	-1.69933	0.0924587
51205158	rs11875239	1.31803e-06	0.344551	-3.0021e-10	0.000974573	0.377598	-3.0021e-10
51205620	rs75691654	1.06292e-07	-1.41969	-0.753472	7.81309e-05	-1.40323	-0.74279
51206004	rs3859344	5.81408e-08	-1.70219	-1.07428	3.84634e-05	-1.70686	-1.14784
51206134	rs11876075	1.51433e-06	0.483386	-3.0021e-10	0.00128187	0.651673	-3.0021e-10
51206230	rs9959921	1.25675e-07	-1.46161	-0.544034	6.94063e-05	-1.62202	-0.642408
51206231	rs11663575	1.14222e-07	-1.33858	-0.762615	9.1532e-05	-1.2783	-0.709416
51206454	rs76701583	2.5323e-07	-1.30505	-3.0021e-10	0.000182053	-1.30011	-3.0021e-10
51206566	rs142973522	1.60464e-06	0.541311	-3.0021e-10	0.00136125	0.711756	-3.0021e-10
51206632	rs9960494	4.97631e-08	-1.70615	-1.22592	3.39335e-05	-1.71371	-1.26629
51206709	rs77409393	1.69663e-07	-1.70553	-3.0021e-10	0.000120805	-1.71023	-3.0021e-10
51207435	rs7238765	4.92517e-08	-1.70928	-1.23312	3.36509e-05	-1.71563	-1.27273
51207509	rs117213322	2.47528e-07	-1.17734e-10	-1.32782	0.000177572	-1.17734e-10	-1.32503
51208076	rs1369454	1.12424e-07	-1.31738	-0.799685	8.99373e-05	-1.25733	-0.747957
51208227	rs4940283	7.84391e-06	3.33595	-1.2078	0.00189803	2.29077	-1.2466
51208269	rs75438040	2.24982e-07	-1.17734e-10	-1.42332	0.000160137	-1.17734e-10	-1.42837
51208700	rs78914632	1.10241e-07	-1.34502	-0.791654	8.81966e-05	-1.28523	-0.739604
51208800	rs12970743	1.75135e-07	-1.67379	-3.0021e-10	0.000127336	-1.65757	-3.0021e-10
51209171	rs9946509	4.93596e-08	-1.71068	-1.22954	3.37321e-05	-1.71642	-1.26953
51209297	rs59689811	1.80762e-07	-1.5526	-0.0895594	0.000110045	-1.67806	-0.125447
51209368	rs78647094	1.66822e-07	-1.66629	-0.0561291	0.000106979	-1.68568	-0.146081
51209577	rs9946886	5.07716e-08	-1.71196	-1.20004	3.46135e-05	-1.71711	-1.24305
51210004	rs150173804	1.55808e-06	0.511863	-3.0021e-10	0.0013203	0.681214	-3.0021e-10
51210101	rs147038041	2.45964e-07	-1.17734e-10	-1.33416	0.000171476	-1.17734e-10	-1.35996
51210105	rs138247434	3.38645e-07	-1.01439	-3.0021e-10	0.000199143	-1.21038	-3.0021e-10
51210146	rs12961506	6.30889e-08	-1.69845	-0.99635	4.11311e-05	-1.71022	-1.07742
51210479	rs16957143	9.13042e-08	-1.70663	-0.61852	5.82986e-05	-1.69435	-0.744479
51210497	rs9962411	1.84205e-07	-1.54125	-0.0820405	0.0001115	-1.67234	-0.11803
51210640	rs3910695	2.41823e-07	-1.17734e-10	-1.35114	0.0001722	-1.17734e-10	-1.35574
51210907	rs75580296	5.22567e-08	-1.65457	-1.22861	4.38716e-05	-1.50961	-1.21352
51211351	rs75891776	5.29846e-08	-1.63534	-1.234	4.51204e-05	-1.47596	-1.21911
51211431	rs6508247	5.75581e-08	-1.68992	-1.09663	3.76888e-05	-1.71473	-1.16031
51211972	rs11659542	1.01186e-07	-1.3822	-0.840184	7.44605e-05	-1.36392	-0.830208
51211993	rs4939740	4.72423e-08	-1.69411	-1.28994	3.23714e-05	-1.70374	-1.32338
51212398	rs9946269	5.66373e-08	-1.68992	-1.11276	3.71508e-05	-1.71473	-1.17468
51212598	rs75655127	6.35289e-08	-1.7187	-0.969152	4.70763e-05	-1.71851	-0.934127
51212758	rs1372481	2.66106e-07	-1.17734e-10	-1.25545	0.000189056	-1.17734e-10	-1.26236
51212944	rs35861631	2.36135e-07	-1.59159	0.216649	0.000145521	-1.69621	0.17213
51213036	rs9949238	2.24116e-07	-1.60182	0.174644	0.00013897	-1.70084	0.130701
51213209	rs35203241	2.15668e-07	-1.67354	0.20793	0.000135527	-1.69512	0.09989
51213366	rs920079	5.82797e-08	-1.68687	-1.08722	3.7971e-05	-1.71574	-1.15184
51213619	rs1811398	1.16651e-07	-1.32743	-0.752731	8.60226e-05	-1.30775	-0.742043
51213748	rs71368939	2.17034e-07	-1.67354	0.214245	0.000136357	-1.69512	0.105993
51213797	rs3859345	2.43084e-07	-1.17734e-10	-1.34594	0.00017446	-1.17734e-10	-1.34271
51214015	rs148676196	3.04723e-07	-1.17734e-10	-1.11994	0.000257126	-1.17734e-10	-0.954834
51214112	rs11661455	1.00316e-07	-1.38841	-0.842614	7.37458e-05	-1.37112	-0.832658
51214311	rs151184259	1.55808e-06	0.511863	-3.0021e-10	0.0013203	0.681214	-3.0021e-10
51215451	rs62097689	7.97977e-08	-1.67069	-0.789159	4.95394e-05	-1.71733	-0.884304
51215859	rs8084493	6.28785e-08	-1.68963	-1.00851	4.11841e-05	-1.71479	-1.07156
51215919	rs117310834	2.12866e-07	-1.47868	-3.0021e-10	0.000134367	-1.60382	-3.0021e-10
51216285	rs143769003	2.62964e-07	-1.26733	-3.0021e-10	0.000140014	-1.56266	-3.0021e-10
51216328	rs1442069	6.01535e-08	-1.68395	-1.0585	3.90126e-05	-1.71672	-1.1238
51216825	rs34316644	2.30455e-07	-1.58666	0.187367	0.000141677	-1.6941	0.143248
51216892	rs62097690	3.41553e-07	-1.00584	-3.0021e-10	0.000201096	-1.20062	-3.0021e-10
51217479	rs72926310	2.88158e-07	-1.17584	-3.0021e-10	0.000146154	-1.51974	-3.0021e-10
51217726	rs74636234	6.61913e-08	-1.71881	-0.927985	4.95724e-05	-1.71826	-0.882712
51217755	rs17520206	2.32079e-07	-1.58373	0.191467	0.000142433	-1.69282	0.147293
51217831	rs150546218	2.97165e-07	-1.14506	-3.0021e-10	0.000312984	-0.75825	-3.0021e-10
51217912	rs72926313	1.83784e-07	-1.62559	-3.0021e-10	0.000121067	-1.70806	-3.0021e-10
51217999	rs72926317	4.57818e-08	-1.68786	-1.3276	3.24583e-05	-1.7132	-1.31124
51218121	rs9965562	6.10806e-08	-1.70254	-1.02461	4.06443e-05	-1.70679	-1.09275
51218181	rs9965852	4.91899e-08	-1.69162	-1.25204	3.35867e-05	-1.70178	-1.28849
51218307	rs9965865	6.06438e-08	-1.68934	-1.04499	3.95679e-05	-1.71508	-1.11131
51218328	rs9954971	2.39433e-07	-1.17734e-10	-1.36107	0.000170551	-1.17734e-10	-1.36537
51218671	rs9966086	6.06438e-08	-1.68934	-1.04499	3.95679e-05	-1.71508	-1.11131
51218679	rs9966089	2.38429e-07	-1.17734e-10	-1.36527	0.000169859	-1.17734e-10	-1.36943
51218702	rs71368940	2.06258e-07	-1.66811	0.157893	0.000129645	-1.69115	0.0515446
51218797	rs34884286	2.29141e-07	-1.58373	0.178728	0.000140655	-1.69282	0.134728
51219125	rs8084890	7.20185e-08	-1.34232	-1.2201	4.86021e-05	-1.36062	-1.26011
51219432	rs12955711	2.28208e-07	-1.58373	0.174644	0.000140089	-1.69282	0.130701
51220208	rs9961354	6.11724e-08	-1.6857	-1.03994	3.97034e-05	-1.71625	-1.10672
51220319	rs60324643	7.95786e-08	-1.67344	-0.789159	4.95603e-05	-1.71691	-0.884304
51220487	rs12960737	5.06532e-08	-1.68901	-1.22533	3.44631e-05	-1.6997	-1.26481
51220637	rs59373353	1.02498e-07	-1.37119	-0.838313	7.60476e-05	-1.35263	-0.820414
51220654	rs58122275	1.01969e-07	-1.37119	-0.843484	7.56494e-05	-1.35263	-0.825663
51221526	rs11660055	9.14374e-08	-1.37119	-0.952497	6.70861e-05	-1.35263	-0.945796
51221797	rs1596136	6.10921e-08	-1.7027	-1.02426	4.06452e-05	-1.70709	-1.09243
51221893	rs1596135	4.92877e-08	-1.69656	-1.24511	3.366e-05	-1.70579	-1.28231
51222157	rs71368941	2.2676e-07	-1.57337	0.157916	0.000138441	-1.68816	0.114204
51222473	rs58906991	1.95632e-06	2.15121	-1.41173	0.000658481	1.34724	-1.36171
51223198	rs2339763	2.3426e-07	-1.17734e-10	-1.38291	0.000166976	-1.17734e-10	-1.38655
51223250	rs144335027	2.36917e-07	-1.17734e-10	-1.37164	0.000170608	-1.17734e-10	-1.36504
51223371	rs146571267	2.03883e-07	-1.5218	-3.0021e-10	0.000180804	-1.30699	-3.0021e-10
51223474	rs80120211	1.49675e-06	0.471704	-3.0021e-10	0.00126643	0.639552	-3.0021e-10
51223575	rs1865556	6.31822e-08	-1.68942	-1.00391	4.15779e-05	-1.71471	-1.06213
51223599	rs76718544	4.5726e-08	-1.68786	-1.32881	3.24157e-05	-1.7132	-1.31255
51223800	rs1866985	6.34849e-08	-1.68942	-0.999126	4.17629e-05	-1.71471	-1.05769
51223917	rs2339764	5.30514e-08	-1.68911	-1.17898	3.62292e-05	-1.70055	-1.21398
51223984	rs1865555	6.40148e-08	-1.69182	-0.988407	4.22227e-05	-1.71373	-1.04772
51224197	rs79797375	1.02035e-07	-1.37119	-0.84284	7.51049e-05	-1.35263	-0.832887
51224494	rs112031030	2.57744e-07	-1.28738	-3.0021e-10	0.000141989	-1.54865	-3.0021e-10
51224664	rs74419654	5.29843e-08	-1.63255	-1.2368	4.52036e-05	-1.47121	-1.22202
51225032	rs9947933	7.80044e-08	-1.67344	-0.809139	4.9346e-05	-1.71691	-0.888639
51225090	rs11660186	1.02035e-07	-1.37119	-0.84284	7.51049e-05	-1.35263	-0.832887
51225413	rs1897986	1.02657e-07	-1.36511	-0.84284	7.55755e-05	-1.34638	-0.832887
51225670	rs56005034	7.92031e-08	-1.68251	-0.78482	5.06175e-05	-1.71419	-0.865917
51225682	rs9960846	5.4066e-08	-1.69102	-1.15812	3.68828e-05	-1.70205	-1.19461
51225972	rs12605342	5.45319e-08	-1.69102	-1.14954	3.71785e-05	-1.70205	-1.18662
51226387	rs9963880	7.96837e-08	-1.67646	-0.78482	5.05155e-05	-1.71621	-0.865917
51226925	rs55916832	1.74511e-05	2.92781	-3.0021e-10	0.00310489	1.53633	-3.0021e-10
51227220	rs78757089	1.39586e-06	0.401921	-3.0021e-10	0.00117794	0.567124	-3.0021e-10
51227362	rs72926337	2.16088e-07	-1.46366	-3.0021e-10	0.000227299	-1.07814	-3.0021e-10
51228280	rs1865554	1.12415e-07	-1.36601	-0.751131	7.75477e-05	-1.36109	-0.792419
51228732	rs17441784	5.35325e-08	-1.61058	-1.24848	4.63118e-05	-1.43486	-1.23414
51229274	rs35470793	1.90275e-07	-1.65991	0.0690406	0.000119642	-1.68567	-0.0342352
51229479	rs74566765	5.35732e-08	-1.60809	-1.25021	4.44473e-05	-1.47416	-1.23594
51230127	rs12966330	1.87499e-07	-1.65566	0.0500947	0.000117852	-1.68246	-0.0525143
51230301	rs72926342	4.54837e-08	-1.69478	-1.32721	3.2453e-05	-1.71378	-1.31083
51231125	rs72926344	4.54725e-08	-1.69641	-1.32583	3.26718e-05	-1.70855	-1.30934
51231769	rs77472326	1.04623e-07	-1.34099	-0.847987	7.70671e-05	-1.32165	-0.838077
51231924	rs75946211	1.04623e-07	-1.34099	-0.847987	7.70671e-05	-1.32165	-0.838077
51232159	rs35656155	2.0191e-07	-1.5786	0.0470767	0.000123816	-1.69054	0.00492963
51232314	rs9954027	1.56283e-07	-1.67039	-0.117283	9.92052e-05	-1.69341	-0.213805
51232328	rs7242049	6.18268e-08	-1.70047	-1.01454	4.1949e-05	-1.70919	-1.05876
51232492	rs7241982	6.13739e-08	-1.70253	-1.01983	4.16779e-05	-1.71067	-1.06377
51232588	rs17520394	1.67005e-07	-1.66712	-0.0542033	0.000105734	-1.69042	-0.153063
51232734	rs1862930	8.00087e-08	-1.70206	-0.755152	5.29483e-05	-1.7072	-0.827885
51232867	rs35572545	4.37136e-08	-1.71848	-1.3432	3.24081e-05	-1.6726	-1.35339
51232891	rs79945839	7.62333e-08	-1.71888	-0.786664	5.69936e-05	-1.71607	-0.745389
51232975	rs72926355	4.61006e-08	-1.69275	-1.31577	3.29526e-05	-1.71081	-1.29852
51233428	rs80136416	3.10319e-07	-1.10174	-3.0021e-10	0.00022384	-1.09347	-3.0021e-10
51233488	rs143731596	2.53765e-07	-1.30293	-3.0021e-10	0.000133013	-1.61395	-3.0021e-10
51233643	rs1424507	4.37017e-08	-1.71876	-1.3432	3.23012e-05	-1.6759	-1.35339
51233842	rs9957524	8.02822e-08	-1.70013	-0.753669	5.29865e-05	-1.70871	-0.825651
51234207	rs72926362	1.84347e-07	-1.62252	-3.0021e-10	0.000122457	-1.69664	-3.0021e-10
51234234	rs9949496	6.5667e-08	-1.69356	-0.961184	4.43672e-05	-1.70402	-1.00788
51234443	rs4101066	6.14541e-08	-1.70253	-1.01852	4.17583e-05	-1.71067	-1.06184
51234829	rs7234318	4.37625e-08	-1.71876	-1.34181	3.23434e-05	-1.6759	-1.35209
51235046	rs1862929	1.32613e-07	-1.3876	-0.564303	9.13377e-05	-1.3811	-0.608741
51235150	rs3859346	8.92254e-08	-1.37135	-0.976825	5.97089e-05	-1.3922	-1.02272
51235218	rs71363044	1.66525e-07	-1.66712	-0.0570768	0.000105441	-1.69042	-0.155831
51235230	rs17441970	1.66059e-07	-1.66992	-0.0570768	0.000105223	-1.69249	-0.155831
51235365	rs62097725	9.94977e-08	-1.69004	-0.54917	6.35156e-05	-1.71088	-0.642239
51235466	rs76894993	1.00377e-07	-1.37214	-0.858272	7.38729e-05	-1.35361	-0.84845
51235548	rs78122952	3.21247e-07	-1.17734e-10	-1.06713	0.000217285	-1.17734e-10	-1.12319
51235712	rs76277741	3.43822e-07	-0.99922	-3.0021e-10	0.000181143	-1.30512	-3.0021e-10
51235740	rs75172269	1.00377e-07	-1.37214	-0.858272	7.38729e-05	-1.35361	-0.84845
51235908	rs66755284	4.38916e-08	-1.71848	-1.33914	3.25321e-05	-1.6726	-1.34957
51236033	rs72926379	1.84175e-07	-1.62346	-3.0021e-10	0.000122402	-1.69709	-3.0021e-10
51236070	rs114247224	1.26018e-06	0.299664	-3.0021e-10	0.00105925	0.460911	-3.0021e-10
51236260	rs9967054	6.1244e-08	-1.70069	-1.02379	4.15948e-05	-1.70961	-1.06682
51236505	rs142676554	2.22728e-07	-1.43339	-3.0021e-10	0.000145663	-1.5231	-3.0021e-10
51236747	rs35574738	1.66313e-07	-1.66712	-0.0583498	0.000105312	-1.69042	-0.157057
51236927	rs980754	6.44245e-08	-1.68556	-0.988286	4.35135e-05	-1.69775	-1.03358
51236982	rs2879573	8.07991e-08	-1.69371	-0.753669	5.27794e-05	-1.71263	-0.825651
51237095	rs3859347	8.00809e-08	-1.69595	-0.760355	5.251e-05	-1.71143	-0.831969
51237136	rs80069917	5.38196e-08	-1.60911	-1.24459	4.66093e-05	-1.43249	-1.23011
51237272	rs71368943	1.8802e-07	-1.59438	-0.00841614	0.000116372	-1.69785	-0.0497577
51237738	rs76746753	1.00587e-07	-1.35985	-0.868475	7.40452e-05	-1.34099	-0.858741
51237942	rs9962215	6.10567e-08	-1.69852	-1.02902	4.14545e-05	-1.70804	-1.07177
51238043	rs75442188	2.44346e-07	-1.17734e-10	-1.34076	0.000173944	-1.17734e-10	-1.34567
51238082	rs9950083	8.04494e-08	-1.69136	-0.760355	5.23896e-05	-1.71373	-0.831969
51238362	rs17442165	1.87346e-07	-1.59372	-0.0126703	0.000115972	-1.6971	-0.0539495
51238395	rs3910383	4.36714e-08	-1.71807	-1.34458	3.26883e-05	-1.6627	-1.35469
51238430	rs79140036	9.90972e-08	-1.37743	-0.865811	7.48372e-05	-1.33303	-0.856054
51238543	rs78637344	1.72106e-07	-1.69124	-3.0021e-10	0.000121605	-1.70362	-3.0021e-10
51238671	rs9950724	7.9916e-08	-1.69136	-0.767006	5.20614e-05	-1.71373	-0.838253
51238794	rs12232599	8.02192e-08	-1.69423	-0.760355	5.24518e-05	-1.71254	-0.831969
51238802	rs12232600	7.96874e-08	-1.69423	-0.767006	5.21232e-05	-1.71254	-0.838253
51239114	rs62097726	9.76014e-08	-1.6878	-0.570656	6.21688e-05	-1.712	-0.66255
51239192	rs9953669	7.50581e-08	-1.69371	-0.827373	4.90839e-05	-1.71263	-0.898242
51239958	rs11662522	4.35828e-08	-1.71873	-1.34595	3.22516e-05	-1.67486	-1.35597
51240097	rs1364467	1.31168e-05	3.25411	-0.611808	0.00331387	2.25641	-0.654944
51240296	rs17442319	1.85608e-07	-1.59921	-0.0164932	0.000115224	-1.69981	-0.0577162
51240463	rs34640833	4.37331e-08	-1.71804	-1.3432	3.25557e-05	-1.66806	-1.35339
51240485	rs2339765	6.07855e-08	-1.69829	-1.0337	4.12904e-05	-1.70758	-1.07619
51240771	rs9957265	1.34676e-07	-1.34281	-0.593659	9.08555e-05	-1.35781	-0.637326
51240844	rs76190584	2.28959e-07	-1.17734e-10	-1.4058	0.000167656	-1.17734e-10	-1.38249
51241100	rs4940285	8.13956e-08	-1.69371	-0.746314	5.32012e-05	-1.71263	-0.817692
51241102	rs67232891	4.3794e-08	-1.71804	-1.34181	3.25983e-05	-1.66806	-1.35209
51241254	rs71368945	2.88887e-07	-1.17331	-3.0021e-10	0.000230048	-1.06611	-3.0021e-10
51241927	rs1442068	2.2957e-07	-1.17734e-10	-1.40314	0.000163798	-1.17734e-10	-1.40577
51242266	rs1560987	6.07716e-08	-1.69852	-1.0337	4.12716e-05	-1.70804	-1.07619
51242477	rs138127659	2.2738e-07	-1.41272	-3.0021e-10	0.000224721	-1.08954	-3.0021e-10
51242693	rs140952109	4.13895e-07	-1.17734e-10	-0.813731	0.000325608	-1.17734e-10	-0.718709
51242729	rs72928214	1.86028e-07	-1.61345	-3.0021e-10	0.000123006	-1.69217	-3.0021e-10
51243033	rs12960696	1.66601e-07	-1.6753	-0.0484466	0.000105688	-1.69639	-0.147517
51243133	rs17520995	4.58164e-08	-1.69147	-1.32323	3.26668e-05	-1.7115	-1.30655
51243426	rs72928217	1.77425e-07	-1.6608	-3.0021e-10	0.000127198	-1.65865	-3.0021e-10
51243533	rs76321930	7.92349e-08	-1.71028	-0.756651	5.92195e-05	-1.70871	-0.714437
51243568	rs75565722	9.75337e-08	-1.36602	-0.893124	7.17705e-05	-1.34732	-0.883606
51243735	rs12961844	1.62129e-07	-1.66501	-0.0859456	0.000102667	-1.68927	-0.183636
51244311	rs117312158	1.63281e-06	0.558713	-3.0021e-10	0.000550248	-0.194033	-3.0021e-10
51244336	rs59528395	4.57238e-08	-1.69275	-1.32398	3.26633e-05	-1.71081	-1.30734
51244382	rs17521058	1.55255e-07	-1.6655	-0.128775	9.84244e-05	-1.69025	-0.224866
51244588	rs75893935	3.88169e-07	-1.17734e-10	-0.877903	0.000297276	-1.17734e-10	-0.80974
51244942	rs76351203	3.20826e-07	-1.06845	-3.0021e-10	0.000231469	-1.05995	-3.0021e-10
51245068	rs1159508	7.89198e-08	-1.69136	-0.77955	5.14483e-05	-1.71373	-0.8501
51245120	rs12970819	1.80049e-07	-1.60171	-0.0444056	0.000111954	-1.7011	-0.0852162
51245645	rs1442067	7.89198e-08	-1.69136	-0.77955	5.14483e-05	-1.71373	-0.8501
51245738	rs7226860	4.38298e-08	-1.71862	-1.34041	3.24608e-05	-1.6736	-1.35077
51245915	rs7232009	4.38467e-08	-1.71824	-1.34041	3.26071e-05	-1.6691	-1.35077
51246034	rs76533632	9.49214e-08	-1.37821	-0.908084	6.98164e-05	-1.35983	-0.898698
51246176	rs6508249	7.78784e-08	-1.69809	-0.786103	5.13154e-05	-1.71012	-0.856286
51246194	rs79545764	5.37513e-08	-1.60107	-1.2539	4.67598e-05	-1.4196	-1.23978
51246343	rs17442740	4.55499e-08	-1.69275	-1.32779	3.25295e-05	-1.71081	-1.31145
51246504	rs80285307	9.49214e-08	-1.37821	-0.908084	6.98164e-05	-1.35983	-0.898698
51246517	rs10163981	5.94344e-08	-1.70537	-1.0491	4.0495e-05	-1.7125	-1.09073
```
