## Supplementary material for "Characterization of shared and ancestry-specific signals driving complex traits using multi-ancestry fine-mapping": susiex_nc3.cs80.summary

```
# chr18:50246748-51246748
CS_ID	CS_LENGTH	CS_PURITY	MAX_PIP_SNP	BP	REF_ALLELE	ALT_ALLELE	REF_FRQ	BETA	SE	-LOG10P	MAX_PIP	POST-HOC_PROB_POP1	POST-HOC_PROB_POP2
1	11	0.929963	rs4632195	50746748	T,T	C,C	0.500994,0.944444	0.0217011,0.0492312	0.00395431,0.0186617	7.39082,2.07896	0.362129	0.997301	0.404305
2	1590	0	rs79982827	51185144	T,NA	C,NA	0.973161,NA	-0.0401276,NA	0.0122339,NA	2.98384,NA	0.0236034	0.293345	0.47928
```
