## Supplementary material for "Characterization of shared and ancestry-specific signals driving complex traits using multi-ancestry fine-mapping": orig_s1_snps

```
rs1261076
rs150458109
rs41515848
rs137875103
rs13381800
rs146599516
rs142300078
rs1942265
rs7241077
rs59117361
rs149063757
rs62092440
rs141169084
rs41452747
rs1893431
rs57162287
rs1893430
rs143581847
rs4800988
rs1942264
rs117279428
rs1261093
rs62092441
rs1539950
rs1539951
rs62092442
rs62092443
rs62092444
rs11662842
rs11664992
rs74849864
rs7242437
rs41437147
rs35969244
rs3817527
rs35918540
rs1261134
rs79151843
rs73488961
rs56695457
rs76681900
rs148410041
rs60882518
rs73488963
rs73488965
rs73488967
rs13380888
rs1261114
rs78161885
rs73488969
rs73488970
rs149891170
rs146016468
rs1261115
rs113310466
rs1788027
rs1799405
rs56666482
rs73488976
rs113662542
rs137965896
rs1787251
rs148483753
rs1261116
rs61126434
rs1261117
rs61056739
rs1261118
rs56927536
rs147914055
rs139869204
rs73488987
rs75638679
rs73488991
rs1788031
rs144667792
rs117456471
rs1262463
rs117336804
rs144179444
rs8090418
rs75389294
rs1261125
rs79052447
rs140744903
rs147409363
rs1660245
rs144370909
rs10502997
rs9955026
rs150946919
rs139523674
rs111831991
rs73488997
rs3794894
rs61023611
rs75595647
rs1153636
rs73490803
rs1153637
rs59909085
rs148369656
rs72925079
rs141309727
rs9959439
rs72925081
rs57244653
rs147304163
rs143504446
rs1440474
rs1440475
rs28604337
rs10515970
rs117716000
rs150405926
rs9952730
rs139231761
rs893946
rs73490813
rs9320008
rs76641465
rs77452859
rs10515971
rs139992005
rs147952958
rs34285397
rs78196382
rs114271498
rs75429260
rs79034601
rs147449964
rs72925094
rs116342691
rs74776396
rs77354126
rs117588571
rs11659559
rs75613617
rs79926379
rs79118099
rs1660235
rs1440473
rs74914300
rs1788026
rs72926906
rs11874871
rs72926908
rs116671631
rs1660237
rs60955239
rs150222706
rs61602415
rs57530083
rs73490837
rs72926911
rs147845905
rs143289510
rs56782530
rs150695360
rs2119291
rs36027866
rs75745173
rs149728681
rs73490839
rs74965575
rs113233180
rs117455054
rs73490841
rs10164195
rs1631486
rs1025804
rs144130249
rs148698620
rs150202082
rs111422293
rs112621325
rs148017548
rs77115755
rs1660233
rs67800840
rs62092451
rs77355441
rs73490853
rs73490856
rs8092679
rs73490861
rs10503000
rs151289957
rs1660241
rs145274204
rs148233407
rs112048489
rs74441911
rs1630422
rs1660242
rs41421645
rs1440476
rs73492930
rs111813441
rs1011392
rs144534295
rs2043961
rs112167885
rs141437471
rs150900799
rs73492933
rs58240695
rs1788030
rs73492937
rs1623427
rs1621581
rs9955697
rs149344987
rs1788025
rs17594301
rs118145728
rs9646596
rs1348047
rs17594358
rs1788019
rs72926932
rs1893508
rs9950000
rs73492947
rs73492948
rs9958125
rs9320010
rs3794891
rs73492955
rs11152363
rs75037433
rs17594526
rs6567314
rs28602385
rs113229164
rs12607679
rs75741749
rs3794889
rs11877568
rs17594610
rs4801149
rs78322266
rs17594665
rs12605773
rs2872041
rs4801150
rs17089778
rs17594721
rs1020169
rs11152369
rs17509991
rs7238888
rs17594834
rs7235757
rs118153070
rs17510124
rs2958178
rs72926954
rs17522826
rs73492977
rs2043962
rs2958165
rs2958171
rs146044997
rs56102710
rs7228846
rs17595065
rs2958175
rs8089309
rs116913543
rs10503001
rs17089789
rs72926962
rs72926963
rs17595212
rs2958186
rs2919446
rs2958161
rs9951064
rs1371833
rs1371832
rs2119292
rs141810681
rs148032875
rs2860511
rs2958162
rs2919451
rs2919450
rs72926972
rs17089803
rs78281202
rs73477256
rs2958163
rs11873788
rs1440477
rs79589198
rs2958166
rs72926982
rs7229740
rs12103957
rs2958169
rs8098843
rs116464595
rs11877936
rs118117804
rs4374254
rs73477270
rs73477273
rs8095770
rs147058572
rs34461547
rs8096211
rs76731597
rs7227418
rs9320016
rs73477275
rs4524013
rs8086014
rs8086206
rs4500831
rs7229456
rs9962014
rs149898726
rs7240481
rs12967143
rs12963463
rs76522571
rs12958048
rs12969553
rs4801154
rs9951694
rs72928904
rs4341827
rs4468713
rs7228159
rs117171785
rs9967315
rs56356133
rs56299223
rs72928910
rs7236656
rs17595731
rs72928911
rs149726027
rs72928914
rs7231748
rs10503002
rs4408617
rs80116403
rs4801156
rs117978154
rs9947720
rs2958172
rs1452789
rs77679524
rs1452788
rs74420648
rs112487824
rs73479253
rs117329455
rs78803556
rs114647162
rs72928929
rs73479257
rs72928933
rs12606995
rs72928936
rs896686
rs732779
rs732780
rs116973193
rs72928943
rs9966430
rs2924321
rs72928950
rs72928953
rs56127529
rs55776938
rs17089826
rs117247506
rs73479266
rs62091167
rs3760600
rs72928959
rs2924328
rs11662243
rs1377242
rs1377243
rs72928962
rs17511376
rs2924329
rs138032432
rs76279974
rs115758894
rs139849098
rs72928968
rs17596267
rs12326678
rs80007062
rs75461791
rs7233312
rs76155870
rs143264374
rs76577540
rs72930740
rs117427928
rs2924331
rs8086784
rs8090422
rs76232056
rs182735775
rs148421571
rs2958182
rs17511755
rs2958183
rs56029033
rs72930755
rs72930756
rs72930757
rs2958184
rs2924332
rs72930759
rs140282719
rs147358516
rs17596722
rs72930763
rs9960767
rs2924333
rs76686327
rs1993193
rs113364928
rs111458608
rs72930767
rs72930769
rs77857012
rs2060889
rs72930774
rs2958187
rs55794506
rs72930780
rs79301837
rs2924335
rs62091170
rs2924336
rs72930787
rs4801157
rs56016607
rs2958188
rs17596974
rs17596995
rs2958189
rs2060886
rs17089841
rs12327270
rs3017183
rs1037430
rs190227664
rs72930799
rs2958158
rs17512480
rs2924338
rs76786109
rs12956276
rs55812411
rs56273376
rs1452791
rs17597288
rs9957668
rs9954890
rs9964328
rs67387556
rs77470861
rs8090106
rs17089851
rs72932708
rs200677372
rs75170353
rs624244
rs78769229
rs12606243
rs76858784
rs627685
rs1011565
rs2060888
rs72932713
rs9948513
rs9965067
rs9965195
rs10401120
rs35371867
rs9949107
rs117815031
rs10503003
rs17512836
rs7240986
rs28395341
rs4801158
rs141249972
rs72627231
rs7235482
rs74548930
rs4800990
rs4458089
rs4572488
rs12968271
rs619466
rs17089876
rs150005198
rs117976985
rs17597786
rs9636107
rs2123389
rs17597863
rs72932724
rs78431385
rs658905
rs150565868
rs611439
rs17597926
rs1452787
rs1319637
rs111510094
rs17089887
rs17513240
rs117826375
rs613872
rs12607857
rs79318721
rs658977
rs2123392
rs2123393
rs12963873
rs581653
rs117300425
rs117637263
rs72932738
rs113220896
rs587136
rs682026
rs76969677
rs17598366
rs584564
rs72932743
rs17598416
rs112945363
rs66791238
rs28607662
rs34533676
rs113055896
rs56839141
rs8098032
rs72627232
rs41396445
rs74509138
rs11151167
rs618869
rs12456652
rs79703067
rs17598729
rs4144686
rs12455881
rs599550
rs34603418
rs75754713
rs72932757
rs12457949
rs13381608
rs590076
rs34556259
rs57884215
rs596668
rs66485076
rs145451952
rs17061809
rs113477183
rs35178579
rs17514172
rs34341606
rs682245
rs17514242
rs12455205
rs57756389
rs635538
rs12458118
rs9951280
rs10871582
rs2156008
rs616580
rs1642313
rs72932792
rs78526562
rs118134308
rs17514601
rs8090341
rs644279
rs148012797
rs12457157
rs17527346
rs112311990
rs12103984
rs78294462
rs190710584
rs6566169
rs111935424
rs7236100
rs77891683
rs35691742
rs8096777
rs34733940
rs189990017
rs72934723
rs12458015
rs1421024
rs1421025
rs660010
rs76888488
rs9946669
rs652749
rs79526326
rs17089911
rs663118
rs11151206
rs619442
rs605951
rs651350
rs144886295
rs652714
rs77057028
rs56142542
rs9956444
rs652447
rs12964264
rs77531971
rs12965620
rs12458731
rs607664
rs899103
rs676735
rs4800992
rs590949
rs629376
rs116960059
rs796742
rs796741
rs784231
rs784229
rs79476595
rs784227
rs804200
rs631957
rs675637
rs687902
rs11659764
rs7245175
rs591693
rs611347
rs62091195
rs611775
rs639590
rs635474
rs78460675
rs145184385
rs71352212
rs2111564
rs668439
rs75828199
rs1031831
rs784220
rs56096225
rs11151224
rs784219
rs784218
rs784217
rs34183318
rs62091211
rs784216
rs28646213
rs140039112
rs78493974
rs12457071
rs141925678
rs8095944
rs117805759
rs117094174
rs118034103
rs76431570
rs9946839
rs2901982
rs1421022
rs72936874
rs12456600
rs116852645
rs184332798
rs1642294
rs34704381
rs77268215
rs11662998
rs899104
rs140208480
rs784258
rs147039096
rs784257
rs784256
rs8097418
rs17089925
rs784255
rs4800994
rs813043
rs17527878
rs784254
rs36084065
rs77190311
rs711745
rs784253
rs28758902
rs75425167
rs784252
rs117971070
rs12458596
rs784251
rs784250
rs57820851
rs77882218
rs139774501
rs4800995
rs784237
rs74991938
rs78163173
rs796743
rs7227376
rs8099157
rs784238
rs58541785
rs9945725
rs66669275
rs56992108
rs60106272
rs3919557
rs6566219
rs36059932
rs34984088
rs74422567
rs12959148
rs11873199
rs17528154
rs12455055
rs113863887
rs11665413
rs56161077
rs17600287
rs784234
rs784235
rs138658189
rs784233
rs4800996
rs35554103
rs61269817
rs11876635
rs56027712
rs3745044
rs28525036
rs28600976
rs12456049
rs12456612
rs56285026
rs784232
rs9959943
rs9957855
rs12956282
rs12960151
rs17089932
rs1421023
rs4800997
rs4800998
rs1642295
rs4800933
rs4800999
rs9960987
rs59355765
rs12327494
rs754882
rs784239
rs117728775
rs784240
rs12968519
rs12326693
rs12326688
rs784241
rs149883618
rs784242
rs71352214
rs72932563
rs1362781
rs784243
rs12967215
rs12455906
rs7244737
rs72932565
rs17600763
rs17528693
rs2306163
rs2306164
rs3816653
rs189973157
rs139339362
rs931040
rs931041
rs17536
rs12969473
rs73494715
rs17528
rs12965363
rs6566233
rs2861344
rs12961717
rs2126786
rs62091221
rs9952704
rs9947593
rs8097498
rs72932578
rs28719468
rs9951562
rs9952111
rs72932579
rs7245109
rs56056732
rs56152138
rs4996482
rs7235891
rs899100
rs899101
rs899102
rs11151321
rs12455398
rs12456030
rs2169688
rs2169687
rs2126788
rs4801000
rs62091222
rs4455053
rs7226741
rs2861345
rs922394
rs7233731
rs13313612
rs8090270
rs1382119
rs2086066
rs5009456
rs958714
rs75363678
rs1382118
rs1382117
rs77003123
rs2126787
rs11151327
rs8091837
rs3943320
rs35968451
rs1031830
rs1031829
rs140279447
rs58318242
rs67526282
rs34771881
rs4603647
rs11151343
rs12605940
rs12605499
rs12606645
rs2221526
rs79849041
rs12455722
rs1477942
rs17601129
rs1531519
rs1531518
rs1532897
rs1532896
rs71352216
rs7244531
rs148795643
rs62091246
rs804295
rs12455831
rs72627233
rs9956897
rs9944650
rs11151358
rs72627234
rs8085454
rs72934520
rs812738
rs17601312
rs12605144
rs12605336
rs9636056
rs784330
rs9319731
rs3105602
rs12605156
rs1553597
rs148967995
rs117387607
rs9959500
rs57984515
rs117484606
rs7242862
rs7233695
rs1506630
rs34712402
rs146177328
rs11151372
rs12455051
rs937831
rs118125340
rs8095075
rs2862256
rs9955295
rs1814777
rs12604708
rs62091249
rs12455625
rs62091250
rs35421772
rs79828098
rs11151377
rs11662985
rs1553600
rs11151379
rs2135520
rs13380893
rs72934543
rs4637006
rs7233004
rs6566299
rs10871620
rs77452106
rs72934552
rs6650723
rs12454407
rs20370
rs10871622
rs13381961
rs73957222
rs7228225
rs73957224
rs141949978
rs9675567
rs56108467
rs8092776
rs7243690
rs72934570
rs73957225
rs7234284
rs55667542
rs870778
rs117426676
rs17089986
rs9954153
rs9963144
rs76737645
rs72934577
rs17089989
rs72934580
rs75577512
rs66649216
rs140348413
rs12458132
rs78796328
rs12964404
rs28465572
rs17529908
rs17089990
rs146762099
rs1395374
rs12968000
rs7228115
rs12052006
rs56219016
rs9966169
rs1395378
rs9319747
rs76947972
rs72934586
rs6566331
rs72934587
rs76778052
rs11876143
rs74470869
rs62093768
rs7242996
rs9962249
rs1857917
rs1857916
rs72934598
rs17602354
rs9965636
rs9945025
rs74609952
rs2202572
rs12953334
rs72934600
rs72934602
rs112330669
rs17089998
rs10503006
rs1354761
rs957514
rs4801005
rs11662206
rs72936305
rs4801007
rs17530578
rs9962650
rs72936308
rs12959908
rs34436296
rs34091723
rs12454727
rs1553598
rs11151432
rs72936311
rs9807155
rs72936313
rs34831489
rs1506632
rs62093777
rs72936314
rs10083932
rs12963691
rs954610
rs9963616
rs1395375
rs1395376
rs140248126
rs12967508
rs937829
rs72936321
rs72936324
rs67276713
rs12970068
rs71352221
rs58707448
rs72936328
rs72936329
rs9950331
rs71352222
rs71352223
rs28669704
rs62093778
rs35248721
rs1506633
rs56154930
rs72936333
rs8098738
rs7232412
rs118006744
rs7504419
rs146518634
rs784395
rs61576172
rs35308975
rs11662833
rs9945732
rs11872430
rs72936341
rs77527387
rs784397
rs144507892
rs784398
rs784399
rs784400
rs2902192
rs77179866
rs784401
rs62093780
rs784402
rs12607609
rs11151442
rs1960053
rs1960054
rs141046380
rs12970549
rs7243708
rs72936352
rs811477
rs8083781
rs80129237
rs12955240
rs7233206
rs140937947
rs2135518
rs75069735
rs145389644
rs12455372
rs12968014
rs117474169
rs4800936
rs75142617
rs1593192
rs56271017
rs2551462
rs17602774
rs35542906
rs11873855
rs4801009
rs34588464
rs2646964
rs144379304
rs7237675
rs2551463
rs117683236
rs62093803
rs11665184
rs9966779
rs118115105
rs35680122
rs117381910
rs11659566
rs11663101
rs147232866
rs12454447
rs12957607
rs28794276
18:53622303_G_A
rs2588480
rs4527099
rs4533368
rs35294160
rs4312386
rs2588479
rs117463614
rs55827906
rs56062547
rs2646940
rs2588478
rs12457311
rs75689607
rs116928117
rs12457222
rs2588477
rs77526132
rs75895366
rs77017736
rs2113445
rs1991089
rs1991090
rs1991091
rs2862257
rs4801010
rs12327025
rs150519256
rs67235336
rs76119459
rs12606647
rs2646941
rs17090010
rs146570200
rs2588476
rs11663406
rs17603101
rs1985049
rs34429562
rs117984057
rs17531011
rs76035256
rs75764697
rs112962117
rs150797189
rs17090011
rs75801709
rs17603170
rs17090012
rs17531153
rs17090013
rs17603324
rs75543423
rs2862258
rs918822
rs918823
rs17603401
rs79319149
rs2551442
rs147740087
rs112781726
rs76271548
rs140552841
rs117551510
rs1424401
rs75756829
rs74486466
rs77466727
rs1424402
rs80154969
rs2551443
rs12964805
rs12458695
rs8097485
rs8085442
rs12956434
rs149979984
rs117952450
rs74661577
rs2551445
rs78540071
rs11151472
rs74484116
rs80070455
rs12458255
rs62093805
rs78260677
rs12953580
rs80259215
rs78653468
rs113320585
rs12456648
rs144567300
rs17090021
rs12455343
rs7238923
rs1820283
rs2902193
rs78390671
rs10164243
rs17090022
rs10163561
rs116902105
rs12965932
rs8091714
rs2646947
rs79515331
rs78870319
rs17531605
rs10048306
rs11151478
rs10871641
rs2646949
rs11659538
rs79900487
rs78766111
rs74911509
rs1895614
rs78539806
rs76270512
rs7241820
rs73957263
rs113537084
rs11665257
rs146448354
rs117369756
rs117539541
rs56010626
rs76125171
rs73957264
rs74701179
rs59623848
rs12604132
rs79489350
rs78307781
rs80277746
rs73957266
rs73957267
rs62091575
rs117550450
rs73957268
rs72938304
rs75247110
rs76004874
rs56142524
rs7242353
rs56359264
rs116881806
rs2551460
rs77044078
rs1978501
rs1978502
rs1978503
rs8088321
rs2646953
rs17090028
rs1862920
rs75735396
rs139657047
rs2646954
rs2551447
rs11151485
rs113159437
rs145240537
rs2588469
rs7241090
rs7232435
rs75333408
rs1364414
rs2551449
rs62091576
rs1345920
rs8084913
rs12956596
rs8085781
rs12605042
rs8093976
rs6566413
rs11660735
rs7239681
rs8095403
rs17610662
rs76657428
rs8098957
rs2862259
rs2113446
rs8099434
rs2113447
rs1820284
rs2588468
rs8091761
rs2588467
rs62091579
rs8085394
rs111528472
rs113118573
rs143139214
rs2588465
rs12961745
rs12966470
rs72938331
rs139571785
rs72938333
rs72938335
rs8083665
rs8088039
rs66930533
rs1424404
rs12960109
rs12959699
rs1424405
rs1424406
rs7242244
rs1541713
rs12457890
rs1820285
rs1820286
rs1946300
rs1017250
rs79253249
rs12606750
rs1017251
rs1017252
rs1424407
rs1424408
rs1364415
rs2646956
rs12454665
rs2588491
rs68063210
rs2551450
rs2646957
rs2646958
rs75006985
rs2646959
rs1035594
rs2646960
rs2646961
rs2551451
rs2646962
rs2646963
rs147320075
rs1017253
rs1017254
rs2646965
rs77254973
rs77853513
rs1364416
rs72938363
rs1364417
rs1364418
rs1549319
rs2161800
rs2161801
rs62091596
rs1834148
rs4392148
rs1035595
rs1477440
rs2551452
rs1549320
rs764595
rs149036030
rs80015360
rs12957933
rs146992833
rs56314440
rs55759137
rs73486536
rs76488251
rs8090739
rs2551453
rs55765304
rs66693142
rs12607535
rs2551454
rs2588490
rs1593191
rs1895615
rs1071935
rs1895616
rs2588489
rs2551456
rs1834149
rs2551457
rs4800937
rs79232738
rs77674846
rs2646966
rs1895617
rs1424410
rs4801014
rs4801015
rs1424411
rs61439388
rs12454530
rs146155565
rs140125866
rs113036008
rs73497018
rs11661065
rs62091597
rs2862260
rs151136425
rs11874566
rs75294304
rs72938395
rs56879569
rs12961548
rs76616397
rs72938397
rs979466
rs1945735
rs17733647
rs17733672
rs117806849
rs10513881
rs9960333
rs60499646
rs117194903
rs11664291
rs72940104
rs1862921
rs75788514
rs73497031
rs1639430
rs141197250
rs2535731
rs17062090
rs2286812
rs17806802
rs117096430
rs1894152
rs17733784
rs28715846
rs28637827
rs114449667
rs12456094
rs28485339
rs78836615
rs146572969
rs1964250
rs1970748
rs2862914
rs2862915
rs7240100
rs77667968
rs2588486
rs111327813
rs60370653
rs8099460
rs111847223
rs111379822
rs1014166
rs2156840
rs2187545
rs79184602
rs2535724
rs147987326
rs10513882
rs2588485
rs12606638
rs2588484
rs2535725
rs78090727
rs144916930
rs147969366
rs6566443
rs6566444
rs740942
rs80165207
rs2109685
rs2535726
rs2535727
rs2535728
rs2535729
rs73957296
rs111934745
rs1945736
rs144274803
rs76994296
rs2852986
rs1073719
rs12327381
rs144940161
rs17090049
rs17090050
rs989285
rs72940130
rs74899732
rs17090051
rs17090052
rs1945737
rs764699
rs188115566
rs7235583
rs2588482
rs8090143
rs17090053
rs2191693
rs2852978
rs2852979
rs9961862
rs17789438
rs80137211
rs8096632
rs78579250
rs17090055
rs72940146
rs986715
rs36054899
rs11873159
rs17090056
rs2187543
rs4801016
rs72940153
rs17199881
rs17090057
rs73957301
rs118139030
rs8098666
rs17090058
rs117829107
rs2007947
rs80253358
rs2535730
rs10513883
rs80026656
rs66671145
rs68077005
rs186008797
rs78620475
rs997890
rs74459304
rs2187544
rs1035009
rs1945733
rs7228826
rs7230265
rs6566456
rs11877155
rs17789936
rs17090062
rs8086702
rs1894151
rs59143561
rs17090065
rs12457147
rs17200462
rs17200525
rs11665097
rs11873908
rs72940171
rs111519844
rs11151567
rs55848234
rs56134141
rs9646590
rs17090067
rs11151569
rs1468647
rs72940178
rs1792710
rs8089513
rs4503879
rs72940184
rs72940185
rs72926405
rs9952542
rs1792709
rs72926407
rs72926409
rs17090070
rs72926412
rs1792704
rs1792705
rs1789593
rs1789594
rs72926421
rs72926422
rs72926424
rs12607937
rs140059079
rs17200903
rs35046745
rs79596395
rs72926431
rs79554684
rs17090073
rs72926439
rs17090074
rs8093253
rs72926440
rs17090075
rs1792707
rs17090076
rs1789595
rs9966318
rs17090077
rs72926445
rs72926446
rs8090538
rs1945731
rs8087161
rs1792708
rs11661309
rs72926448
rs72926451
rs1789564
rs1944343
rs1789563
rs1789562
rs17201415
rs17090081
rs17090083
rs10513884
rs10513885
rs72926458
rs72926460
rs12960663
rs1792695
rs72926463
rs17090088
rs72926468
rs1792694
rs1792693
rs72926471
rs117687465
rs1792692
rs17090089
rs17090090
rs11664053
rs74964818
rs11664983
rs9675860
rs17791263
rs182395441
rs55823116
rs1944346
rs72926478
rs17090092
rs1789567
rs72926480
rs7227274
rs17090093
rs1789566
rs72926486
rs72926487
rs76746769
rs72926488
rs715170
rs2852974
rs1945730
rs1945729
rs72926493
rs113161971
rs143221405
rs112445109
rs115723661
rs145916546
rs150321281
rs116979185
rs8087336
rs2907927
rs140312482
rs72926500
rs1792747
rs12953613
rs72926502
rs17202289
rs1792746
rs62091626
rs1789590
rs1789589
rs1792745
rs72928408
rs8097803
rs9958233
rs1789588
rs73501092
rs78779298
rs72928409
rs7239680
rs17202446
rs61588349
rs1792744
rs1792743
rs11151596
rs78080948
rs1893798
rs113499277
rs1893797
rs1893796
rs1893795
rs17202558
rs1792703
rs72928417
rs151337696
rs11875006
rs11878162
rs141197411
rs72928419
rs1792702
rs17791971
rs72928421
rs17792032
rs72928424
rs41362144
rs72928427
rs75933916
rs17090095
rs72928429
rs17792111
rs55899735
rs56072075
rs56042241
rs145597212
rs41535346
rs17090096
rs1109331
rs72928441
rs72928443
rs11660346
rs41433346
rs72928448
rs17090100
rs41366546
rs41523456
rs60451191
rs56317215
rs9964830
rs56170238
rs56041922
rs17203117
rs9961807
rs72928461
rs72928464
rs72928467
rs146529398
rs74950480
rs77033772
rs140353231
rs72928472
rs58934259
rs76301820
rs72928474
rs72928475
rs72928477
rs12455063
rs72928479
rs72928480
rs76276614
rs72928482
rs72928486
rs12457471
rs72928487
rs72928489
rs72928490
rs72928491
rs949023
rs1792698
rs56102141
rs8086722
rs72928494
rs72928495
rs72928497
rs57221251
rs72928500
rs72928501
rs72928502
rs116965299
rs72930304
rs72930305
rs72930307
rs28437710
rs28375478
rs146125849
rs192581326
rs117724088
rs76905221
rs4099980
rs145928962
rs4099981
rs72930311
rs72930314
rs9948734
rs73500447
rs72930318
rs72930319
rs11661274
rs9952105
rs9960795
rs72930324
rs72930326
rs111691177
rs72930328
rs55998126
rs56285657
rs72930329
rs72930330
rs62091638
rs62091639
rs1792712
rs72930332
rs76369734
rs56108140
rs72930334
rs72930337
rs72930338
rs72930339
rs8086862
rs72930341
rs72930342
rs72930343
rs72930344
rs72930346
rs72930347
rs1541501
rs72930351
rs1628062
rs72930352
rs4122099
rs72930353
rs72930355
rs114873721
rs1789571
rs72930357
rs12456735
rs1792714
rs73960530
rs116842291
rs72930358
rs72930359
rs8088065
rs117283864
rs9945777
rs72930365
rs68135508
rs2077682
rs714455
rs1944347
rs17090103
rs72930372
rs72930373
rs72930374
rs72930375
rs72930379
rs72930381
rs72930382
rs72930383
rs72930384
rs72930386
rs72930388
rs72930390
rs112231083
rs145177806
rs376329255
rs11661353
rs145158862
rs146867070
rs72930395
rs72930399
rs138880463
rs56347531
rs55942860
rs12455915
rs56231263
rs1792740
rs114785045
rs72932309
rs72932312
rs72932313
rs1792738
rs1789559
rs1944342
rs1618232
rs11875473
rs56242308
rs11151623
rs8084626
rs1616497
rs1792737
rs72932317
rs2191692
rs1626571
rs72932320
rs72932324
rs7239318
rs1789600
rs1789599
rs1792736
rs1630842
rs1792735
rs1792734
rs1944351
rs1789598
rs1792732
rs1792731
rs12185298
rs1789597
rs2862712
rs1792730
rs17203781
rs9653078
rs12963861
rs73960533
rs72932360
rs4570960
rs144235102
rs77201284
rs73960534
rs12604483
rs12606608
rs1945734
rs11876342
rs917711
rs73957503
rs1792727
rs1792726
rs77475244
rs11151630
rs1789570
rs1792725
rs1792724
rs1789569
rs76312192
rs1789568
rs11873173
rs11873204
rs2852983
rs11876131
rs2535723
rs2852982
rs11876177
rs112195404
rs113183268
rs11874199
rs73957505
rs181057749
rs73957507
rs66805744
rs116963625
rs143041903
rs73957508
rs8091686
rs112444894
rs11877419
rs79972641
rs1792723
rs12455879
rs1789587
rs55712812
rs8083756
rs143118316
rs2109683
rs11151642
rs112228705
rs148348506
rs17090114
rs76806600
rs150879034
rs1789591
rs76358411
rs1792722
rs66512703
rs990342
rs8099309
rs3884622
rs8086136
rs113798998
rs713242
rs12456311
rs12454049
rs2852981
rs9319810
rs73957512
rs1789561
rs12455183
rs75576703
rs1016477
rs117798107
rs9953512
rs917712
rs78488113
rs73957513
rs75144123
rs112213282
rs138409589
rs28607960
rs117597000
rs1789572
rs72932391
rs1789575
rs1625778
rs2098177
rs112067930
rs17204687
rs72932394
rs62091657
rs10513886
rs115456541
rs1789581
rs79468942
rs8090326
rs1792742
rs8093541
rs1792741
rs72934403
rs8096316
rs8098400
rs78488740
rs75104423
rs9953268
rs76620890
rs72934405
rs73957519
rs142994720
rs113409894
rs116929806
rs72934406
rs12326989
rs2908538
rs12455011
rs1238001
rs111547918
rs114368485
rs60938478
rs75359443
rs75147421
rs1789586
rs1235363
rs72934410
rs12960409
rs111989067
rs139372414
rs1229590
rs76176864
rs1229591
rs1229582
rs1229583
rs1229584
rs62094562
rs1229585
rs1229586
rs17090117
rs76344079
rs4800940
rs1229587
rs62094563
rs147892410
rs141669825
rs62094564
rs12455576
rs184428882
rs74676465
rs17090119
rs112418066
rs17090120
rs36106551
rs2852980
rs2538024
rs2538025
rs149763857
rs12457090
rs72934429
rs1015792
rs76646549
rs117581638
rs56050638
rs79317464
rs76999117
rs1229581
rs17799827
rs4801018
rs2538026
rs1237630
rs1237238
rs79016206
rs74700758
rs10513887
rs12455408
rs73957528
rs78765674
rs1229598
rs1229599
rs78589281
rs74328870
rs77512212
rs1789578
rs78442845
rs34458626
rs1236942
rs117824062
rs72934437
rs117465627
rs72934439
rs78224779
rs112796425
rs75764789
rs76201089
rs118071590
rs1234948
rs1237629
rs17205646
rs112359503
rs17799983
rs12959930
rs9960334
rs35708345
rs2863264
rs1229593
rs145213820
rs2010962
rs62094565
rs1860994
rs1229594
rs117191510
rs60869134
rs8091878
rs7236444
rs112103097
rs7232388
rs967044
rs7239440
rs9319830
rs10163880
rs2067020
rs2075098
rs969047
rs1558536
rs116929166
rs9959800
rs7227999
rs7227500
rs17090133
rs2538030
rs71353954
rs2058494
rs10782046
rs116949691
rs2654920
rs2654919
rs2654918
rs2654917
rs75942664
rs56081028
rs2863265
rs2863266
rs72934474
rs117449222
rs56213570
rs72934477
rs17206573
rs142663174
rs1380346
rs216548
rs216549
rs146192746
rs216550
rs139386354
rs8088250
rs216552
rs60264425
rs62091467
rs17090139
rs62091468
rs8090490
rs12955035
rs17090140
rs17090144
rs7226633
rs80267344
rs12958719
rs7240719
rs7235313
rs7236712
rs216576
rs76672410
rs117757651
rs8083512
rs149300146
rs7242762
rs2110242
rs7232973
rs12150697
rs9948848
rs7233360
rs8094740
rs8099025
rs117490815
rs7226670
rs11662862
rs1459498
rs9944741
rs1459497
rs11664346
rs67278067
rs62091470
rs66533712
rs80136295
rs2863267
rs7243367
rs72627235
rs76612112
rs9636077
rs216574
rs62091471
rs35977497
rs398854
rs117109996
rs144436056
rs7233252
rs7237141
rs67402903
rs55762342
rs9958436
rs62091473
rs17090153
rs10513889
rs11665054
rs11151777
rs12606390
rs11151778
rs62091478
rs74699359
rs2098274
rs4800942
rs62091479
rs12373385
rs17207533
rs4800943
rs4801019
rs11151784
rs71353957
rs9748894
rs60914297
rs12455746
rs216546
rs1506652
rs4801020
rs4801021
rs12458756
rs35857586
rs216545
rs36040549
rs62091483
rs139830166
rs12960529
rs28870388
rs12966614
rs2934938
rs11151803
rs2839758
rs2110243
rs17090156
rs17207785
rs17090158
rs17090160
rs75634543
rs72936566
rs17611373
rs62091484
rs67069839
rs17090163
rs6566678
rs1031676
rs17090169
rs12953596
rs727454
rs727453
rs17090170
rs74573328
rs17533219
rs216573
rs216572
rs117441994
rs216571
rs216570
rs78719478
rs216569
rs77311630
rs216568
rs216567
rs8087744
rs8087123
rs216566
rs216565
rs150595
rs216564
rs216563
rs216562
rs216561
rs216560
rs216559
rs62092085
rs413889
rs376930
rs216558
rs7242944
rs216557
rs216556
rs216555
rs112406649
rs61408802
rs117535444
rs216554
rs216553
rs521970
rs62092086
rs17208029
rs17802035
rs79379510
rs8085645
rs9958994
rs9950496
rs7231362
rs62102775
rs7231056
rs117854157
rs2658761
rs117387244
rs302039
rs77654761
rs302040
rs302073
rs190988
rs143150388
rs62102776
rs112021734
rs302072
rs117962587
rs17090173
rs117883463
rs12606566
rs62102777
rs302071
rs62102778
rs118178884
rs72938943
rs302074
rs117701004
rs188546
rs302076
rs184214
rs169980
rs148910444
rs143550519
rs117148821
rs12605236
rs117931690
rs145030968
rs302077
rs8096733
rs145632443
rs182604891
rs144501657
rs118085274
rs3859394
rs139275004
rs302081
rs143355504
rs302082
rs117725839
rs9950556
rs62102784
rs79098521
rs726936
rs113364004
rs114498450
rs9956198
rs302083
rs112741475
rs117017427
rs12458855
rs391883
rs55677754
rs55988868
rs115132518
rs74895270
rs8086920
rs149354309
rs73957585
rs991424
rs55982290
rs1903173
rs138064694
rs17540459
rs186210
rs12458689
rs55727713
rs144940170
rs142061112
rs2611201
rs62099674
rs62099675
rs302048
rs76650737
rs17540500
rs17612718
rs302047
rs17612773
rs62099676
rs17540639
rs117819285
rs28699152
rs17612843
rs17540722
rs193282768
rs139587740
rs77396201
rs215029
rs62099677
rs62099678
rs149733187
rs62099679
rs116876151
rs167309
rs117698380
rs36065288
rs17612937
rs302042
rs12456800
rs302043
rs11872473
rs370297
rs428671
rs183451975
rs302044
rs75386650
rs17540958
rs302045
rs17613184
rs146824002
rs17749733
rs145841573
rs471324
rs144462657
rs78215133
rs365347
rs55972818
rs56321188
rs80202476
rs75485832
rs421544
rs149140966
rs115235529
rs114369833
rs8089668
rs75772575
rs62099682
rs74610886
rs140241204
rs118033520
rs75815626
rs117063560
rs62099684
rs370636
rs75559493
rs13381282
rs1506650
rs140786331
rs117622789
rs74793010
rs117479094
rs72941418
rs374277
rs118072633
rs77827765
rs140851216
rs74475317
rs302049
rs117891155
rs1506644
rs1506645
rs77393877
rs117326440
rs117037191
rs139706447
rs1506646
rs143233961
rs11875674
rs149124146
rs62099685
rs302050
rs72941429
rs302051
rs1506647
rs17541250
rs12963520
rs302053
rs302054
rs111407873
rs55990884
rs17090186
rs430233
rs17613639
rs427414
rs2068741
rs17541550
rs143011507
rs8098408
rs12185312
rs1848074
rs952171
rs4128146
rs145694686
rs17541626
rs1112655
rs9945702
rs62099686
rs55769021
rs17613844
rs117577771
rs62099688
rs7229274
rs150486286
rs7235372
rs1354763
rs117628388
rs78158619
rs8083538
rs28720821
rs112319051
rs4801027
rs117570518
rs72941449
rs79886655
rs117373383
rs118136798
rs1857918
rs1857919
rs139243467
rs8084220
rs117774229
rs6566776
rs9947360
rs1893568
rs114134959
rs56029552
rs145348336
rs78177028
rs4801028
rs9319890
rs8084464
rs17090195
rs143891732
rs28712169
rs56017575
rs11876993
rs7237217
rs7237538
rs1506651
rs140684984
rs6566783
rs6566784
rs1943084
rs1943085
rs17541925
rs10469202
rs28735462
rs62099706
rs59074505
rs143608480
rs10469122
rs9965115
rs11661448
rs9952773
rs55875648
rs62099707
rs116534082
rs4800948
rs9957480
rs117673283
rs4801029
rs4801030
rs12456814
rs79114595
rs72941474
rs116016314
rs116353895
rs10503008
rs11663804
rs118019726
rs1943086
rs7231853
rs111375778
rs950698
rs116433974
rs114532963
rs4260144
rs17090214
rs7232935
rs906162
rs62099708
rs72941485
rs906161
rs115552396
rs72941487
rs149456010
rs906160
rs117185178
rs906159
rs8092011
rs72941490
rs8094003
rs77635650
rs1354764
rs7231005
rs9966035
rs9951801
rs9945716
rs74932662
rs12605896
rs1506649
rs72941498
rs78279275
rs9950504
rs652437
rs635654
rs11661727
rs619742
rs17090219
rs117746038
rs8083814
rs589822
rs682446
rs11877055
rs56320047
rs150128456
rs665037
rs663220
rs117079782
rs111776215
rs672089
rs62099715
rs182609340
rs625628
rs117713468
rs655519
rs614585
rs17802368
rs118080901
rs112619925
rs11873068
rs9952920
rs11151966
rs139719734
rs2156253
rs62099716
rs655980
rs658224
rs683985
rs1640722
rs564106
rs597419
rs146539189
rs620024
rs632907
rs76078693
rs75581794
rs681987
rs140584184
rs683366
rs11660950
rs9962816
rs535505
rs6566822
rs675306
rs62099717
rs8099465
rs75694537
rs117215134
rs586200
rs77694823
rs608675
rs608246
rs141782568
rs596187
rs112459776
rs657518
rs609112
rs145607004
rs34379433
rs527499
rs117779157
rs3901319
rs117960423
rs492610
18:54234914_T_C
rs614382
rs140788150
rs59935210
rs686781
rs62099718
rs62099719
rs191566628
rs7242834
rs4801033
rs117929407
rs186731542
rs62099720
rs76615723
rs34903736
rs75690982
rs11659947
rs602339
rs9949821
rs9950916
rs624656
rs662893
rs645976
rs7238848
rs74527930
rs9952901
rs655784
rs654502
rs4800949
rs4801035
rs4801036
rs145267868
rs17090247
rs595343
rs78739359
rs593190
rs150544068
rs12960139
rs78054580
rs551556
rs55804567
rs8096825
rs579636
rs144001280
rs587606
rs588475
rs663359
rs76585771
rs77174351
rs489368
rs659947
rs521315
rs584951
rs35509070
rs151337216
rs75441676
rs582183
rs113721429
rs4801037
rs71353967
rs626665
rs72943251
rs641396
rs1234943
rs35546390
rs644449
rs3745043
rs496102
rs12968679
rs78781085
rs17090252
rs12457258
rs573399
rs78925903
rs688992
rs149050143
rs141114814
rs625001
rs17090257
rs17090258
rs17090259
rs77471888
rs2286984
rs11151970
rs139372497
rs4801038
rs522688
rs643116
rs144857943
```
