## Supplementary material for "Characterization of shared and ancestry-specific signals driving complex traits using multi-ancestry fine-mapping": s1.afreq

```
#CHROM	ID	REF	ALT	ALT_FREQS	OBS_CT
18	rs1261076	A	G	0.496024	1006
18	rs150458109	A	C	0.028827	1006
18	rs41515848	G	A	0.084493	1006
18	rs137875103	C	T	0.028827	1006
18	rs13381800	T	C	0.302187	1006
18	rs146599516	G	T	0.028827	1006
18	rs142300078	T	C	0.028827	1006
18	rs1942265	G	C	0.300199	1006
18	rs7241077	T	A	0.300199	1006
18	rs59117361	C	G	0.0854871	1006
18	rs149063757	G	A	0.0238569	1006
18	rs62092440	C	G	0.302187	1006
18	rs141169084	A	C	0.028827	1006
18	rs41452747	G	A	0.0586481	1006
18	rs1893431	G	A	0.412525	1006
18	rs57162287	C	G	0.11332	1006
18	rs1893430	A	G	0.415507	1006
18	rs143581847	A	G	0.0308151	1006
18	rs4800988	A	T	0.302187	1006
18	rs1942264	T	C	0.301193	1006
18	rs117279428	A	G	0.028827	1006
18	rs1261093	C	T	0.491054	1006
18	rs62092441	G	T	0.0397614	1006
18	rs1539950	C	T	0.300199	1006
18	rs1539951	T	C	0.301193	1006
18	rs62092442	T	C	0.414513	1006
18	rs62092443	C	T	0.0397614	1006
18	rs62092444	G	A	0.299205	1006
18	rs11662842	C	G	0.383698	1006
18	rs11664992	T	C	0.299205	1006
18	rs74849864	C	T	0.055666	1006
18	rs7242437	T	C	0.11332	1006
18	rs41437147	T	C	0.114314	1006
18	rs35969244	T	C	0.114314	1006
18	rs3817527	G	A	0.0576541	1006
18	rs35918540	C	T	0.0308151	1006
18	rs1261134	A	T	0.404573	1006
18	rs79151843	T	C	0.0437376	1006
18	rs73488961	T	C	0.028827	1006
18	rs56695457	C	G	0.028827	1006
18	rs76681900	T	G	0.084493	1006
18	rs148410041	A	G	0.0218688	1006
18	rs60882518	T	C	0.0596421	1006
18	rs73488963	G	A	0.028827	1006
18	rs73488965	G	C	0.028827	1006
18	rs73488967	A	G	0.0606362	1006
18	rs13380888	T	C	0.10338	1006
18	rs1261114	G	A	0.403579	1006
18	rs78161885	T	C	0.0188867	1006
18	rs73488969	G	A	0.028827	1006
18	rs73488970	T	C	0.0606362	1006
18	rs149891170	T	C	0.0168986	1006
18	rs146016468	G	T	0.0318091	1006
18	rs1261115	A	G	0.0616302	1006
18	rs113310466	G	A	0.0129225	1006
18	rs1788027	G	A	0.483101	1006
18	rs1799405	A	T	0.0616302	1006
18	rs56666482	G	A	0.0616302	1006
18	rs73488976	A	G	0.0606362	1006
18	rs113662542	T	C	0.0606362	1006
18	rs137965896	A	G	0.00894632	1006
18	rs1787251	G	A	0.0596421	1006
18	rs148483753	A	T	0.0298211	1006
18	rs1261116	A	G	0.0606362	1006
18	rs61126434	T	A	0.028827	1006
18	rs1261117	T	C	0.0596421	1006
18	rs61056739	T	C	0.028827	1006
18	rs1261118	C	T	0.402584	1006
18	rs56927536	T	G	0.0586481	1006
18	rs147914055	G	C	0.0308151	1006
18	rs139869204	A	C	0.0318091	1006
18	rs73488987	G	A	0.028827	1006
18	rs75638679	G	A	0.0318091	1006
18	rs73488991	T	C	0.028827	1006
18	rs1788031	T	C	0.028827	1006
18	rs144667792	G	C	0.0139165	1006
18	rs117456471	G	A	0.0437376	1006
18	rs1262463	A	G	0.0616302	1006
18	rs117336804	T	A	0.0328032	1006
18	rs144179444	T	A	0.0318091	1006
18	rs8090418	C	T	0.028827	1006
18	rs75389294	T	A	0.0626243	1006
18	rs1261125	A	G	0.0616302	1006
18	rs79052447	A	G	0.0646123	1006
18	rs140744903	A	G	0.0188867	1006
18	rs147409363	T	C	0.0308151	1006
18	rs1660245	T	C	0.0606362	1006
18	rs144370909	G	C	0.0318091	1006
18	rs10502997	G	C	0.00795229	1006
18	rs9955026	A	G	0.289264	1006
18	rs150946919	T	C	0.0337972	1006
18	rs139523674	G	A	0.0427435	1006
18	rs111831991	T	C	0.0467197	1006
18	rs73488997	G	C	0.0427435	1006
18	rs3794894	C	A	0.215706	1006
18	rs61023611	A	G	0.0427435	1006
18	rs75595647	G	A	0.0337972	1006
18	rs1153636	G	A	0.28827	1006
18	rs73490803	C	A	0.0427435	1006
18	rs1153637	T	G	0.390656	1006
18	rs59909085	A	C	0.0407555	1006
18	rs148369656	A	C	0.0188867	1006
18	rs72925079	A	C	0.055666	1006
18	rs141309727	T	C	0.0308151	1006
18	rs9959439	T	C	0.0258449	1006
18	rs72925081	C	T	0.0347913	1006
18	rs57244653	G	A	0.0407555	1006
18	rs147304163	G	A	0.0298211	1006
18	rs143504446	G	T	0.0109344	1006
18	rs1440474	C	G	0.0258449	1006
18	rs1440475	T	G	0.0258449	1006
18	rs28604337	C	T	0.026839	1006
18	rs10515970	C	T	0.0606362	1006
18	rs117716000	T	C	0.0407555	1006
18	rs150405926	T	C	0.0298211	1006
18	rs9952730	A	G	0.0258449	1006
18	rs139231761	G	A	0.0218688	1006
18	rs893946	C	T	0.346918	1006
18	rs73490813	C	A	0.0407555	1006
18	rs9320008	C	G	0.05666	1006
18	rs76641465	T	A	0.0397614	1006
18	rs77452859	G	A	0.0347913	1006
18	rs10515971	C	A	0.0616302	1006
18	rs139992005	G	A	0.0337972	1006
18	rs147952958	C	T	0.0337972	1006
18	rs34285397	C	T	0.0308151	1006
18	rs78196382	C	G	0.0387674	1006
18	rs114271498	C	G	0.0347913	1006
18	rs75429260	T	C	0.0318091	1006
18	rs79034601	A	G	0.0337972	1006
18	rs147449964	A	G	0.0347913	1006
18	rs72925094	C	T	0.028827	1006
18	rs116342691	T	C	0.0328032	1006
18	rs74776396	C	T	0.0228628	1006
18	rs77354126	G	A	0.0506958	1006
18	rs117588571	C	T	0.0159046	1006
18	rs11659559	C	A	0.0596421	1006
18	rs75613617	T	A	0.0328032	1006
18	rs79926379	A	G	0.0397614	1006
18	rs79118099	T	C	0.0616302	1006
18	rs1660235	C	G	0.392644	1006
18	rs1440473	T	C	0.395626	1006
18	rs74914300	T	G	0.0397614	1006
18	rs1788026	G	A	0.290258	1006
18	rs72926906	C	A	0.0328032	1006
18	rs11874871	C	T	0.0526839	1006
18	rs72926908	T	C	0.0328032	1006
18	rs116671631	T	C	0.0328032	1006
18	rs1660237	C	T	0.431412	1006
18	rs60955239	A	T	0.0397614	1006
18	rs150222706	G	C	0.0328032	1006
18	rs61602415	C	G	0.0397614	1006
18	rs57530083	C	T	0.0397614	1006
18	rs73490837	T	C	0.0397614	1006
18	rs72926911	C	G	0.028827	1006
18	rs147845905	C	T	0.0328032	1006
18	rs143289510	G	A	0.0139165	1006
18	rs56782530	G	A	0.0337972	1006
18	rs150695360	T	C	0.0328032	1006
18	rs2119291	C	T	0.0308151	1006
18	rs36027866	G	A	0.0656064	1006
18	rs75745173	T	C	0.0536779	1006
18	rs149728681	C	A	0.0328032	1006
18	rs73490839	T	C	0.0328032	1006
18	rs74965575	G	A	0.0337972	1006
18	rs113233180	G	A	0.0208748	1006
18	rs117455054	A	T	0.0149105	1006
18	rs73490841	T	A	0.0328032	1006
18	rs10164195	A	C	0.0337972	1006
18	rs1631486	G	A	0.366799	1006
18	rs1025804	T	G	0.292247	1006
18	rs144130249	A	G	0.0328032	1006
18	rs148698620	C	T	0.0337972	1006
18	rs150202082	C	T	0.0218688	1006
18	rs111422293	G	A	0.0119284	1006
18	rs112621325	A	G	0.0129225	1006
18	rs148017548	C	A	0.0337972	1006
18	rs77115755	T	C	0.0337972	1006
18	rs1660233	C	T	0.388668	1006
18	rs67800840	A	G	0.0606362	1006
18	rs62092451	A	T	0.0367793	1006
18	rs77355441	T	C	0.0347913	1006
18	rs73490853	A	C	0.0347913	1006
18	rs73490856	A	G	0.0337972	1006
18	rs8092679	G	A	0.0347913	1006
18	rs73490861	G	A	0.0337972	1006
18	rs10503000	A	G	0.027833	1006
18	rs151289957	T	A	0.0337972	1006
18	rs1660241	G	A	0.292247	1006
18	rs145274204	T	C	0.0337972	1006
18	rs148233407	C	A	0.0328032	1006
18	rs112048489	C	T	0.0347913	1006
18	rs1630422	A	T	0.962227	1006
18	rs1660242	A	T	0.431412	1006
18	rs41421645	T	A	0.0377734	1006
18	rs1440476	C	G	0.390656	1006
18	rs73492930	C	T	0.0337972	1006
18	rs111813441	A	G	0.0337972	1006
18	rs1011392	A	G	0.331014	1006
18	rs144534295	A	G	0.0337972	1006
18	rs2043961	A	G	0.230616	1006
18	rs112167885	G	A	0.0198807	1006
18	rs141437471	C	T	0.0328032	1006
18	rs150900799	A	G	0.0328032	1006
18	rs73492933	G	A	0.0367793	1006
18	rs58240695	G	A	0.0347913	1006
18	rs1788030	C	T	0.479125	1006
18	rs73492937	G	A	0.0337972	1006
18	rs1623427	G	C	0.323062	1006
18	rs1621581	C	T	0.375746	1006
18	rs9955697	A	T	0.116302	1006
18	rs149344987	A	T	0.0337972	1006
18	rs1788025	A	C	0.399602	1006
18	rs17594301	T	C	0.100398	1006
18	rs118145728	C	T	0.00497018	1006
18	rs9646596	G	A	0.0337972	1006
18	rs1348047	G	T	0.27336	1006
18	rs17594358	A	G	0.054672	1006
18	rs1788019	G	A	0.27336	1006
18	rs72926932	A	C	0.0675944	1006
18	rs1893508	G	C	0.0298211	1006
18	rs9950000	C	T	0.39165	1006
18	rs73492947	C	T	0.0328032	1006
18	rs73492948	G	A	0.0357853	1006
18	rs9958125	A	G	0.126243	1006
18	rs9320010	A	G	0.39165	1006
18	rs3794891	C	A	0.265408	1006
18	rs73492955	C	T	0.0328032	1006
18	rs11152363	G	A	0.201789	1006
18	rs75037433	T	C	0.0328032	1006
18	rs17594526	C	T	0.0328032	1006
18	rs6567314	A	T	0.384692	1006
18	rs28602385	G	A	0.384692	1006
18	rs113229164	G	T	0.0178926	1006
18	rs12607679	T	C	0.265408	1006
18	rs75741749	T	C	0.0328032	1006
18	rs3794889	G	C	0.265408	1006
18	rs11877568	C	T	0.0149105	1006
18	rs17594610	A	G	0.0119284	1006
18	rs4801149	G	C	0.263419	1006
18	rs78322266	G	T	0.0328032	1006
18	rs17594665	G	A	0.0328032	1006
18	rs12605773	A	G	0.384692	1006
18	rs2872041	G	A	0.473161	1006
18	rs4801150	C	T	0.266402	1006
18	rs17089778	T	G	0.0228628	1006
18	rs17594721	A	G	0.0328032	1006
18	rs1020169	T	A	0.264414	1006
18	rs11152369	A	C	0.0328032	1006
18	rs17509991	G	A	0.0328032	1006
18	rs7238888	A	G	0.267396	1006
18	rs17594834	G	A	0.0168986	1006
18	rs7235757	G	A	0.315109	1006
18	rs118153070	C	A	0.00994036	1006
18	rs17510124	T	C	0.0328032	1006
18	rs2958178	C	T	0.39165	1006
18	rs72926954	C	T	0.0675944	1006
18	rs17522826	G	A	0.199801	1006
18	rs73492977	A	G	0.0328032	1006
18	rs2043962	A	C	0.873757	1006
18	rs2958165	G	A	0.265408	1006
18	rs2958171	C	T	0.382704	1006
18	rs146044997	A	G	0.0188867	1006
18	rs56102710	G	A	0.0159046	1006
18	rs7228846	A	G	0.0328032	1006
18	rs17595065	A	G	0.0168986	1006
18	rs2958175	G	A	0.265408	1006
18	rs8089309	A	C	0.0328032	1006
18	rs116913543	G	A	0.0178926	1006
18	rs10503001	C	A	0.0159046	1006
18	rs17089789	T	C	0.0248509	1006
18	rs72926962	C	T	0.0675944	1006
18	rs72926963	G	A	0.0675944	1006
18	rs17595212	T	C	0.0328032	1006
18	rs2958186	C	T	0.2833	1006
18	rs2919446	A	G	0.393638	1006
18	rs2958161	T	C	0.266402	1006
18	rs9951064	T	C	0.0248509	1006
18	rs1371833	G	T	0.0328032	1006
18	rs1371832	C	T	0.0328032	1006
18	rs2119292	C	T	0.871769	1006
18	rs141810681	C	T	0.0258449	1006
18	rs148032875	T	C	0.0258449	1006
18	rs2860511	G	A	0.282306	1006
18	rs2958162	T	C	0.316103	1006
18	rs2919451	C	T	0.383698	1006
18	rs2919450	G	T	0.265408	1006
18	rs72926972	C	A	0.0675944	1006
18	rs17089803	A	C	0.0168986	1006
18	rs78281202	T	C	0.0328032	1006
18	rs73477256	C	T	0.0328032	1006
18	rs2958163	T	C	0.481113	1006
18	rs11873788	G	T	0.0168986	1006
18	rs1440477	C	T	0.265408	1006
18	rs79589198	C	T	0.0159046	1006
18	rs2958166	C	T	0.265408	1006
18	rs72926982	T	A	0.0675944	1006
18	rs7229740	C	T	0.0168986	1006
18	rs12103957	C	T	0.0168986	1006
18	rs2958169	C	T	0.282306	1006
18	rs8098843	C	T	0.264414	1006
18	rs116464595	T	C	0.0238569	1006
18	rs11877936	A	T	0.0238569	1006
18	rs118117804	C	T	0.0328032	1006
18	rs4374254	T	C	0.709742	1006
18	rs73477270	T	C	0.0328032	1006
18	rs73477273	G	A	0.0328032	1006
18	rs8095770	T	C	0.0646123	1006
18	rs147058572	T	G	0.0168986	1006
18	rs34461547	C	T	0.0437376	1006
18	rs8096211	A	G	0.0248509	1006
18	rs76731597	C	T	0.0238569	1006
18	rs7227418	A	G	0.0248509	1006
18	rs9320016	T	C	0.609344	1006
18	rs73477275	A	G	0.0328032	1006
18	rs4524013	T	C	0.265408	1006
18	rs8086014	G	T	0.0238569	1006
18	rs8086206	C	G	0.0258449	1006
18	rs4500831	G	A	0.708748	1006
18	rs7229456	T	C	0.71173	1006
18	rs9962014	C	T	0.026839	1006
18	rs149898726	G	A	0.0109344	1006
18	rs7240481	G	A	0.710736	1006
18	rs12967143	G	C	0.697813	1006
18	rs12963463	C	T	0.705765	1006
18	rs76522571	G	T	0.0377734	1006
18	rs12958048	A	G	0.668986	1006
18	rs12969553	C	T	0.621272	1006
18	rs4801154	C	T	0.276342	1006
18	rs9951694	G	A	0.0178926	1006
18	rs72928904	C	G	0.0477137	1006
18	rs4341827	G	A	0.621272	1006
18	rs4468713	C	T	0.629225	1006
18	rs7228159	A	T	0.66501	1006
18	rs117171785	G	A	0.00695825	1006
18	rs9967315	C	T	0.0178926	1006
18	rs56356133	T	C	0.0357853	1006
18	rs56299223	C	T	0.0357853	1006
18	rs72928910	T	C	0.0477137	1006
18	rs7236656	G	A	0.622266	1006
18	rs17595731	G	C	0.0367793	1006
18	rs72928911	G	A	0.0497018	1006
18	rs149726027	T	A	0.0357853	1006
18	rs72928914	C	A	0.0477137	1006
18	rs7231748	A	G	0.294235	1006
18	rs10503002	C	T	0.200795	1006
18	rs4408617	C	T	0.00695825	1006
18	rs80116403	A	G	0.0357853	1006
18	rs4801156	C	T	0.952286	1006
18	rs117978154	C	A	0.0695825	1006
18	rs9947720	T	C	0.915507	1006
18	rs2958172	C	T	0.952286	1006
18	rs1452789	T	A	0.630219	1006
18	rs77679524	C	T	0.0367793	1006
18	rs1452788	A	G	0.272366	1006
18	rs74420648	T	C	0.0258449	1006
18	rs112487824	T	C	0.00695825	1006
18	rs73479253	C	T	0.0377734	1006
18	rs117329455	C	T	0.0208748	1006
18	rs78803556	G	A	0.054672	1006
18	rs114647162	T	G	0.0477137	1006
18	rs72928929	T	C	0.0725646	1006
18	rs73479257	T	G	0.0387674	1006
18	rs72928933	G	A	0.0477137	1006
18	rs12606995	G	C	0.272366	1006
18	rs72928936	G	A	0.0477137	1006
18	rs896686	T	G	0.157058	1006
18	rs732779	A	G	0.298211	1006
18	rs732780	C	T	0.00497018	1006
18	rs116973193	G	A	0.0308151	1006
18	rs72928943	A	T	0.0477137	1006
18	rs9966430	T	G	0.298211	1006
18	rs2924321	G	A	0.526839	1006
18	rs72928950	G	C	0.0477137	1006
18	rs72928953	A	G	0.0159046	1006
18	rs56127529	T	C	0.0477137	1006
18	rs55776938	T	A	0.0477137	1006
18	rs17089826	C	T	0.0636183	1006
18	rs117247506	C	A	0.0129225	1006
18	rs73479266	G	T	0.0377734	1006
18	rs62091167	A	C	0.207753	1006
18	rs3760600	C	A	0.582505	1006
18	rs72928959	C	T	0.0467197	1006
18	rs2924328	T	C	0.416501	1006
18	rs11662243	T	C	0.0337972	1006
18	rs1377242	C	T	0.0467197	1006
18	rs1377243	T	C	0.589463	1006
18	rs72928962	C	T	0.0467197	1006
18	rs17511376	C	T	0.0377734	1006
18	rs2924329	G	A	0.281312	1006
18	rs138032432	G	A	0.0178926	1006
18	rs76279974	C	T	0.0258449	1006
18	rs115758894	G	A	0.0735586	1006
18	rs139849098	A	G	0.0149105	1006
18	rs72928968	G	A	0.0467197	1006
18	rs17596267	T	A	0.0377734	1006
18	rs12326678	C	T	0.0646123	1006
18	rs80007062	T	G	0.0377734	1006
18	rs75461791	T	C	0.0377734	1006
18	rs7233312	C	T	0.473161	1006
18	rs76155870	A	T	0.0159046	1006
18	rs143264374	G	C	0.0337972	1006
18	rs76577540	T	C	0.0914513	1006
18	rs72930740	C	T	0.0467197	1006
18	rs117427928	T	G	0.0337972	1006
18	rs2924331	T	C	0.620278	1006
18	rs8086784	C	T	0.0119284	1006
18	rs8090422	G	C	0.0119284	1006
18	rs76232056	G	A	0.0159046	1006
18	rs182735775	C	G	0.00695825	1006
18	rs148421571	A	G	0.0506958	1006
18	rs2958182	A	T	0.671968	1006
18	rs17511755	G	C	0.0437376	1006
18	rs2958183	A	G	0.286282	1006
18	rs72930755	T	C	0.0506958	1006
18	rs72930757	T	C	0.0506958	1006
18	rs2958184	A	C	0.286282	1006
18	rs2924332	T	C	0.286282	1006
18	rs72930759	T	C	0.0506958	1006
18	rs140282719	T	C	0.0506958	1006
18	rs147358516	C	T	0.0159046	1006
18	rs17596722	C	T	0.209742	1006
18	rs72930763	A	C	0.0506958	1006
18	rs9960767	A	C	0.055666	1006
18	rs2924333	T	C	0.392644	1006
18	rs76686327	T	C	0.0218688	1006
18	rs1993193	G	A	0.0506958	1006
18	rs113364928	T	C	0.0248509	1006
18	rs111458608	T	A	0.0198807	1006
18	rs72930767	G	C	0.0506958	1006
18	rs72930769	A	G	0.0506958	1006
18	rs77857012	G	A	0.0168986	1006
18	rs2060889	T	G	0.28827	1006
18	rs72930774	A	G	0.0506958	1006
18	rs2958187	C	A	0.392644	1006
18	rs55794506	G	A	0.0506958	1006
18	rs72930780	C	T	0.0506958	1006
18	rs79301837	G	A	0.0437376	1006
18	rs2924335	C	T	0.287276	1006
18	rs62091170	T	C	0.0248509	1006
18	rs2924336	G	A	0.569583	1006
18	rs72930787	C	T	0.0506958	1006
18	rs4801157	C	T	0.176938	1006
18	rs56016607	A	G	0.0506958	1006
18	rs2958188	T	C	0.569583	1006
18	rs17596974	C	T	0.0437376	1006
18	rs17596995	G	A	0.208748	1006
18	rs2958189	T	C	0.39165	1006
18	rs2060886	T	C	0.569583	1006
18	rs17089841	T	C	0.0198807	1006
18	rs12327270	A	G	0.054672	1006
18	rs3017183	C	T	0.662028	1006
18	rs1037430	T	C	0.0914513	1006
18	rs190227664	C	T	0.0119284	1006
18	rs72930799	G	A	0.0328032	1006
18	rs2958158	G	C	0.78827	1006
18	rs17512480	T	A	0.0357853	1006
18	rs2924338	C	T	0.78827	1006
18	rs76786109	T	C	0.0159046	1006
18	rs12956276	G	A	0.34493	1006
18	rs55812411	T	A	0.16501	1006
18	rs56273376	C	G	0.0944334	1006
18	rs1452791	A	G	0.585487	1006
18	rs17597288	A	G	0.117296	1006
18	rs9957668	T	C	0.347913	1006
18	rs9954890	A	T	0.336978	1006
18	rs9964328	G	C	0.336978	1006
18	rs67387556	G	A	0.230616	1006
18	rs77470861	T	G	0.00795229	1006
18	rs8090106	T	C	0.335984	1006
18	rs17089851	C	T	0.335984	1006
18	rs72932708	C	G	0.173956	1006
18	rs200677372	A	C	0.210736	1006
18	rs75170353	T	A	0.105368	1006
18	rs624244	G	A	0.639165	1006
18	rs78769229	G	A	0.105368	1006
18	rs12606243	C	T	0.105368	1006
18	rs76858784	G	A	0.213718	1006
18	rs627685	T	C	0.304175	1006
18	rs1011565	G	A	0.105368	1006
18	rs2060888	A	G	0.105368	1006
18	rs72932713	T	C	0.0526839	1006
18	rs9948513	G	A	0.667992	1006
18	rs9965067	T	A	0.667992	1006
18	rs9965195	T	C	0.663022	1006
18	rs10401120	C	T	0.0447316	1006
18	rs35371867	G	A	0.666004	1006
18	rs9949107	A	G	0.661034	1006
18	rs117815031	C	A	0.0139165	1006
18	rs10503003	G	C	0.00596421	1006
18	rs17512836	T	C	0.0328032	1006
18	rs7240986	G	A	0.379722	1006
18	rs28395341	G	A	0.0109344	1006
18	rs4801158	T	C	0.661034	1006
18	rs141249972	T	C	0.0238569	1006
18	rs72627231	C	T	0.333996	1006
18	rs7235482	T	C	0.0109344	1006
18	rs74548930	T	C	0.105368	1006
18	rs4800990	C	T	0.579523	1006
18	rs4458089	A	T	0.666998	1006
18	rs4572488	T	C	0.666998	1006
18	rs12968271	A	G	0.666998	1006
18	rs619466	A	G	0.902584	1006
18	rs17089876	T	C	0.0884692	1006
18	rs150005198	T	G	0.0129225	1006
18	rs117976985	T	A	0.0109344	1006
18	rs17597786	T	C	0.11829	1006
18	rs9636107	A	G	0.49006	1006
18	rs2123389	G	A	0.666998	1006
18	rs17597863	A	G	0.0357853	1006
18	rs72932724	A	G	0.129225	1006
18	rs78431385	C	T	0.0347913	1006
18	rs658905	A	C	0.61332	1006
18	rs150565868	A	G	0.0347913	1006
18	rs611439	C	T	0.914513	1006
18	rs17597926	G	A	0.0337972	1006
18	rs1452787	A	G	0.297217	1006
18	rs1319637	A	G	0.176938	1006
18	rs111510094	T	C	0.0188867	1006
18	rs17089887	T	C	0.0884692	1006
18	rs17513240	A	T	0.176938	1006
18	rs117826375	C	T	0.0248509	1006
18	rs613872	G	T	0.823062	1006
18	rs12607857	G	A	0.0874751	1006
18	rs79318721	G	C	0.0606362	1006
18	rs658977	G	A	0.182903	1006
18	rs2123392	T	C	0.358847	1006
18	rs12963873	T	A	0.176938	1006
18	rs581653	A	T	0.176938	1006
18	rs117300425	A	G	0.0188867	1006
18	rs117637263	G	A	0.026839	1006
18	rs72932738	T	C	0.0149105	1006
18	rs113220896	C	T	0.0357853	1006
18	rs587136	T	C	0.175944	1006
18	rs682026	T	C	0.95825	1006
18	rs76969677	T	C	0.0168986	1006
18	rs17598366	A	G	0.0337972	1006
18	rs584564	A	G	0.914513	1006
18	rs72932743	G	A	0.183897	1006
18	rs17598416	G	T	0.028827	1006
18	rs112945363	C	T	0.0188867	1006
18	rs66791238	T	C	0.219682	1006
18	rs28607662	T	C	0.084493	1006
18	rs34533676	G	A	0.0646123	1006
18	rs113055896	T	G	0.0188867	1006
18	rs56839141	T	C	0.0119284	1006
18	rs8098032	T	C	0.175944	1006
18	rs72627232	G	A	0.141153	1006
18	rs41396445	C	A	0.359841	1006
18	rs74509138	T	C	0.0437376	1006
18	rs11151167	A	T	0.133201	1006
18	rs618869	T	C	0.860835	1006
18	rs12456652	A	C	0.167992	1006
18	rs79703067	T	C	0.0188867	1006
18	rs17598729	T	C	0.167992	1006
18	rs4144686	G	A	0.167992	1006
18	rs12455881	G	A	0.167992	1006
18	rs599550	G	A	0.845924	1006
18	rs34603418	C	T	0.167992	1006
18	rs75754713	G	A	0.0526839	1006
18	rs72932757	C	T	0.201789	1006
18	rs12457949	A	G	0.175944	1006
18	rs13381608	C	T	0.185885	1006
18	rs590076	G	A	0.351889	1006
18	rs34556259	C	T	0.175944	1006
18	rs57884215	G	A	0.175944	1006
18	rs596668	A	G	0.859841	1006
18	rs66485076	G	A	0.175944	1006
18	rs145451952	C	T	0.0248509	1006
18	rs17061809	C	G	0.135189	1006
18	rs113477183	A	T	0.0109344	1006
18	rs35178579	G	A	0.175944	1006
18	rs17514172	C	T	0.175944	1006
18	rs34341606	G	C	0.175944	1006
18	rs682245	T	C	0.532803	1006
18	rs17514242	C	G	0.350895	1006
18	rs12455205	A	G	0.176938	1006
18	rs57756389	G	T	0.0119284	1006
18	rs635538	G	A	0.908549	1006
18	rs12458118	T	A	0.532803	1006
18	rs9951280	G	A	0.532803	1006
18	rs10871582	G	T	0.349901	1006
18	rs2156008	A	G	0.0984095	1006
18	rs616580	A	G	0.467197	1006
18	rs1642313	C	T	0.467197	1006
18	rs72932792	C	T	0.084493	1006
18	rs78526562	A	C	0.0487078	1006
18	rs118134308	A	G	0.0337972	1006
18	rs17514601	G	A	0.196819	1006
18	rs8090341	T	C	0.525845	1006
18	rs644279	T	C	0.468191	1006
18	rs148012797	C	A	0.0427435	1006
18	rs12457157	G	A	0.525845	1006
18	rs17527346	T	C	0.0337972	1006
18	rs112311990	C	T	0.0337972	1006
18	rs12103984	G	A	0.531809	1006
18	rs78294462	G	A	0.0337972	1006
18	rs190710584	G	A	0.0119284	1006
18	rs6566169	A	C	0.524851	1006
18	rs111935424	T	C	0.0109344	1006
18	rs7236100	A	G	0.284294	1006
18	rs77891683	T	C	0.0218688	1006
18	rs35691742	T	G	0.525845	1006
18	rs8096777	A	G	0.284294	1006
18	rs34733940	A	C	0.176938	1006
18	rs189990017	T	G	0.00795229	1006
18	rs72934723	A	G	0.0337972	1006
18	rs12458015	T	C	0.348907	1006
18	rs1421024	A	G	0.567594	1006
18	rs1421025	G	C	0.5666	1006
18	rs660010	G	C	0.135189	1006
18	rs76888488	A	G	0.0337972	1006
18	rs9946669	A	G	0.5666	1006
18	rs652749	T	A	0.0864811	1006
18	rs79526326	G	A	0.00695825	1006
18	rs17089911	T	A	0.526839	1006
18	rs663118	C	T	0.4334	1006
18	rs11151206	T	C	0.5666	1006
18	rs619442	T	C	0.434394	1006
18	rs605951	G	A	0.434394	1006
18	rs651350	A	G	0.135189	1006
18	rs144886295	C	T	0.0427435	1006
18	rs652714	G	A	0.135189	1006
18	rs77057028	G	A	0.0149105	1006
18	rs56142542	G	T	0.565606	1006
18	rs9956444	C	A	0.0129225	1006
18	rs652447	G	T	0.434394	1006
18	rs12964264	C	T	0.176938	1006
18	rs77531971	T	C	0.0198807	1006
18	rs12965620	A	C	0.0238569	1006
18	rs12458731	C	T	0.565606	1006
18	rs607664	G	A	0.434394	1006
18	rs899103	A	G	0.434394	1006
18	rs676735	A	T	0.434394	1006
18	rs4800992	C	A	0.564612	1006
18	rs590949	A	G	0.434394	1006
18	rs629376	G	A	0.135189	1006
18	rs116960059	C	G	0.0308151	1006
18	rs796742	C	T	0.434394	1006
18	rs796741	C	T	0.435388	1006
18	rs784231	G	C	0.434394	1006
18	rs784229	T	C	0.434394	1006
18	rs79476595	A	G	0.0347913	1006
18	rs784227	G	A	0.434394	1006
18	rs804200	T	C	0.434394	1006
18	rs631957	A	G	0.434394	1006
18	rs675637	C	T	0.434394	1006
18	rs687902	A	G	0.434394	1006
18	rs11659764	T	A	0.0447316	1006
18	rs7245175	A	G	0.565606	1006
18	rs591693	G	A	0.435388	1006
18	rs611347	C	T	0.0407555	1006
18	rs62091195	C	T	0.0198807	1006
18	rs611775	C	T	0.135189	1006
18	rs639590	G	A	0.434394	1006
18	rs635474	G	A	0.434394	1006
18	rs78460675	A	G	0.0159046	1006
18	rs145184385	A	C	0.028827	1006
18	rs71352212	G	A	0.00894632	1006
18	rs2111564	G	A	0.565606	1006
18	rs668439	A	G	0.434394	1006
18	rs75828199	C	A	0.0337972	1006
18	rs1031831	C	A	0.348907	1006
18	rs784220	G	C	0.864811	1006
18	rs56096225	C	T	0.0626243	1006
18	rs11151224	C	T	0.565606	1006
18	rs784219	G	A	0.913519	1006
18	rs784218	T	G	0.864811	1006
18	rs784217	C	G	0.565606	1006
18	rs34183318	A	G	0.176938	1006
18	rs62091211	G	A	0.300199	1006
18	rs784216	T	G	0.565606	1006
18	rs28646213	G	T	0.0129225	1006
18	rs78493974	C	T	0.0417495	1006
18	rs12457071	C	A	0.525845	1006
18	rs141925678	C	T	0.0149105	1006
18	rs8095944	T	A	0.0129225	1006
18	rs117805759	G	A	0.0168986	1006
18	rs117094174	A	G	0.0188867	1006
18	rs118034103	A	T	0.0347913	1006
18	rs76431570	G	A	0.05666	1006
18	rs9946839	T	C	0.565606	1006
18	rs2901982	C	T	0.526839	1006
18	rs1421022	G	A	0.00596421	1006
18	rs72936874	A	G	0.0337972	1006
18	rs12456600	T	C	0.523857	1006
18	rs116852645	C	T	0.0477137	1006
18	rs184332798	G	A	0.0337972	1006
18	rs1642294	C	G	0.862823	1006
18	rs34704381	G	A	0.523857	1006
18	rs77268215	C	T	0.0994036	1006
18	rs11662998	T	C	0.523857	1006
18	rs899104	G	A	0.524851	1006
18	rs140208480	A	C	0.027833	1006
18	rs784258	T	C	0.859841	1006
18	rs147039096	C	T	0.00795229	1006
18	rs784257	T	C	0.813121	1006
18	rs784256	G	A	0.813121	1006
18	rs8097418	C	T	0.0149105	1006
18	rs17089925	C	T	0.0994036	1006
18	rs784255	G	T	0.501988	1006
18	rs4800994	C	T	0.176938	1006
18	rs813043	A	G	0.501988	1006
18	rs17527878	C	T	0.389662	1006
18	rs784254	C	T	0.501988	1006
18	rs36084065	A	C	0.00596421	1006
18	rs77190311	G	T	0.0178926	1006
18	rs711745	G	C	0.501988	1006
18	rs784253	G	A	0.0467197	1006
18	rs28758902	C	T	0.455268	1006
18	rs75425167	G	A	0.0228628	1006
18	rs784252	T	A	0.0467197	1006
18	rs117971070	C	T	0.0159046	1006
18	rs12458596	A	G	0.390656	1006
18	rs784251	C	T	0.503976	1006
18	rs784250	A	G	0.917495	1006
18	rs57820851	G	T	0.384692	1006
18	rs77882218	T	C	0.0377734	1006
18	rs139774501	G	A	0.00994036	1006
18	rs4800995	G	A	0.786282	1006
18	rs784237	T	A	0.843936	1006
18	rs74991938	A	G	0.00695825	1006
18	rs78163173	G	C	0.0149105	1006
18	rs796743	A	G	0.845924	1006
18	rs7227376	T	A	0.17495	1006
18	rs8099157	G	A	0.224652	1006
18	rs784238	T	C	0.845924	1006
18	rs58541785	A	G	0.224652	1006
18	rs9945725	A	G	0.184891	1006
18	rs66669275	T	C	0.383698	1006
18	rs56992108	C	T	0.383698	1006
18	rs60106272	C	A	0.383698	1006
18	rs3919557	C	T	0.60835	1006
18	rs6566219	C	T	0.184891	1006
18	rs36059932	G	T	0.17495	1006
18	rs34984088	G	A	0.224652	1006
18	rs74422567	G	T	0.0208748	1006
18	rs12959148	G	A	0.224652	1006
18	rs11873199	G	A	0.184891	1006
18	rs17528154	A	C	0.2167	1006
18	rs12455055	C	T	0.383698	1006
18	rs113863887	T	C	0.0248509	1006
18	rs11665413	T	C	0.384692	1006
18	rs56161077	G	A	0.224652	1006
18	rs17600287	G	A	0.224652	1006
18	rs784234	G	A	0.840954	1006
18	rs784235	A	G	0.840954	1006
18	rs138658189	C	T	0.0248509	1006
18	rs784233	C	T	0.0467197	1006
18	rs4800996	C	T	0.794235	1006
18	rs35554103	T	C	0.224652	1006
18	rs61269817	A	G	0.158052	1006
18	rs11876635	C	T	0.384692	1006
18	rs56027712	G	A	0.225646	1006
18	rs3745044	C	T	0.794235	1006
18	rs28525036	A	C	0.183897	1006
18	rs28600976	G	A	0.184891	1006
18	rs12456049	A	G	0.409543	1006
18	rs12456612	T	C	0.407555	1006
18	rs56285026	G	C	0.411531	1006
18	rs784232	T	C	0.848907	1006
18	rs9959943	T	C	0.406561	1006
18	rs9957855	A	G	0.406561	1006
18	rs12956282	A	G	0.406561	1006
18	rs12960151	A	G	0.406561	1006
18	rs17089932	C	T	0.236581	1006
18	rs1421023	T	G	0.405567	1006
18	rs4800997	A	T	0.220676	1006
18	rs4800998	T	A	0.170974	1006
18	rs1642295	T	C	0.0477137	1006
18	rs4800933	C	T	0.17495	1006
18	rs4800999	C	G	0.170974	1006
18	rs9960987	C	T	0.15507	1006
18	rs59355765	C	T	0.149105	1006
18	rs12327494	G	A	0.252485	1006
18	rs754882	T	C	0.254473	1006
18	rs784239	A	G	0.0467197	1006
18	rs117728775	G	A	0.0109344	1006
18	rs784240	T	C	0.0467197	1006
18	rs12968519	C	G	0.253479	1006
18	rs12326693	C	T	0.253479	1006
18	rs12326688	G	A	0.253479	1006
18	rs784241	T	G	0.0467197	1006
18	rs149883618	T	C	0.0347913	1006
18	rs784242	A	G	0.300199	1006
18	rs71352214	G	A	0.253479	1006
18	rs72932563	G	A	0.026839	1006
18	rs1362781	G	A	0.253479	1006
18	rs784243	A	T	0.0467197	1006
18	rs12967215	A	G	0.0636183	1006
18	rs12455906	C	G	0.253479	1006
18	rs7244737	G	A	0.407555	1006
18	rs72932565	A	G	0.0914513	1006
18	rs17600763	A	T	0.253479	1006
18	rs17528693	G	A	0.0139165	1006
18	rs2306163	T	G	0.303181	1006
18	rs2306164	G	C	0.407555	1006
18	rs3816653	T	C	0.303181	1006
18	rs189973157	A	C	0.0109344	1006
18	rs139339362	C	T	0.0109344	1006
18	rs931040	C	T	0.849901	1006
18	rs931041	C	A	0.104374	1006
18	rs17536	G	A	0.15507	1006
18	rs12969473	T	G	0.253479	1006
18	rs73494715	T	G	0.156064	1006
18	rs17528	T	C	0.15507	1006
18	rs12965363	C	T	0.300199	1006
18	rs6566233	T	C	0.454274	1006
18	rs2861344	G	A	0.454274	1006
18	rs12961717	C	G	0.306163	1006
18	rs2126786	T	C	0.851889	1006
18	rs62091221	G	C	0.104374	1006
18	rs9952704	G	A	0.104374	1006
18	rs9947593	T	C	0.851889	1006
18	rs8097498	A	G	0.44334	1006
18	rs72932578	C	T	0.0526839	1006
18	rs28719468	T	C	0.154076	1006
18	rs9951562	G	A	0.10338	1006
18	rs9952111	G	A	0.154076	1006
18	rs72932579	A	G	0.0735586	1006
18	rs7245109	A	C	0.10338	1006
18	rs56056732	C	T	0.255467	1006
18	rs56152138	C	A	0.255467	1006
18	rs4996482	C	A	0.307157	1006
18	rs7235891	T	C	0.456262	1006
18	rs899100	T	C	0.306163	1006
18	rs899101	T	C	0.306163	1006
18	rs899102	A	G	0.409543	1006
18	rs11151321	T	C	0.314115	1006
18	rs12455398	A	G	0.264414	1006
18	rs12456030	A	G	0.700795	1006
18	rs2169688	T	C	0.700795	1006
18	rs2169687	A	G	0.700795	1006
18	rs2126788	T	C	0.850895	1006
18	rs4801000	A	G	0.388668	1006
18	rs62091222	C	A	0.0228628	1006
18	rs4455053	T	A	0.700795	1006
18	rs7226741	G	C	0.10338	1006
18	rs2861345	A	T	0.700795	1006
18	rs922394	G	A	0.700795	1006
18	rs7233731	C	A	0.0467197	1006
18	rs13313612	C	T	0.306163	1006
18	rs8090270	A	C	0.700795	1006
18	rs1382119	C	T	0.395626	1006
18	rs2086066	G	T	0.0467197	1006
18	rs5009456	T	A	0.395626	1006
18	rs958714	A	C	0.701789	1006
18	rs75363678	C	A	0.0467197	1006
18	rs1382118	C	T	0.805169	1006
18	rs1382117	G	A	0.701789	1006
18	rs77003123	A	T	0.0427435	1006
18	rs2126787	G	A	0.851889	1006
18	rs11151327	C	G	0.39662	1006
18	rs8091837	T	C	0.748509	1006
18	rs3943320	C	G	0.389662	1006
18	rs35968451	C	A	0.306163	1006
18	rs1031830	G	A	0.701789	1006
18	rs1031829	G	A	0.850895	1006
18	rs140279447	G	T	0.331014	1006
18	rs58318242	G	C	0.331014	1006
18	rs67526282	T	C	0.331014	1006
18	rs34771881	C	T	0.319085	1006
18	rs4603647	C	G	0.331014	1006
18	rs11151343	C	T	0.331014	1006
18	rs12605940	T	C	0.331014	1006
18	rs12605499	A	T	0.331014	1006
18	rs12606645	A	G	0.331014	1006
18	rs2221526	C	T	0.650099	1006
18	rs79849041	A	C	0.0337972	1006
18	rs12455722	G	A	0.319085	1006
18	rs1477942	G	T	0.331014	1006
18	rs17601129	A	T	0.054672	1006
18	rs1531519	T	C	0.632207	1006
18	rs1531518	G	A	0.32008	1006
18	rs1532897	G	A	0.203777	1006
18	rs1532896	C	T	0.203777	1006
18	rs71352216	A	G	0.0258449	1006
18	rs7244531	T	C	0.321074	1006
18	rs148795643	C	T	0.00994036	1006
18	rs62091246	T	C	0.321074	1006
18	rs804295	A	G	0.529821	1006
18	rs12455831	T	C	0.0695825	1006
18	rs72627233	T	G	0.206759	1006
18	rs9956897	A	T	0.203777	1006
18	rs9944650	G	A	0.203777	1006
18	rs11151358	C	T	0.104374	1006
18	rs72627234	G	A	0.206759	1006
18	rs8085454	A	C	0.321074	1006
18	rs72934520	C	T	0.135189	1006
18	rs812738	T	C	0.323062	1006
18	rs17601312	T	C	0.323062	1006
18	rs12605144	G	A	0.124254	1006
18	rs12605336	C	A	0.200795	1006
18	rs9636056	A	G	0.200795	1006
18	rs784330	C	T	0.525845	1006
18	rs9319731	G	A	0.200795	1006
18	rs3105602	T	C	0.525845	1006
18	rs12605156	A	T	0.200795	1006
18	rs1553597	C	G	0.67495	1006
18	rs148967995	A	G	0.00994036	1006
18	rs117387607	G	A	0.0347913	1006
18	rs9959500	G	A	0.198807	1006
18	rs57984515	T	G	0.198807	1006
18	rs117484606	G	A	0.0129225	1006
18	rs7242862	G	T	0.846918	1006
18	rs7233695	T	G	0.648111	1006
18	rs1506630	G	T	0.198807	1006
18	rs34712402	A	T	0.0357853	1006
18	rs146177328	G	A	0.00795229	1006
18	rs11151372	G	A	0.481113	1006
18	rs12455051	C	T	0.799205	1006
18	rs937831	C	T	0.481113	1006
18	rs118125340	A	C	0.0357853	1006
18	rs8095075	G	A	0.316103	1006
18	rs2862256	C	T	0.798211	1006
18	rs9955295	G	C	0.199801	1006
18	rs1814777	C	T	0.798211	1006
18	rs12604708	T	G	0.124254	1006
18	rs62091249	A	G	0.331014	1006
18	rs12455625	C	T	0.151093	1006
18	rs62091250	C	T	0.797217	1006
18	rs35421772	G	A	0.312127	1006
18	rs79828098	C	T	0.0258449	1006
18	rs11151377	C	T	0.797217	1006
18	rs11662985	G	A	0.190855	1006
18	rs1553600	G	A	0.798211	1006
18	rs11151379	G	A	0.200795	1006
18	rs2135520	C	T	0.0864811	1006
18	rs13380893	G	A	0.190855	1006
18	rs72934543	G	A	0.0387674	1006
18	rs4637006	C	T	0.324056	1006
18	rs7233004	G	T	0.472167	1006
18	rs6566299	T	A	0.806163	1006
18	rs10871620	A	T	0.476143	1006
18	rs77452106	G	A	0.0586481	1006
18	rs72934552	T	A	0.0964215	1006
18	rs6650723	T	C	0.476143	1006
18	rs12454407	A	G	0.477137	1006
18	rs20370	T	G	0.477137	1006
18	rs10871622	T	C	0.865805	1006
18	rs13381961	G	A	0.0347913	1006
18	rs73957222	C	T	0.132207	1006
18	rs7228225	A	T	0.617296	1006
18	rs73957224	G	A	0.132207	1006
18	rs141949978	C	T	0.00894632	1006
18	rs9675567	A	T	0.616302	1006
18	rs56108467	A	T	0.128231	1006
18	rs8092776	G	A	0.616302	1006
18	rs7243690	T	G	0.128231	1006
18	rs72934570	C	T	0.0815109	1006
18	rs73957225	G	A	0.127237	1006
18	rs7234284	G	C	0.127237	1006
18	rs55667542	C	T	0.173956	1006
18	rs870778	T	A	0.100398	1006
18	rs117426676	C	T	0.00894632	1006
18	rs17089986	C	A	0.147117	1006
18	rs9954153	T	G	0.173956	1006
18	rs76737645	A	G	0.055666	1006
18	rs72934577	A	C	0.0854871	1006
18	rs17089989	G	A	0.173956	1006
18	rs72934580	A	G	0.0854871	1006
18	rs75577512	A	T	0.124254	1006
18	rs66649216	T	C	0.232604	1006
18	rs140348413	T	G	0.0139165	1006
18	rs12458132	T	A	0.157058	1006
18	rs78796328	T	A	0.0347913	1006
18	rs12964404	G	A	0.225646	1006
18	rs28465572	G	T	0.17495	1006
18	rs17529908	C	A	0.12326	1006
18	rs17089990	A	C	0.125249	1006
18	rs146762099	C	T	0.0457256	1006
18	rs1395374	T	C	0.157058	1006
18	rs12968000	T	C	0.173956	1006
18	rs7228115	T	G	0.125249	1006
18	rs12052006	T	C	0.225646	1006
18	rs56219016	C	T	0.125249	1006
18	rs9966169	T	A	0.173956	1006
18	rs1395378	G	A	0.158052	1006
18	rs9319747	T	A	0.225646	1006
18	rs76947972	G	T	0.0427435	1006
18	rs72934586	T	G	0.084493	1006
18	rs6566331	T	C	0.173956	1006
18	rs72934587	A	G	0.0437376	1006
18	rs76778052	A	T	0.0427435	1006
18	rs11876143	A	G	0.232604	1006
18	rs74470869	C	T	0.0188867	1006
18	rs62093768	A	T	0.173956	1006
18	rs7242996	C	G	0.125249	1006
18	rs9962249	G	A	0.699801	1006
18	rs1857917	G	A	0.699801	1006
18	rs1857916	T	G	0.23161	1006
18	rs72934598	A	G	0.0854871	1006
18	rs17602354	T	C	0.0854871	1006
18	rs9965636	A	G	0.173956	1006
18	rs9945025	A	G	0.173956	1006
18	rs74609952	A	G	0.0159046	1006
18	rs2202572	A	C	0.699801	1006
18	rs12953334	G	C	0.173956	1006
18	rs72934600	G	A	0.0854871	1006
18	rs72934602	G	A	0.0864811	1006
18	rs112330669	A	C	0.0298211	1006
18	rs17089998	A	G	0.100398	1006
18	rs10503006	A	G	0.0367793	1006
18	rs1354761	A	T	0.698807	1006
18	rs957514	G	A	0.125249	1006
18	rs4801005	T	C	0.125249	1006
18	rs11662206	G	A	0.16998	1006
18	rs72936305	A	C	0.0735586	1006
18	rs4801007	C	T	0.136183	1006
18	rs17530578	A	G	0.215706	1006
18	rs9962650	C	G	0.388668	1006
18	rs72936308	G	T	0.0735586	1006
18	rs12959908	T	C	0.388668	1006
18	rs34436296	T	G	0.0377734	1006
18	rs34091723	T	A	0.139165	1006
18	rs12454727	G	A	0.143141	1006
18	rs1553598	T	C	0.785288	1006
18	rs11151432	T	C	0.215706	1006
18	rs72936311	T	C	0.0944334	1006
18	rs9807155	T	G	0.604374	1006
18	rs72936313	C	T	0.0735586	1006
18	rs34831489	C	T	0.17495	1006
18	rs1506632	C	T	0.604374	1006
18	rs62093777	C	T	0.05666	1006
18	rs72936314	A	G	0.0745527	1006
18	rs10083932	C	T	0.17495	1006
18	rs12963691	A	T	0.139165	1006
18	rs954610	A	G	0.604374	1006
18	rs9963616	A	G	0.17495	1006
18	rs1395375	T	C	0.604374	1006
18	rs1395376	A	G	0.604374	1006
18	rs140248126	G	A	0.0119284	1006
18	rs12967508	G	A	0.140159	1006
18	rs937829	A	T	0.0178926	1006
18	rs72936321	C	T	0.0725646	1006
18	rs72936324	G	A	0.0735586	1006
18	rs67276713	T	A	0.215706	1006
18	rs12970068	A	G	0.17495	1006
18	rs71352221	A	C	0.140159	1006
18	rs58707448	C	T	0.429423	1006
18	rs72936328	A	T	0.215706	1006
18	rs72936329	G	A	0.0725646	1006
18	rs9950331	A	G	0.175944	1006
18	rs71352222	C	T	0.082505	1006
18	rs71352223	C	T	0.142147	1006
18	rs28669704	A	C	0.141153	1006
18	rs62093778	C	T	0.193837	1006
18	rs35248721	G	A	0.191849	1006
18	rs1506633	T	C	0.658052	1006
18	rs56154930	T	C	0.141153	1006
18	rs72936333	C	T	0.239563	1006
18	rs8098738	G	A	0.167992	1006
18	rs7232412	A	G	0.658052	1006
18	rs118006744	C	T	0.00894632	1006
18	rs7504419	A	G	0.166998	1006
18	rs146518634	C	T	0.0248509	1006
18	rs784395	G	C	0.656064	1006
18	rs61576172	C	T	0.0586481	1006
18	rs35308975	C	G	0.141153	1006
18	rs11662833	T	G	0.190855	1006
18	rs9945732	G	A	0.0576541	1006
18	rs11872430	G	A	0.201789	1006
18	rs72936341	T	C	0.202783	1006
18	rs77527387	G	T	0.0576541	1006
18	rs784397	G	A	0.239563	1006
18	rs144507892	G	A	0.00795229	1006
18	rs784398	C	T	0.239563	1006
18	rs784399	T	A	0.657058	1006
18	rs784400	T	A	0.656064	1006
18	rs2902192	G	A	0.166004	1006
18	rs77179866	T	C	0.0367793	1006
18	rs784401	A	G	0.240557	1006
18	rs62093780	G	A	0.190855	1006
18	rs784402	C	T	0.240557	1006
18	rs12607609	C	G	0.166004	1006
18	rs11151442	G	A	0.166004	1006
18	rs1960053	G	A	0.166004	1006
18	rs1960054	C	T	0.166004	1006
18	rs141046380	T	A	0.00994036	1006
18	rs12970549	A	G	0.190855	1006
18	rs7243708	G	T	0.166004	1006
18	rs72936352	T	C	0.0576541	1006
18	rs811477	G	A	0.239563	1006
18	rs8083781	T	C	0.358847	1006
18	rs80129237	G	C	0.0129225	1006
18	rs12955240	C	T	0.138171	1006
18	rs7233206	C	A	0.166998	1006
18	rs140937947	C	T	0.0238569	1006
18	rs2135518	C	T	0.239563	1006
18	rs75069735	G	C	0.0576541	1006
18	rs145389644	T	G	0.0337972	1006
18	rs12455372	C	T	0.166998	1006
18	rs12968014	T	C	0.190855	1006
18	rs117474169	G	T	0.0586481	1006
18	rs4800936	A	C	0.141153	1006
18	rs75142617	T	C	0.0616302	1006
18	rs1593192	T	C	0.168986	1006
18	rs56271017	G	A	0.0616302	1006
18	rs2551462	T	A	0.569583	1006
18	rs17602774	C	T	0.202783	1006
18	rs35542906	C	T	0.141153	1006
18	rs11873855	G	T	0.0606362	1006
18	rs4801009	C	T	0.166998	1006
18	rs34588464	C	T	0.190855	1006
18	rs2646964	C	G	0.760437	1006
18	rs144379304	T	A	0.0139165	1006
18	rs7237675	G	A	0.225646	1006
18	rs2551463	T	C	0.370775	1006
18	rs117683236	G	A	0.0576541	1006
18	rs62093803	A	G	0.0139165	1006
18	rs11665184	G	A	0.190855	1006
18	rs9966779	C	T	0.0576541	1006
18	rs118115105	C	G	0.0576541	1006
18	rs35680122	C	T	0.141153	1006
18	rs117381910	A	G	0.0328032	1006
18	rs11659566	G	A	0.0367793	1006
18	rs11663101	A	G	0.190855	1006
18	rs147232866	A	G	0.0606362	1006
18	rs12454447	G	T	0.167992	1006
18	rs12957607	C	T	0.329026	1006
18	rs28794276	G	A	0.0606362	1006
18	rs2588480	G	C	0.202783	1006
18	rs4527099	G	T	0.166998	1006
18	rs4533368	C	T	0.167992	1006
18	rs35294160	C	G	0.138171	1006
18	rs4312386	A	G	0.228628	1006
18	rs2588479	C	T	0.201789	1006
18	rs117463614	C	T	0.0218688	1006
18	rs55827906	A	T	0.0576541	1006
18	rs56062547	C	T	0.0576541	1006
18	rs2646940	C	A	0.260437	1006
18	rs2588478	G	T	0.569583	1006
18	rs12457311	C	T	0.166998	1006
18	rs75689607	C	T	0.0576541	1006
18	rs116928117	G	A	0.0606362	1006
18	rs12457222	G	T	0.129225	1006
18	rs2588477	A	G	0.430417	1006
18	rs77526132	A	G	0.0606362	1006
18	rs75895366	G	A	0.0606362	1006
18	rs77017736	A	G	0.0616302	1006
18	rs2113445	T	C	0.167992	1006
18	rs1991089	T	C	0.167992	1006
18	rs1991090	G	A	0.167992	1006
18	rs1991091	A	G	0.167992	1006
18	rs2862257	C	T	0.167992	1006
18	rs4801010	G	C	0.167992	1006
18	rs12327025	A	G	0.190855	1006
18	rs150519256	A	G	0.0178926	1006
18	rs67235336	G	C	0.201789	1006
18	rs76119459	C	T	0.0586481	1006
18	rs12606647	G	C	0.16501	1006
18	rs2646941	T	G	0.841948	1006
18	rs17090010	G	A	0.135189	1006
18	rs146570200	T	C	0.0178926	1006
18	rs2588476	A	G	0.695825	1006
18	rs11663406	C	G	0.604374	1006
18	rs17603101	T	C	0.267396	1006
18	rs1985049	T	C	0.88171	1006
18	rs34429562	C	T	0.0616302	1006
18	rs117984057	A	G	0.0208748	1006
18	rs17531011	A	T	0.101392	1006
18	rs76035256	A	T	0.101392	1006
18	rs75764697	A	G	0.101392	1006
18	rs112962117	C	T	0.00795229	1006
18	rs150797189	T	A	0.0228628	1006
18	rs17090011	G	A	0.0785288	1006
18	rs75801709	G	T	0.0785288	1006
18	rs17603170	G	A	0.219682	1006
18	rs17090012	C	T	0.17992	1006
18	rs17531153	T	C	0.0914513	1006
18	rs17090013	A	G	0.0785288	1006
18	rs17603324	G	A	0.218688	1006
18	rs75543423	A	G	0.0914513	1006
18	rs2862258	G	A	0.115308	1006
18	rs918822	A	G	0.664016	1006
18	rs918823	C	G	0.548708	1006
18	rs17603401	T	G	0.0457256	1006
18	rs79319149	T	C	0.0924453	1006
18	rs2551442	C	T	0.884692	1006
18	rs147740087	T	C	0.027833	1006
18	rs112781726	C	T	0.115308	1006
18	rs76271548	C	A	0.0785288	1006
18	rs140552841	G	A	0.0129225	1006
18	rs117551510	C	T	0.0298211	1006
18	rs1424401	G	A	0.662028	1006
18	rs75756829	C	A	0.0785288	1006
18	rs74486466	C	T	0.054672	1006
18	rs77466727	G	A	0.0785288	1006
18	rs1424402	A	G	0.663022	1006
18	rs80154969	G	A	0.0914513	1006
18	rs2551443	A	G	0.883698	1006
18	rs12964805	C	T	0.183897	1006
18	rs12458695	T	C	0.663022	1006
18	rs8097485	G	A	0.0785288	1006
18	rs8085442	A	G	0.0785288	1006
18	rs12956434	A	T	0.584493	1006
18	rs149979984	T	C	0.00994036	1006
18	rs117952450	G	T	0.027833	1006
18	rs74661577	A	T	0.114314	1006
18	rs2551445	C	T	0.88171	1006
18	rs78540071	A	G	0.0785288	1006
18	rs11151472	T	C	0.662028	1006
18	rs74484116	A	C	0.192843	1006
18	rs80070455	T	C	0.0785288	1006
18	rs12458255	C	G	0.145129	1006
18	rs62093805	G	A	0.0497018	1006
18	rs78260677	C	A	0.0785288	1006
18	rs12953580	T	C	0.469185	1006
18	rs80259215	A	C	0.0785288	1006
18	rs78653468	G	A	0.114314	1006
18	rs113320585	C	A	0.0914513	1006
18	rs12456648	A	G	0.0487078	1006
18	rs144567300	T	C	0.0129225	1006
18	rs17090021	T	C	0.188867	1006
18	rs7238923	C	T	0.110338	1006
18	rs1820283	T	C	0.55169	1006
18	rs2902193	A	G	0.55169	1006
18	rs78390671	A	G	0.110338	1006
18	rs10164243	G	A	0.662028	1006
18	rs17090022	C	T	0.0785288	1006
18	rs10163561	G	A	0.473161	1006
18	rs116902105	T	G	0.110338	1006
18	rs12965932	T	C	0.291252	1006
18	rs8091714	A	C	0.583499	1006
18	rs2646947	A	T	0.663022	1006
18	rs79515331	G	A	0.110338	1006
18	rs78870319	C	T	0.110338	1006
18	rs17531605	A	G	0.00994036	1006
18	rs10048306	C	T	0.473161	1006
18	rs11151478	C	G	0.0785288	1006
18	rs10871641	T	C	0.55169	1006
18	rs2646949	C	A	0.663022	1006
18	rs11659538	A	T	0.291252	1006
18	rs79900487	A	G	0.110338	1006
18	rs78766111	C	A	0.110338	1006
18	rs74911509	A	G	0.110338	1006
18	rs1895614	C	T	0.663022	1006
18	rs78539806	T	C	0.0944334	1006
18	rs76270512	A	G	0.110338	1006
18	rs7241820	G	A	0.473161	1006
18	rs73957263	T	C	0.0785288	1006
18	rs113537084	G	C	0.0109344	1006
18	rs11665257	G	C	0.147117	1006
18	rs146448354	C	T	0.0526839	1006
18	rs117369756	G	A	0.110338	1006
18	rs117539541	C	T	0.110338	1006
18	rs56010626	G	A	0.0934394	1006
18	rs76125171	G	C	0.188867	1006
18	rs73957264	G	A	0.188867	1006
18	rs74701179	G	T	0.0785288	1006
18	rs59623848	C	T	0.0785288	1006
18	rs12604132	A	G	0.219682	1006
18	rs79489350	A	C	0.0785288	1006
18	rs78307781	C	T	0.0785288	1006
18	rs80277746	G	A	0.0785288	1006
18	rs73957266	G	C	0.188867	1006
18	rs73957267	G	A	0.0785288	1006
18	rs62091575	C	G	0.181909	1006
18	rs117550450	T	C	0.111332	1006
18	rs73957268	T	G	0.0785288	1006
18	rs72938304	G	A	0.0954274	1006
18	rs75247110	A	G	0.110338	1006
18	rs76004874	A	G	0.110338	1006
18	rs56142524	A	G	0.0785288	1006
18	rs7242353	C	A	0.49503	1006
18	rs56359264	A	G	0.0785288	1006
18	rs116881806	A	G	0.00894632	1006
18	rs2551460	A	C	0.188867	1006
18	rs77044078	G	A	0.0785288	1006
18	rs1978501	A	G	0.683897	1006
18	rs1978502	C	G	0.110338	1006
18	rs1978503	A	G	0.188867	1006
18	rs8088321	G	A	0.218688	1006
18	rs2646953	A	G	0.110338	1006
18	rs17090028	G	A	0.0785288	1006
18	rs1862920	G	T	0.882704	1006
18	rs75735396	C	T	0.111332	1006
18	rs139657047	A	G	0.0228628	1006
18	rs2646954	A	T	0.904573	1006
18	rs2551447	A	C	0.0775348	1006
18	rs11151485	G	A	0.482107	1006
18	rs113159437	A	G	0.0168986	1006
18	rs145240537	A	C	0.0298211	1006
18	rs2588469	G	A	0.882704	1006
18	rs7241090	T	G	0.21173	1006
18	rs7232435	A	G	0.209742	1006
18	rs75333408	G	A	0.111332	1006
18	rs1364414	A	G	0.208748	1006
18	rs2551449	T	G	0.0775348	1006
18	rs62091576	A	G	0.0616302	1006
18	rs1345920	A	G	0.210736	1006
18	rs8084913	C	T	0.208748	1006
18	rs12956596	A	G	0.484095	1006
18	rs8085781	C	G	0.484095	1006
18	rs12605042	T	G	0.208748	1006
18	rs8093976	T	C	0.208748	1006
18	rs6566413	A	T	0.208748	1006
18	rs11660735	A	G	0.595427	1006
18	rs7239681	C	T	0.208748	1006
18	rs8095403	A	G	0.209742	1006
18	rs17610662	T	A	0.0944334	1006
18	rs76657428	C	A	0.00695825	1006
18	rs8098957	G	A	0.0775348	1006
18	rs2862259	A	C	0.532803	1006
18	rs2113446	G	A	0.210736	1006
18	rs8099434	G	T	0.0775348	1006
18	rs2113447	T	C	0.210736	1006
18	rs1820284	C	T	0.576541	1006
18	rs2588468	G	A	0.466203	1006
18	rs8091761	G	A	0.385686	1006
18	rs62091579	T	C	0.0954274	1006
18	rs8085394	T	C	0.38171	1006
18	rs111528472	T	C	0.128231	1006
18	rs113118573	A	G	0.38171	1006
18	rs143139214	A	T	0.286282	1006
18	rs2588465	G	A	0.0208748	1006
18	rs12961745	G	C	0.379722	1006
18	rs12966470	C	A	0.379722	1006
18	rs72938331	A	T	0.0924453	1006
18	rs139571785	C	T	0.0119284	1006
18	rs72938333	T	C	0.136183	1006
18	rs72938335	C	A	0.0367793	1006
18	rs8083665	A	G	0.287276	1006
18	rs8088039	T	A	0.379722	1006
18	rs66930533	G	C	0.136183	1006
18	rs1424404	G	T	0.27336	1006
18	rs12960109	A	C	0.287276	1006
18	rs12959699	C	A	0.287276	1006
18	rs1424405	T	G	0.784294	1006
18	rs1424406	T	C	0.49503	1006
18	rs7242244	T	C	0.287276	1006
18	rs1541713	G	A	0.473161	1006
18	rs12457890	G	T	0.28827	1006
18	rs1820285	A	G	0.497018	1006
18	rs1820286	A	G	0.784294	1006
18	rs1946300	G	A	0.473161	1006
18	rs1017250	C	T	0.473161	1006
18	rs79253249	T	C	0.128231	1006
18	rs12606750	A	C	0.0705765	1006
18	rs1017251	C	T	0.474155	1006
18	rs1017252	A	G	0.473161	1006
18	rs1424407	A	G	0.473161	1006
18	rs1424408	A	G	0.128231	1006
18	rs1364415	C	T	0.473161	1006
18	rs2646956	C	T	0.473161	1006
18	rs12454665	A	G	0.287276	1006
18	rs2588491	T	C	0.475149	1006
18	rs68063210	T	C	0.136183	1006
18	rs2551450	A	G	0.475149	1006
18	rs2646957	G	A	0.475149	1006
18	rs2646958	G	A	0.473161	1006
18	rs75006985	G	A	0.0188867	1006
18	rs2646959	C	T	0.473161	1006
18	rs1035594	A	G	0.760437	1006
18	rs2646960	G	T	0.403579	1006
18	rs2646961	C	G	0.760437	1006
18	rs2551451	T	A	0.473161	1006
18	rs2646962	T	G	0.761431	1006
18	rs2646963	C	G	0.761431	1006
18	rs147320075	G	A	0.0298211	1006
18	rs1017253	G	A	0.475149	1006
18	rs1017254	G	A	0.475149	1006
18	rs2646965	C	A	0.475149	1006
18	rs77254973	T	C	0.128231	1006
18	rs77853513	T	A	0.0725646	1006
18	rs1364416	T	C	0.473161	1006
18	rs72938363	A	T	0.0367793	1006
18	rs1364417	C	A	0.27336	1006
18	rs1364418	C	T	0.473161	1006
18	rs1549319	C	T	0.760437	1006
18	rs2161800	C	T	0.328032	1006
18	rs2161801	A	G	0.0725646	1006
18	rs62091596	C	G	0.0109344	1006
18	rs1834148	A	G	0.127237	1006
18	rs4392148	T	C	0.0944334	1006
18	rs1035595	G	A	0.610338	1006
18	rs1477440	A	G	0.61332	1006
18	rs2551452	C	A	0.612326	1006
18	rs1549320	G	C	0.741551	1006
18	rs764595	T	C	0.277336	1006
18	rs149036030	A	G	0.0198807	1006
18	rs80015360	A	G	0.114314	1006
18	rs12957933	C	T	0.185885	1006
18	rs146992833	G	A	0.0218688	1006
18	rs56314440	C	T	0.128231	1006
18	rs55759137	T	A	0.235586	1006
18	rs73486536	T	C	0.235586	1006
18	rs76488251	G	T	0.0119284	1006
18	rs8090739	G	A	0.114314	1006
18	rs2551453	T	C	0.741551	1006
18	rs55765304	C	T	0.127237	1006
18	rs66693142	C	T	0.11332	1006
18	rs12607535	T	C	0.277336	1006
18	rs2551454	A	G	0.741551	1006
18	rs2588490	A	G	0.114314	1006
18	rs1593191	T	C	0.115308	1006
18	rs1895615	T	C	0.741551	1006
18	rs1071935	G	T	0.235586	1006
18	rs1895616	G	A	0.114314	1006
18	rs2588489	C	T	0.114314	1006
18	rs2551456	C	A	0.464215	1006
18	rs1834149	A	G	0.277336	1006
18	rs2551457	C	T	0.114314	1006
18	rs4800937	T	C	0.277336	1006
18	rs79232738	G	A	0.0914513	1006
18	rs77674846	C	T	0.0328032	1006
18	rs2646966	G	A	0.464215	1006
18	rs1895617	C	T	0.741551	1006
18	rs1424410	C	A	0.741551	1006
18	rs4801014	G	A	0.277336	1006
18	rs4801015	C	A	0.140159	1006
18	rs1424411	C	T	0.752485	1006
18	rs61439388	A	G	0.199801	1006
18	rs12454530	G	A	0.281312	1006
18	rs146155565	C	T	0.0258449	1006
18	rs140125866	G	C	0.0924453	1006
18	rs113036008	C	T	0.124254	1006
18	rs73497018	G	A	0.104374	1006
18	rs11661065	C	T	0.144135	1006
18	rs62091597	A	G	0.0109344	1006
18	rs2862260	A	G	0.281312	1006
18	rs151136425	G	A	0.0139165	1006
18	rs11874566	G	T	0.12326	1006
18	rs75294304	T	C	0.104374	1006
18	rs72938395	C	G	0.141153	1006
18	rs56879569	G	C	0.227634	1006
18	rs12961548	G	A	0.281312	1006
18	rs76616397	G	A	0.122266	1006
18	rs72938397	G	A	0.0357853	1006
18	rs979466	G	C	0.752485	1006
18	rs1945735	G	A	0.752485	1006
18	rs17733647	A	G	0.0129225	1006
18	rs17733672	A	C	0.105368	1006
18	rs117806849	A	G	0.0119284	1006
18	rs10513881	G	T	0.227634	1006
18	rs9960333	C	T	0.227634	1006
18	rs60499646	G	A	0.138171	1006
18	rs117194903	C	T	0.0178926	1006
18	rs11664291	G	A	0.0924453	1006
18	rs72940104	A	G	0.0636183	1006
18	rs1862921	C	T	0.227634	1006
18	rs75788514	A	G	0.105368	1006
18	rs73497031	G	C	0.228628	1006
18	rs1639430	T	C	0.475149	1006
18	rs141197250	G	A	0.00695825	1006
18	rs2535731	A	C	0.0596421	1006
18	rs17062090	G	T	0.227634	1006
18	rs2286812	C	T	0.137177	1006
18	rs17806802	G	A	0.10338	1006
18	rs117096430	G	T	0.0119284	1006
18	rs1894152	A	G	0.527833	1006
18	rs17733784	T	C	0.387674	1006
18	rs28715846	T	A	0.228628	1006
18	rs28637827	T	C	0.228628	1006
18	rs114449667	A	C	0.0198807	1006
18	rs12456094	A	G	0.939364	1006
18	rs28485339	G	A	0.246521	1006
18	rs78836615	T	C	0.124254	1006
18	rs146572969	A	G	0.0198807	1006
18	rs1964250	G	T	0.124254	1006
18	rs1970748	A	G	0.491054	1006
18	rs2862914	A	G	0.272366	1006
18	rs2862915	C	A	0.114314	1006
18	rs7240100	A	G	0.382704	1006
18	rs77667968	A	G	0.12326	1006
18	rs2588486	G	A	0.875746	1006
18	rs111327813	C	T	0.111332	1006
18	rs60370653	C	T	0.27336	1006
18	rs8099460	C	A	0.878728	1006
18	rs111847223	C	G	0.111332	1006
18	rs111379822	C	T	0.112326	1006
18	rs1014166	A	G	0.878728	1006
18	rs2156840	A	G	0.026839	1006
18	rs2187545	C	T	0.133201	1006
18	rs79184602	C	T	0.112326	1006
18	rs2535724	T	C	0.878728	1006
18	rs147987326	A	G	0.0377734	1006
18	rs10513882	G	A	0.112326	1006
18	rs2588485	T	A	0.878728	1006
18	rs12606638	C	T	0.254473	1006
18	rs2588484	C	T	0.878728	1006
18	rs2535725	G	A	0.878728	1006
18	rs78090727	G	A	0.0397614	1006
18	rs144916930	T	A	0.0198807	1006
18	rs147969366	C	T	0.0139165	1006
18	rs6566443	A	G	0.379722	1006
18	rs6566444	G	A	0.379722	1006
18	rs740942	T	C	0.137177	1006
18	rs80165207	C	G	0.112326	1006
18	rs2109685	G	A	0.498012	1006
18	rs2535726	A	G	0.498012	1006
18	rs2535727	G	A	0.497018	1006
18	rs2535728	G	T	0.498012	1006
18	rs2535729	G	A	0.480119	1006
18	rs73957296	C	T	0.112326	1006
18	rs111934745	A	G	0.0119284	1006
18	rs1945736	G	A	0.112326	1006
18	rs144274803	G	A	0.0298211	1006
18	rs76994296	T	C	0.112326	1006
18	rs2852986	G	A	0.498012	1006
18	rs1073719	T	C	0.498012	1006
18	rs12327381	T	C	0.271372	1006
18	rs144940161	C	T	0.112326	1006
18	rs17090049	A	G	0.271372	1006
18	rs17090050	G	A	0.269384	1006
18	rs989285	T	C	0.879722	1006
18	rs72940130	G	A	0.156064	1006
18	rs74899732	T	G	0.0168986	1006
18	rs17090051	C	T	0.255467	1006
18	rs17090052	C	G	0.252485	1006
18	rs1945737	T	C	0.514911	1006
18	rs764699	T	C	0.76839	1006
18	rs188115566	T	C	0.0168986	1006
18	rs7235583	A	C	0.0854871	1006
18	rs2588482	G	A	0.512922	1006
18	rs8090143	G	A	0.511928	1006
18	rs17090053	A	C	0.237575	1006
18	rs2191693	C	A	0.753479	1006
18	rs2852978	G	A	0.398608	1006
18	rs2852979	G	A	0.87674	1006
18	rs9961862	G	A	0.10835	1006
18	rs17789438	A	G	0.083499	1006
18	rs80137211	C	T	0.0387674	1006
18	rs8096632	G	C	0.158052	1006
18	rs78579250	C	T	0.0934394	1006
18	rs17090055	T	C	0.280318	1006
18	rs72940146	A	G	0.16004	1006
18	rs986715	T	A	0.877734	1006
18	rs36054899	T	C	0.0129225	1006
18	rs11873159	G	C	0.0656064	1006
18	rs17090056	C	T	0.0656064	1006
18	rs2187543	C	T	0.691849	1006
18	rs4801016	A	T	0.0427435	1006
18	rs72940153	C	A	0.0656064	1006
18	rs17199881	T	C	0.120278	1006
18	rs17090057	T	G	0.0656064	1006
18	rs73957301	C	T	0.225646	1006
18	rs118139030	G	A	0.0149105	1006
18	rs8098666	G	A	0.0656064	1006
18	rs17090058	C	T	0.0656064	1006
18	rs117829107	G	A	0.0298211	1006
18	rs2007947	T	C	0.877734	1006
18	rs80253358	T	C	0.120278	1006
18	rs2535730	G	A	0.691849	1006
18	rs10513883	T	G	0.0656064	1006
18	rs80026656	A	G	0.0149105	1006
18	rs66671145	C	T	0.0656064	1006
18	rs68077005	T	C	0.0656064	1006
18	rs186008797	T	C	0.0159046	1006
18	rs78620475	C	T	0.119284	1006
18	rs997890	A	T	0.688867	1006
18	rs74459304	C	T	0.119284	1006
18	rs2187544	C	T	0.457256	1006
18	rs1035009	C	T	0.875746	1006
18	rs1945733	G	A	0.87674	1006
18	rs7228826	G	A	0.0656064	1006
18	rs7230265	C	T	0.0666004	1006
18	rs6566456	C	T	0.0656064	1006
18	rs11877155	G	A	0.0656064	1006
18	rs17789936	A	G	0.120278	1006
18	rs17090062	G	A	0.184891	1006
18	rs8086702	T	G	0.265408	1006
18	rs1894151	G	A	0.256461	1006
18	rs59143561	G	A	0.0656064	1006
18	rs17090065	G	A	0.119284	1006
18	rs12457147	T	A	0.0785288	1006
18	rs17200462	T	C	0.120278	1006
18	rs17200525	T	A	0.0109344	1006
18	rs11665097	T	C	0.842942	1006
18	rs11873908	C	T	0.950298	1006
18	rs72940171	T	C	0.0715706	1006
18	rs111519844	T	C	0.0168986	1006
18	rs11151567	G	A	0.158052	1006
18	rs55848234	C	G	0.0487078	1006
18	rs56134141	T	G	0.0497018	1006
18	rs9646590	C	A	0.188867	1006
18	rs17090067	C	T	0.0497018	1006
18	rs11151569	C	T	0.0685885	1006
18	rs1468647	T	C	0.846918	1006
18	rs72940178	T	C	0.0497018	1006
18	rs1792710	A	G	0.704771	1006
18	rs8089513	C	G	0.143141	1006
18	rs4503879	G	C	0.146123	1006
18	rs72940184	T	C	0.0497018	1006
18	rs72940185	A	T	0.145129	1006
18	rs72926405	C	T	0.00994036	1006
18	rs9952542	T	C	0.190855	1006
18	rs1792709	G	A	0.285288	1006
18	rs72926407	C	T	0.0497018	1006
18	rs72926409	T	C	0.189861	1006
18	rs17090070	G	C	0.0497018	1006
18	rs72926412	C	T	0.0497018	1006
18	rs1792704	T	A	0.642147	1006
18	rs1792705	A	G	0.835984	1006
18	rs1789593	G	A	0.286282	1006
18	rs1789594	T	C	0.848907	1006
18	rs72926421	C	G	0.0497018	1006
18	rs72926422	G	C	0.0497018	1006
18	rs72926424	G	C	0.0497018	1006
18	rs12607937	T	C	0.176938	1006
18	rs140059079	C	G	0.0228628	1006
18	rs17200903	G	A	0.0497018	1006
18	rs35046745	G	A	0.17495	1006
18	rs79596395	T	C	0.0477137	1006
18	rs72926431	G	T	0.00994036	1006
18	rs79554684	T	A	0.0119284	1006
18	rs17090073	T	C	0.0497018	1006
18	rs72926439	A	T	0.0497018	1006
18	rs17090074	G	T	0.0497018	1006
18	rs8093253	T	A	0.161034	1006
18	rs72926440	G	A	0.0497018	1006
18	rs17090075	A	G	0.0497018	1006
18	rs1792707	C	A	0.285288	1006
18	rs17090076	T	C	0.0497018	1006
18	rs1789595	A	T	0.287276	1006
18	rs9966318	C	T	0.188867	1006
18	rs17090077	G	A	0.0497018	1006
18	rs72926445	C	G	0.0497018	1006
18	rs72926446	C	A	0.0497018	1006
18	rs8090538	T	G	0.0497018	1006
18	rs1945731	A	C	0.642147	1006
18	rs8087161	A	G	0.0497018	1006
18	rs1792708	G	A	0.337972	1006
18	rs11661309	G	A	0.16004	1006
18	rs72926448	T	C	0.116302	1006
18	rs72926451	C	T	0.0497018	1006
18	rs1789564	T	C	0.640159	1006
18	rs1944343	A	G	0.146123	1006
18	rs1789563	A	G	0.642147	1006
18	rs1789562	T	A	0.287276	1006
18	rs17201415	G	A	0.156064	1006
18	rs17090081	G	A	0.0497018	1006
18	rs17090083	G	T	0.0497018	1006
18	rs10513884	A	G	0.0497018	1006
18	rs10513885	G	C	0.0497018	1006
18	rs72926458	A	T	0.0497018	1006
18	rs72926460	C	T	0.144135	1006
18	rs12960663	C	G	0.161034	1006
18	rs1792695	T	G	0.290258	1006
18	rs72926463	A	T	0.00994036	1006
18	rs17090088	A	G	0.0497018	1006
18	rs72926468	C	G	0.00994036	1006
18	rs1792694	C	T	0.847913	1006
18	rs1792693	A	T	0.642147	1006
18	rs72926471	G	T	0.0497018	1006
18	rs117687465	G	A	0.0377734	1006
18	rs1792692	A	G	0.871769	1006
18	rs17090089	G	C	0.0646123	1006
18	rs17090090	G	A	0.0119284	1006
18	rs11664053	G	A	0.0646123	1006
18	rs74964818	G	A	0.0119284	1006
18	rs11664983	C	A	0.0646123	1006
18	rs9675860	T	A	0.157058	1006
18	rs17791263	A	G	0.146123	1006
18	rs182395441	A	G	0.00994036	1006
18	rs55823116	C	T	0.0497018	1006
18	rs1944346	G	C	0.188867	1006
18	rs72926478	C	T	0.0497018	1006
18	rs17090092	T	C	0.0497018	1006
18	rs1789567	C	G	0.28827	1006
18	rs72926480	C	G	0.0497018	1006
18	rs7227274	A	T	0.0357853	1006
18	rs17090093	C	T	0.0357853	1006
18	rs1789566	A	G	0.454274	1006
18	rs72926486	T	C	0.0357853	1006
18	rs72926487	A	G	0.145129	1006
18	rs76746769	A	G	0.0119284	1006
18	rs72926488	T	G	0.0357853	1006
18	rs715170	C	T	0.286282	1006
18	rs2852974	C	T	0.641153	1006
18	rs1945730	G	C	0.641153	1006
18	rs1945729	T	C	0.676938	1006
18	rs72926493	T	A	0.0357853	1006
18	rs113161971	G	A	0.145129	1006
18	rs143221405	A	G	0.0616302	1006
18	rs112445109	T	C	0.852883	1006
18	rs115723661	G	A	0.0357853	1006
18	rs145916546	A	G	0.0357853	1006
18	rs150321281	T	C	0.0357853	1006
18	rs116979185	C	T	0.0308151	1006
18	rs8087336	A	T	0.642147	1006
18	rs2907927	C	A	0.672962	1006
18	rs140312482	C	T	0.0228628	1006
18	rs72926500	A	G	0.0357853	1006
18	rs1792747	T	C	0.681909	1006
18	rs12953613	T	C	0.171968	1006
18	rs72926502	C	T	0.0357853	1006
18	rs17202289	G	C	0.0357853	1006
18	rs1792746	C	A	0.439364	1006
18	rs62091626	C	T	0.0944334	1006
18	rs1789590	T	C	0.431412	1006
18	rs1789589	C	T	0.282306	1006
18	rs1792745	T	C	0.852883	1006
18	rs72928408	G	A	0.0357853	1006
18	rs8097803	C	A	0.194831	1006
18	rs9958233	T	G	0.200795	1006
18	rs1789588	A	G	0.625249	1006
18	rs73501092	C	T	0.122266	1006
18	rs78779298	G	A	0.055666	1006
18	rs72928409	C	A	0.0357853	1006
18	rs7239680	G	A	0.134195	1006
18	rs17202446	C	T	0.0357853	1006
18	rs61588349	T	G	0.0119284	1006
18	rs1792744	G	A	0.914513	1006
18	rs11151596	C	A	0.135189	1006
18	rs78080948	G	A	0.0357853	1006
18	rs1893798	A	C	0.0357853	1006
18	rs113499277	T	C	0.208748	1006
18	rs1893797	C	T	0.0357853	1006
18	rs1893796	T	C	0.0357853	1006
18	rs1893795	A	G	0.0357853	1006
18	rs17202558	T	A	0.0109344	1006
18	rs1792703	T	C	0.65507	1006
18	rs72928417	T	G	0.214712	1006
18	rs151337696	T	C	0.0357853	1006
18	rs11875006	C	A	0.101392	1006
18	rs11878162	A	T	0.106362	1006
18	rs141197411	G	T	0.0208748	1006
18	rs72928419	T	C	0.0357853	1006
18	rs1792702	G	T	0.611332	1006
18	rs17791971	A	G	0.0357853	1006
18	rs72928421	A	G	0.0357853	1006
18	rs17792032	A	C	0.0357853	1006
18	rs72928424	G	T	0.0357853	1006
18	rs41362144	T	C	0.0357853	1006
18	rs72928427	T	C	0.0357853	1006
18	rs75933916	G	T	0.00894632	1006
18	rs17090095	G	C	0.134195	1006
18	rs72928429	G	A	0.0357853	1006
18	rs17792111	C	G	0.0685885	1006
18	rs55899735	G	A	0.0357853	1006
18	rs56072075	C	G	0.0357853	1006
18	rs56042241	T	C	0.0357853	1006
18	rs145597212	A	G	0.028827	1006
18	rs41535346	A	C	0.0357853	1006
18	rs17090096	T	G	0.0357853	1006
18	rs1109331	C	T	0.134195	1006
18	rs72928441	T	C	0.0357853	1006
18	rs72928443	G	A	0.0357853	1006
18	rs11660346	C	A	0.0914513	1006
18	rs41433346	A	G	0.0357853	1006
18	rs72928448	C	T	0.0357853	1006
18	rs17090100	G	C	0.0914513	1006
18	rs41366546	G	T	0.0357853	1006
18	rs41523456	G	A	0.0357853	1006
18	rs60451191	G	A	0.107356	1006
18	rs56317215	C	T	0.0357853	1006
18	rs9964830	A	T	0.208748	1006
18	rs56170238	A	C	0.0357853	1006
18	rs56041922	A	C	0.0357853	1006
18	rs17203117	T	C	0.112326	1006
18	rs9961807	C	T	0.208748	1006
18	rs72928461	G	A	0.0357853	1006
18	rs72928464	A	G	0.0357853	1006
18	rs72928467	T	C	0.0357853	1006
18	rs146529398	A	G	0.0347913	1006
18	rs74950480	C	T	0.0347913	1006
18	rs77033772	T	C	0.0357853	1006
18	rs140353231	C	T	0.209742	1006
18	rs72928472	T	A	0.0357853	1006
18	rs58934259	A	C	0.134195	1006
18	rs76301820	C	G	0.0705765	1006
18	rs72928474	T	C	0.0357853	1006
18	rs72928475	G	A	0.0357853	1006
18	rs72928477	T	C	0.0357853	1006
18	rs12455063	T	C	0.351889	1006
18	rs72928479	C	T	0.0357853	1006
18	rs72928480	T	G	0.0357853	1006
18	rs76276614	A	G	0.0377734	1006
18	rs72928482	G	A	0.0357853	1006
18	rs72928486	A	G	0.0109344	1006
18	rs12457471	G	A	0.168986	1006
18	rs72928487	G	A	0.0357853	1006
18	rs72928489	T	G	0.0357853	1006
18	rs72928490	T	C	0.0357853	1006
18	rs72928491	T	A	0.0357853	1006
18	rs949023	G	A	0.384692	1006
18	rs1792698	T	C	0.915507	1006
18	rs56102141	A	C	0.0357853	1006
18	rs8086722	T	G	0.115308	1006
18	rs72928494	C	G	0.168986	1006
18	rs72928495	T	A	0.0357853	1006
18	rs72928497	C	T	0.0357853	1006
18	rs57221251	G	A	0.200795	1006
18	rs72928500	G	T	0.0357853	1006
18	rs72928501	T	G	0.0357853	1006
18	rs72928502	G	A	0.0357853	1006
18	rs116965299	C	T	0.0188867	1006
18	rs72930304	A	G	0.0357853	1006
18	rs72930305	A	C	0.0357853	1006
18	rs72930307	G	A	0.0357853	1006
18	rs28437710	T	A	0.390656	1006
18	rs28375478	T	C	0.390656	1006
18	rs146125849	A	G	0.0357853	1006
18	rs192581326	T	C	0.0357853	1006
18	rs117724088	A	G	0.0357853	1006
18	rs76905221	T	C	0.0357853	1006
18	rs4099980	T	C	0.200795	1006
18	rs145928962	C	T	0.0208748	1006
18	rs4099981	G	A	0.145129	1006
18	rs72930311	C	T	0.0357853	1006
18	rs72930314	C	G	0.0357853	1006
18	rs9948734	A	G	0.215706	1006
18	rs73500447	G	A	0.200795	1006
18	rs72930318	G	A	0.0357853	1006
18	rs72930319	G	C	0.0357853	1006
18	rs11661274	T	C	0.0914513	1006
18	rs9952105	T	A	0.388668	1006
18	rs9960795	C	T	0.385686	1006
18	rs72930324	A	G	0.0367793	1006
18	rs72930326	A	G	0.0357853	1006
18	rs111691177	C	T	0.241551	1006
18	rs72930328	A	T	0.0357853	1006
18	rs55998126	G	A	0.0367793	1006
18	rs56285657	G	A	0.0367793	1006
18	rs72930329	G	C	0.0367793	1006
18	rs72930330	G	A	0.0109344	1006
18	rs62091638	C	T	0.0168986	1006
18	rs62091639	C	T	0.243539	1006
18	rs1792712	A	G	0.583499	1006
18	rs72930332	A	G	0.0407555	1006
18	rs76369734	A	G	0.0357853	1006
18	rs56108140	T	G	0.16501	1006
18	rs72930334	C	T	0.0357853	1006
18	rs72930337	G	A	0.0357853	1006
18	rs72930339	T	C	0.0357853	1006
18	rs8086862	C	T	0.166998	1006
18	rs72930341	A	G	0.0357853	1006
18	rs72930342	C	T	0.0357853	1006
18	rs72930343	A	T	0.0357853	1006
18	rs72930344	C	T	0.0357853	1006
18	rs72930346	T	A	0.0357853	1006
18	rs72930347	T	C	0.0357853	1006
18	rs1541501	A	G	0.582505	1006
18	rs72930351	G	A	0.0357853	1006
18	rs1628062	T	C	0.582505	1006
18	rs72930352	T	C	0.0357853	1006
18	rs4122099	T	A	0.242545	1006
18	rs72930353	A	G	0.0357853	1006
18	rs72930355	A	G	0.0357853	1006
18	rs114873721	C	G	0.0357853	1006
18	rs1789571	C	T	0.333996	1006
18	rs72930357	A	G	0.0357853	1006
18	rs12456735	C	T	0.242545	1006
18	rs1792714	T	G	0.575547	1006
18	rs73960530	C	T	0.0198807	1006
18	rs116842291	C	G	0.0258449	1006
18	rs72930358	T	C	0.0357853	1006
18	rs72930359	G	A	0.0357853	1006
18	rs8088065	G	T	0.166004	1006
18	rs117283864	A	G	0.0357853	1006
18	rs9945777	C	T	0.203777	1006
18	rs72930365	A	G	0.0357853	1006
18	rs68135508	C	T	0.0367793	1006
18	rs2077682	C	G	0.0357853	1006
18	rs714455	C	A	0.0357853	1006
18	rs1944347	C	A	0.235586	1006
18	rs17090103	G	A	0.166004	1006
18	rs72930372	C	T	0.0357853	1006
18	rs72930373	G	A	0.0357853	1006
18	rs72930374	T	A	0.0357853	1006
18	rs72930375	A	T	0.0357853	1006
18	rs72930379	G	T	0.0357853	1006
18	rs72930381	A	G	0.0357853	1006
18	rs72930382	A	G	0.0357853	1006
18	rs72930383	A	G	0.0357853	1006
18	rs72930384	A	G	0.0357853	1006
18	rs72930388	C	T	0.0357853	1006
18	rs72930390	T	C	0.0357853	1006
18	rs112231083	G	A	0.236581	1006
18	rs145177806	T	C	0.0357853	1006
18	rs376329255	A	G	0.0357853	1006
18	rs11661353	G	C	0.237575	1006
18	rs145158862	C	T	0.0357853	1006
18	rs146867070	T	C	0.0357853	1006
18	rs72930395	G	A	0.209742	1006
18	rs72930399	T	C	0.0357853	1006
18	rs138880463	A	G	0.00795229	1006
18	rs56347531	C	T	0.0357853	1006
18	rs55942860	A	G	0.0357853	1006
18	rs12455915	T	C	0.209742	1006
18	rs56231263	G	A	0.0357853	1006
18	rs1792740	C	A	0.33499	1006
18	rs114785045	C	A	0.0357853	1006
18	rs72932309	C	T	0.0357853	1006
18	rs72932312	T	G	0.0357853	1006
18	rs1792738	G	A	0.33499	1006
18	rs1789559	T	C	0.544732	1006
18	rs1944342	A	G	0.242545	1006
18	rs1618232	G	T	0.373757	1006
18	rs11875473	T	C	0.243539	1006
18	rs56242308	C	T	0.0357853	1006
18	rs11151623	A	G	0.248509	1006
18	rs8084626	A	T	0.382704	1006
18	rs1616497	C	T	0.33499	1006
18	rs1792737	G	C	0.369781	1006
18	rs72932317	T	C	0.0357853	1006
18	rs2191692	C	A	0.293241	1006
18	rs1626571	G	T	0.292247	1006
18	rs72932320	C	T	0.0357853	1006
18	rs72932324	G	C	0.0357853	1006
18	rs7239318	A	C	0.209742	1006
18	rs1789600	T	C	0.786282	1006
18	rs1789599	G	C	0.786282	1006
18	rs1792736	A	G	0.256461	1006
18	rs1630842	T	C	0.256461	1006
18	rs1792735	G	A	0.782306	1006
18	rs1792734	G	A	0.782306	1006
18	rs1944351	G	A	0.488072	1006
18	rs1789598	A	C	0.786282	1006
18	rs1792732	C	T	0.256461	1006
18	rs1792731	G	A	0.786282	1006
18	rs12185298	G	A	0.203777	1006
18	rs1789597	G	T	0.786282	1006
18	rs2862712	T	C	0.209742	1006
18	rs1792730	G	A	0.786282	1006
18	rs17203781	A	G	0.209742	1006
18	rs9653078	G	A	0.691849	1006
18	rs12963861	C	T	0.158052	1006
18	rs73960533	T	C	0.0178926	1006
18	rs72932360	G	T	0.0337972	1006
18	rs4570960	T	C	0.690855	1006
18	rs144235102	C	A	0.00894632	1006
18	rs77201284	C	T	0.0198807	1006
18	rs73960534	G	T	0.0159046	1006
18	rs12604483	A	T	0.494036	1006
18	rs12606608	C	T	0.590457	1006
18	rs1945734	A	G	0.290258	1006
18	rs11876342	C	T	0.0964215	1006
18	rs917711	G	T	0.520875	1006
18	rs73957503	A	T	0.0159046	1006
18	rs1792727	T	A	0.617296	1006
18	rs1792726	A	G	0.694831	1006
18	rs77475244	C	T	0.0178926	1006
18	rs11151630	C	A	0.290258	1006
18	rs1789570	C	T	0.617296	1006
18	rs1792725	T	C	0.694831	1006
18	rs1792724	T	C	0.527833	1006
18	rs1789569	T	C	0.694831	1006
18	rs76312192	C	T	0.0864811	1006
18	rs1789568	G	T	0.617296	1006
18	rs11873173	T	A	0.0775348	1006
18	rs11873204	T	C	0.0775348	1006
18	rs2852983	G	T	0.902584	1006
18	rs11876131	C	T	0.0894632	1006
18	rs2535723	G	T	0.536779	1006
18	rs2852982	G	C	0.543738	1006
18	rs11876177	C	T	0.0894632	1006
18	rs112195404	G	A	0.0775348	1006
18	rs113183268	A	C	0.0974155	1006
18	rs11874199	A	G	0.0974155	1006
18	rs73957505	C	G	0.0159046	1006
18	rs181057749	A	G	0.0248509	1006
18	rs73957507	T	G	0.0159046	1006
18	rs66805744	C	T	0.0109344	1006
18	rs116963625	C	A	0.00596421	1006
18	rs143041903	C	A	0.0208748	1006
18	rs73957508	G	A	0.0159046	1006
18	rs8091686	A	T	0.366799	1006
18	rs112444894	G	T	0.0775348	1006
18	rs11877419	T	A	0.0775348	1006
18	rs79972641	G	A	0.0964215	1006
18	rs1792723	T	G	0.536779	1006
18	rs12455879	C	A	0.0894632	1006
18	rs1789587	A	G	0.536779	1006
18	rs55712812	T	A	0.0109344	1006
18	rs8083756	A	G	0.0775348	1006
18	rs143118316	C	T	0.0238569	1006
18	rs2109683	G	A	0.0775348	1006
18	rs11151642	C	T	0.0894632	1006
18	rs112228705	A	G	0.0904573	1006
18	rs148348506	C	G	0.00795229	1006
18	rs17090114	C	G	0.0109344	1006
18	rs76806600	G	A	0.0765408	1006
18	rs150879034	A	G	0.0139165	1006
18	rs1789591	T	A	0.542744	1006
18	rs76358411	C	A	0.0894632	1006
18	rs1792722	T	A	0.525845	1006
18	rs66512703	T	C	0.0109344	1006
18	rs990342	C	T	0.0178926	1006
18	rs8099309	A	G	0.289264	1006
18	rs3884622	G	T	0.289264	1006
18	rs8086136	T	G	0.0159046	1006
18	rs113798998	G	A	0.0904573	1006
18	rs713242	C	T	0.524851	1006
18	rs12456311	G	A	0.0904573	1006
18	rs12454049	A	C	0.0974155	1006
18	rs2852981	A	G	0.026839	1006
18	rs9319810	T	C	0.290258	1006
18	rs73957512	C	G	0.0159046	1006
18	rs1789561	A	G	0.542744	1006
18	rs12455183	T	A	0.0904573	1006
18	rs75576703	A	G	0.0765408	1006
18	rs1016477	A	G	0.542744	1006
18	rs117798107	C	T	0.0188867	1006
18	rs9953512	T	C	0.290258	1006
18	rs917712	A	G	0.0606362	1006
18	rs78488113	C	T	0.0874751	1006
18	rs73957513	T	C	0.0159046	1006
18	rs75144123	A	G	0.0775348	1006
18	rs112213282	C	T	0.0367793	1006
18	rs138409589	G	A	0.0248509	1006
18	rs28607960	C	T	0.0576541	1006
18	rs117597000	G	A	0.0168986	1006
18	rs1789572	C	T	0.904573	1006
18	rs72932391	C	T	0.0208748	1006
18	rs1789575	A	G	0.842942	1006
18	rs1625778	G	A	0.922465	1006
18	rs2098177	C	T	0.923459	1006
18	rs112067930	C	T	0.0874751	1006
18	rs17204687	A	G	0.0775348	1006
18	rs72932394	T	C	0.0198807	1006
18	rs62091657	C	T	0.22664	1006
18	rs10513886	A	C	0.22664	1006
18	rs115456541	G	A	0.0188867	1006
18	rs79468942	G	A	0.0864811	1006
18	rs8090326	C	T	0.0487078	1006
18	rs1792742	T	A	0.922465	1006
18	rs8093541	G	A	0.220676	1006
18	rs1792741	G	A	0.737575	1006
18	rs72934403	C	T	0.0218688	1006
18	rs8096316	A	G	0.0785288	1006
18	rs8098400	G	A	0.0765408	1006
18	rs78488740	T	C	0.0656064	1006
18	rs75104423	A	C	0.0974155	1006
18	rs9953268	C	T	0.0497018	1006
18	rs76620890	C	T	0.0765408	1006
18	rs72934405	C	T	0.0457256	1006
18	rs73957519	A	C	0.0218688	1006
18	rs142994720	G	T	0.0387674	1006
18	rs113409894	C	A	0.0964215	1006
18	rs116929806	G	C	0.0218688	1006
18	rs72934406	C	T	0.0218688	1006
18	rs12326989	A	G	0.0775348	1006
18	rs2908538	T	C	0.0765408	1006
18	rs12455011	G	A	0.0894632	1006
18	rs1238001	T	C	0.0765408	1006
18	rs111547918	T	G	0.0894632	1006
18	rs114368485	G	A	0.0487078	1006
18	rs60938478	G	A	0.0228628	1006
18	rs75359443	G	C	0.0765408	1006
18	rs75147421	A	T	0.0765408	1006
18	rs1235363	C	G	0.244533	1006
18	rs72934410	C	T	0.0218688	1006
18	rs12960409	A	T	0.327038	1006
18	rs111989067	G	T	0.0974155	1006
18	rs139372414	A	G	0.0258449	1006
18	rs1229590	A	G	0.482107	1006
18	rs76176864	A	G	0.0765408	1006
18	rs1229591	T	G	0.481113	1006
18	rs1229582	G	A	0.244533	1006
18	rs1229583	T	C	0.190855	1006
18	rs1229584	A	G	0.976143	1006
18	rs62094562	G	A	0.129225	1006
18	rs1229585	T	C	0.37674	1006
18	rs1229586	C	T	0.748509	1006
18	rs17090117	T	C	0.0298211	1006
18	rs76344079	C	T	0.0636183	1006
18	rs4800940	A	C	0.607356	1006
18	rs1229587	G	A	0.744533	1006
18	rs62094563	G	T	0.0904573	1006
18	rs147892410	A	G	0.107356	1006
18	rs141669825	C	T	0.028827	1006
18	rs62094564	A	G	0.240557	1006
18	rs12455576	C	T	0.0347913	1006
18	rs184428882	C	T	0.00397614	1006
18	rs74676465	G	A	0.0308151	1006
18	rs17090119	T	C	0.0168986	1006
18	rs112418066	G	C	0.110338	1006
18	rs17090120	T	C	0.0168986	1006
18	rs36106551	A	G	0.00695825	1006
18	rs2852980	G	T	0.733598	1006
18	rs2538024	T	C	0.733598	1006
18	rs2538025	C	T	0.733598	1006
18	rs149763857	G	A	0.028827	1006
18	rs12457090	A	G	0.612326	1006
18	rs72934429	A	T	0.0168986	1006
18	rs1015792	A	T	0.735586	1006
18	rs76646549	G	A	0.112326	1006
18	rs117581638	G	A	0.0109344	1006
18	rs56050638	C	T	0.397614	1006
18	rs79317464	G	T	0.112326	1006
18	rs76999117	G	A	0.112326	1006
18	rs1229581	G	A	0.622266	1006
18	rs17799827	T	C	0.112326	1006
18	rs4801018	G	T	0.61332	1006
18	rs2538026	A	G	0.735586	1006
18	rs1237630	T	C	0.736581	1006
18	rs1237238	C	T	0.682903	1006
18	rs79016206	T	C	0.0139165	1006
18	rs74700758	C	T	0.11332	1006
18	rs10513887	C	T	0.186879	1006
18	rs12455408	A	C	0.0337972	1006
18	rs73957528	G	T	0.0168986	1006
18	rs78765674	T	C	0.112326	1006
18	rs1229598	A	G	0.736581	1006
18	rs1229599	T	C	0.62326	1006
18	rs74328870	G	A	0.112326	1006
18	rs77512212	A	C	0.112326	1006
18	rs1789578	G	C	0.761431	1006
18	rs78442845	G	A	0.112326	1006
18	rs34458626	T	C	0.0467197	1006
18	rs1236942	G	A	0.735586	1006
18	rs117824062	C	T	0.0178926	1006
18	rs72934437	C	G	0.0248509	1006
18	rs117465627	T	G	0.0626243	1006
18	rs72934439	C	T	0.0526839	1006
18	rs78224779	T	C	0.0198807	1006
18	rs112796425	C	G	0.112326	1006
18	rs75764789	T	C	0.0298211	1006
18	rs76201089	G	C	0.115308	1006
18	rs118071590	C	G	0.0178926	1006
18	rs1234948	A	G	0.756461	1006
18	rs1237629	A	G	0.736581	1006
18	rs17205646	C	A	0.114314	1006
18	rs112359503	G	A	0.028827	1006
18	rs17799983	C	G	0.518887	1006
18	rs12959930	A	G	0.32505	1006
18	rs9960334	A	G	0.505964	1006
18	rs35708345	G	A	0.324056	1006
18	rs2863264	G	A	0.363817	1006
18	rs1229593	C	T	0.89165	1006
18	rs145213820	C	T	0.00596421	1006
18	rs2010962	G	T	0.505964	1006
18	rs62094565	T	C	0.0318091	1006
18	rs1860994	T	G	0.507952	1006
18	rs1229594	A	T	0.384692	1006
18	rs117191510	C	A	0.0198807	1006
18	rs60869134	C	T	0.0407555	1006
18	rs8091878	A	T	0.5	1006
18	rs7236444	C	T	0.507952	1006
18	rs112103097	C	G	0.0437376	1006
18	rs7232388	T	C	0.508946	1006
18	rs967044	T	C	0.385686	1006
18	rs7239440	C	G	0.0318091	1006
18	rs9319830	C	G	0.503976	1006
18	rs10163880	G	A	0.500994	1006
18	rs2067020	A	G	0.506958	1006
18	rs2075098	G	A	0.501988	1006
18	rs969047	G	A	0.501988	1006
18	rs1558536	A	G	0.385686	1006
18	rs116929166	A	G	0.0248509	1006
18	rs9959800	T	A	0.502982	1006
18	rs7227999	C	T	0.0407555	1006
18	rs17090133	A	G	0.0407555	1006
18	rs2538030	T	G	0.89165	1006
18	rs71353954	C	T	0.503976	1006
18	rs2058494	C	A	0.885686	1006
18	rs10782046	C	T	0.503976	1006
18	rs116949691	C	T	0.0258449	1006
18	rs2654920	T	A	0.89165	1006
18	rs2654919	C	A	0.89165	1006
18	rs2654918	C	A	0.38171	1006
18	rs2654917	A	G	0.383698	1006
18	rs75942664	C	T	0.028827	1006
18	rs56081028	G	A	0.0407555	1006
18	rs2863265	C	G	0.501988	1006
18	rs2863266	C	A	0.501988	1006
18	rs72934474	A	G	0.0497018	1006
18	rs117449222	T	C	0.028827	1006
18	rs56213570	C	T	0.500994	1006
18	rs72934477	A	T	0.028827	1006
18	rs17206573	C	A	0.027833	1006
18	rs142663174	C	G	0.00596421	1006
18	rs1380346	C	T	0.5	1006
18	rs216548	C	G	0.890656	1006
18	rs216549	C	T	0.90159	1006
18	rs146192746	G	A	0.0218688	1006
18	rs216550	A	G	0.368787	1006
18	rs139386354	T	C	0.0188867	1006
18	rs8088250	C	T	0.55666	1006
18	rs216552	G	A	0.882704	1006
18	rs60264425	G	A	0.0417495	1006
18	rs62091467	C	A	0.0457256	1006
18	rs17090139	C	A	0.0457256	1006
18	rs62091468	C	T	0.0457256	1006
18	rs8090490	G	A	0.0457256	1006
18	rs12955035	C	T	0.306163	1006
18	rs17090140	G	A	0.0457256	1006
18	rs17090144	G	T	0.0457256	1006
18	rs7226633	C	T	0.0457256	1006
18	rs80267344	T	C	0.115308	1006
18	rs12958719	C	T	0.326044	1006
18	rs7240719	T	C	0.547714	1006
18	rs7235313	G	A	0.0457256	1006
18	rs7236712	C	T	0.0457256	1006
18	rs216576	A	G	0.326044	1006
18	rs76672410	G	A	0.0805169	1006
18	rs117757651	C	T	0.0258449	1006
18	rs8083512	T	C	0.499006	1006
18	rs149300146	C	T	0.0119284	1006
18	rs7242762	C	A	0.0457256	1006
18	rs2110242	C	T	0.497018	1006
18	rs7232973	T	C	0.0457256	1006
18	rs12150697	C	T	0.357853	1006
18	rs9948848	C	T	0.548708	1006
18	rs7233360	G	T	0.548708	1006
18	rs8094740	C	G	0.498012	1006
18	rs8099025	T	G	0.548708	1006
18	rs117490815	A	C	0.0884692	1006
18	rs7226670	A	C	0.0457256	1006
18	rs11662862	G	A	0.498012	1006
18	rs1459498	C	T	0.548708	1006
18	rs9944741	C	T	0.0457256	1006
18	rs1459497	C	G	0.498012	1006
18	rs11664346	T	C	0.271372	1006
18	rs67278067	G	A	0.140159	1006
18	rs62091470	C	T	0.0457256	1006
18	rs66533712	C	T	0.140159	1006
18	rs80136295	G	C	0.0347913	1006
18	rs2863267	G	A	0.497018	1006
18	rs7243367	C	T	0.548708	1006
18	rs72627235	T	C	0.140159	1006
18	rs76612112	C	T	0.0298211	1006
18	rs9636077	A	C	0.499006	1006
18	rs216574	T	C	0.874751	1006
18	rs62091471	C	T	0.0457256	1006
18	rs35977497	G	A	0.0884692	1006
18	rs398854	T	C	0.32505	1006
18	rs117109996	G	A	0.0188867	1006
18	rs144436056	G	A	0.0109344	1006
18	rs7233252	A	G	0.549702	1006
18	rs7237141	A	G	0.549702	1006
18	rs67402903	A	G	0.140159	1006
18	rs55762342	T	A	0.0457256	1006
18	rs9958436	T	C	0.55666	1006
18	rs62091473	G	T	0.0457256	1006
18	rs17090153	T	A	0.0457256	1006
18	rs10513889	A	C	0.557654	1006
18	rs11665054	A	G	0.0606362	1006
18	rs11151777	T	A	0.50497	1006
18	rs12606390	G	A	0.498012	1006
18	rs11151778	A	G	0.548708	1006
18	rs62091478	T	C	0.0457256	1006
18	rs74699359	G	T	0.0188867	1006
18	rs2098274	T	A	0.054672	1006
18	rs4800942	T	C	0.553678	1006
18	rs62091479	C	A	0.0457256	1006
18	rs12373385	G	A	0.356859	1006
18	rs17207533	G	C	0.140159	1006
18	rs4800943	T	G	0.503976	1006
18	rs4801019	G	C	0.362823	1006
18	rs11151784	G	T	0.498012	1006
18	rs71353957	T	C	0.0884692	1006
18	rs9748894	G	A	0.547714	1006
18	rs60914297	G	T	0.0457256	1006
18	rs12455746	C	T	0.363817	1006
18	rs216546	G	A	0.319085	1006
18	rs1506652	C	T	0.141153	1006
18	rs4801020	G	A	0.363817	1006
18	rs4801021	C	T	0.55666	1006
18	rs12458756	T	G	0.55666	1006
18	rs35857586	G	T	0.55666	1006
18	rs216545	T	C	0.873757	1006
18	rs36040549	T	A	0.50497	1006
18	rs62091483	G	T	0.0457256	1006
18	rs139830166	G	A	0.00994036	1006
18	rs12960529	G	A	0.50497	1006
18	rs28870388	T	C	0.141153	1006
18	rs12966614	T	G	0.555666	1006
18	rs2934938	C	T	0.873757	1006
18	rs11151803	C	T	0.554672	1006
18	rs2839758	T	C	0.555666	1006
18	rs2110243	G	A	0.554672	1006
18	rs17090156	G	C	0.0457256	1006
18	rs17207785	C	T	0.0168986	1006
18	rs17090158	A	G	0.141153	1006
18	rs17090160	C	G	0.0457256	1006
18	rs75634543	G	A	0.0308151	1006
18	rs72936566	C	T	0.0129225	1006
18	rs17611373	T	C	0.362823	1006
18	rs62091484	A	T	0.0318091	1006
18	rs67069839	G	A	0.50497	1006
18	rs17090163	G	A	0.0457256	1006
18	rs6566678	T	C	0.555666	1006
18	rs1031676	C	T	0.503976	1006
18	rs17090169	T	C	0.0457256	1006
18	rs12953596	G	A	0.503976	1006
18	rs727454	A	G	0.555666	1006
18	rs727453	C	T	0.552684	1006
18	rs17090170	C	T	0.0477137	1006
18	rs74573328	C	T	0.027833	1006
18	rs17533219	A	C	0.336978	1006
18	rs216573	T	C	0.819085	1006
18	rs216572	C	T	0.242545	1006
18	rs117441994	G	T	0.0248509	1006
18	rs216571	G	A	0.398608	1006
18	rs216570	A	G	0.746521	1006
18	rs78719478	T	C	0.0357853	1006
18	rs216569	C	T	0.657058	1006
18	rs77311630	A	G	0.055666	1006
18	rs216568	T	C	0.382704	1006
18	rs216567	C	T	0.693837	1006
18	rs8087744	C	A	0.261431	1006
18	rs8087123	G	A	0.261431	1006
18	rs216566	A	C	0.693837	1006
18	rs216565	A	G	0.693837	1006
18	rs150595	G	A	0.693837	1006
18	rs216564	T	G	0.694831	1006
18	rs216563	C	A	0.37674	1006
18	rs216562	A	G	0.691849	1006
18	rs216561	G	A	0.691849	1006
18	rs216560	A	G	0.691849	1006
18	rs216559	A	G	0.691849	1006
18	rs62092085	T	C	0.22167	1006
18	rs413889	A	T	0.975149	1006
18	rs376930	G	C	0.690855	1006
18	rs216558	T	A	0.691849	1006
18	rs7242944	A	C	0.0377734	1006
18	rs216557	A	G	0.691849	1006
18	rs216556	T	C	0.691849	1006
18	rs216555	G	A	0.691849	1006
18	rs112406649	G	A	0.0308151	1006
18	rs61408802	G	A	0.364811	1006
18	rs117535444	C	T	0.055666	1006
18	rs216554	A	G	0.690855	1006
18	rs216553	G	C	0.690855	1006
18	rs521970	G	T	0.689861	1006
18	rs62092086	C	T	0.0357853	1006
18	rs17208029	T	C	0.055666	1006
18	rs17802035	C	T	0.055666	1006
18	rs79379510	T	C	0.0357853	1006
18	rs8085645	G	A	0.314115	1006
18	rs9958994	C	T	0.0357853	1006
18	rs9950496	T	C	0.222664	1006
18	rs7231362	C	A	0.314115	1006
18	rs62102775	G	A	0.222664	1006
18	rs7231056	G	A	0.314115	1006
18	rs117854157	A	G	0.0407555	1006
18	rs2658761	T	C	0.59841	1006
18	rs117387244	G	A	0.0178926	1006
18	rs302039	T	C	0.38171	1006
18	rs77654761	G	C	0.0367793	1006
18	rs302040	T	C	0.649105	1006
18	rs302073	A	G	0.690855	1006
18	rs190988	T	C	0.650099	1006
18	rs143150388	C	T	0.05666	1006
18	rs62102776	C	A	0.0357853	1006
18	rs112021734	T	C	0.0139165	1006
18	rs302072	A	C	0.469185	1006
18	rs117962587	T	A	0.055666	1006
18	rs17090173	A	G	0.0367793	1006
18	rs117883463	C	T	0.055666	1006
18	rs12606566	G	T	0.0367793	1006
18	rs62102777	G	A	0.0357853	1006
18	rs302071	C	G	0.340954	1006
18	rs62102778	G	C	0.0357853	1006
18	rs118178884	A	G	0.0387674	1006
18	rs72938943	C	T	0.0636183	1006
18	rs302074	T	G	0.62326	1006
18	rs117701004	G	A	0.0387674	1006
18	rs188546	T	C	0.341948	1006
18	rs302076	A	G	0.652087	1006
18	rs184214	C	T	0.335984	1006
18	rs169980	C	T	0.651093	1006
18	rs148910444	A	G	0.0228628	1006
18	rs143550519	A	G	0.05666	1006
18	rs117148821	T	C	0.0387674	1006
18	rs12605236	T	C	0.0228628	1006
18	rs117931690	T	C	0.05666	1006
18	rs145030968	C	A	0.0178926	1006
18	rs302077	T	A	0.65507	1006
18	rs8096733	C	T	0.222664	1006
18	rs145632443	C	T	0.0387674	1006
18	rs182604891	C	T	0.0159046	1006
18	rs144501657	C	A	0.0387674	1006
18	rs118085274	C	T	0.05666	1006
18	rs3859394	T	G	0.0238569	1006
18	rs139275004	A	T	0.055666	1006
18	rs302081	G	A	0.656064	1006
18	rs143355504	C	T	0.055666	1006
18	rs302082	A	G	0.416501	1006
18	rs117725839	G	T	0.055666	1006
18	rs9950556	A	G	0.222664	1006
18	rs62102784	C	T	0.222664	1006
18	rs79098521	G	A	0.055666	1006
18	rs726936	C	T	0.222664	1006
18	rs113364004	C	T	0.0129225	1006
18	rs114498450	C	T	0.0178926	1006
18	rs9956198	A	G	0.22167	1006
18	rs302083	T	C	0.360835	1006
18	rs112741475	T	C	0.0139165	1006
18	rs117017427	T	A	0.054672	1006
18	rs12458855	C	T	0.186879	1006
18	rs391883	T	C	0.359841	1006
18	rs55677754	A	G	0.222664	1006
18	rs55988868	G	A	0.223658	1006
18	rs115132518	C	T	0.0168986	1006
18	rs74895270	T	G	0.055666	1006
18	rs8086920	C	T	0.222664	1006
18	rs149354309	T	G	0.0198807	1006
18	rs73957585	A	T	0.0576541	1006
18	rs991424	C	G	0.222664	1006
18	rs55982290	G	C	0.222664	1006
18	rs1903173	A	C	0.0636183	1006
18	rs138064694	C	T	0.055666	1006
18	rs17540459	C	T	0.222664	1006
18	rs186210	T	C	0.336978	1006
18	rs12458689	C	T	0.120278	1006
18	rs55727713	C	G	0.222664	1006
18	rs144940170	A	G	0.055666	1006
18	rs142061112	T	C	0.055666	1006
18	rs2611201	T	C	0.656064	1006
18	rs62099674	A	T	0.222664	1006
18	rs62099675	A	G	0.27833	1006
18	rs302048	G	C	0.360835	1006
18	rs76650737	A	T	0.0238569	1006
18	rs17540500	A	G	0.222664	1006
18	rs17612718	T	C	0.222664	1006
18	rs302047	G	A	0.102386	1006
18	rs17612773	G	A	0.222664	1006
18	rs62099676	C	T	0.222664	1006
18	rs17540639	A	G	0.222664	1006
18	rs117819285	C	T	0.055666	1006
18	rs28699152	T	A	0.27833	1006
18	rs17612843	G	T	0.222664	1006
18	rs17540722	T	A	0.27833	1006
18	rs193282768	G	T	0.0218688	1006
18	rs139587740	A	T	0.0218688	1006
18	rs77396201	C	T	0.027833	1006
18	rs215029	G	A	0.65507	1006
18	rs62099678	A	G	0.27833	1006
18	rs149733187	G	A	0.055666	1006
18	rs62099679	T	C	0.265408	1006
18	rs116876151	G	A	0.026839	1006
18	rs167309	T	A	0.360835	1006
18	rs117698380	T	G	0.055666	1006
18	rs36065288	T	C	0.0168986	1006
18	rs17612937	C	T	0.265408	1006
18	rs302042	G	A	0.974155	1006
18	rs12456800	T	C	0.265408	1006
18	rs302043	G	A	0.359841	1006
18	rs11872473	C	T	0.265408	1006
18	rs370297	T	A	0.336978	1006
18	rs428671	C	A	0.336978	1006
18	rs183451975	A	C	0.0119284	1006
18	rs302044	A	G	0.626243	1006
18	rs75386650	C	T	0.055666	1006
18	rs17540958	T	C	0.209742	1006
18	rs302045	C	T	0.336978	1006
18	rs17613184	T	G	0.173956	1006
18	rs146824002	T	G	0.055666	1006
18	rs17749733	T	A	0.209742	1006
18	rs145841573	A	C	0.0139165	1006
18	rs471324	A	G	0.648111	1006
18	rs144462657	T	C	0.055666	1006
18	rs78215133	G	T	0.0228628	1006
18	rs365347	G	A	0.336978	1006
18	rs55972818	A	G	0.267396	1006
18	rs56321188	C	T	0.209742	1006
18	rs80202476	C	T	0.055666	1006
18	rs75485832	T	C	0.055666	1006
18	rs421544	A	G	0.415507	1006
18	rs149140966	G	A	0.055666	1006
18	rs115235529	A	G	0.055666	1006
18	rs114369833	C	T	0.055666	1006
18	rs8089668	A	T	0.0238569	1006
18	rs75772575	G	A	0.055666	1006
18	rs62099682	T	C	0.209742	1006
18	rs74610886	G	A	0.00795229	1006
18	rs140241204	G	C	0.0159046	1006
18	rs118033520	T	A	0.055666	1006
18	rs75815626	C	G	0.0238569	1006
18	rs117063560	A	T	0.055666	1006
18	rs62099684	G	A	0.0357853	1006
18	rs370636	T	C	0.989066	1006
18	rs75559493	C	T	0.054672	1006
18	rs13381282	A	G	0.284294	1006
18	rs1506650	C	T	0.228628	1006
18	rs140786331	C	G	0.0178926	1006
18	rs117622789	T	C	0.054672	1006
18	rs74793010	T	C	0.054672	1006
18	rs117479094	T	C	0.054672	1006
18	rs72941418	T	G	0.267396	1006
18	rs374277	C	T	0.332008	1006
18	rs118072633	A	C	0.054672	1006
18	rs77827765	C	T	0.054672	1006
18	rs140851216	T	C	0.054672	1006
18	rs74475317	C	T	0.0646123	1006
18	rs302049	C	A	0.333002	1006
18	rs117891155	G	C	0.054672	1006
18	rs1506644	T	C	0.054672	1006
18	rs1506645	C	T	0.054672	1006
18	rs77393877	C	T	0.054672	1006
18	rs117326440	G	A	0.054672	1006
18	rs117037191	G	A	0.054672	1006
18	rs139706447	T	C	0.054672	1006
18	rs1506646	A	G	0.21173	1006
18	rs143233961	G	A	0.0228628	1006
18	rs11875674	T	C	0.267396	1006
18	rs149124146	T	C	0.0178926	1006
18	rs62099685	T	C	0.267396	1006
18	rs302050	G	T	0.332008	1006
18	rs72941429	C	T	0.176938	1006
18	rs302051	G	A	0.332008	1006
18	rs1506647	C	T	0.054672	1006
18	rs17541250	G	C	0.0168986	1006
18	rs12963520	A	C	0.026839	1006
18	rs302053	G	A	0.56163	1006
18	rs302054	C	T	0.562624	1006
18	rs111407873	C	T	0.0139165	1006
18	rs55990884	G	A	0.0497018	1006
18	rs17090186	G	A	0.0298211	1006
18	rs430233	C	G	0.347913	1006
18	rs17613639	G	A	0.21173	1006
18	rs427414	G	A	0.331014	1006
18	rs2068741	G	T	0.21173	1006
18	rs17541550	A	G	0.21173	1006
18	rs143011507	T	A	0.0149105	1006
18	rs8098408	G	A	0.347913	1006
18	rs12185312	A	G	0.331014	1006
18	rs1848074	G	A	0.347913	1006
18	rs952171	C	T	0.21173	1006
18	rs4128146	A	G	0.347913	1006
18	rs145694686	A	G	0.0168986	1006
18	rs17541626	G	A	0.21173	1006
18	rs1112655	G	C	0.488072	1006
18	rs9945702	C	T	0.754473	1006
18	rs62099686	G	C	0.267396	1006
18	rs55769021	T	C	0.266402	1006
18	rs17613844	T	A	0.21173	1006
18	rs117577771	G	A	0.054672	1006
18	rs62099688	C	T	0.21173	1006
18	rs7229274	G	A	0.347913	1006
18	rs150486286	C	T	0.0139165	1006
18	rs7235372	T	C	0.331014	1006
18	rs1354763	G	A	0.347913	1006
18	rs117628388	C	T	0.054672	1006
18	rs78158619	C	T	0.054672	1006
18	rs8083538	T	C	0.331014	1006
18	rs28720821	T	C	0.054672	1006
18	rs112319051	C	T	0.21173	1006
18	rs4801027	T	C	0.348907	1006
18	rs117570518	T	G	0.054672	1006
18	rs72941449	C	T	0.0884692	1006
18	rs79886655	C	T	0.054672	1006
18	rs117373383	C	T	0.054672	1006
18	rs118136798	G	C	0.054672	1006
18	rs1857918	C	T	0.21173	1006
18	rs1857919	G	A	0.640159	1006
18	rs139243467	C	T	0.0168986	1006
18	rs8084220	G	A	0.348907	1006
18	rs117774229	C	T	0.0367793	1006
18	rs6566776	T	C	0.348907	1006
18	rs9947360	A	T	0.348907	1006
18	rs1893568	T	C	0.640159	1006
18	rs114134959	A	G	0.0178926	1006
18	rs56029552	C	T	0.055666	1006
18	rs145348336	C	A	0.0109344	1006
18	rs78177028	G	A	0.0675944	1006
18	rs4801028	C	T	0.385686	1006
18	rs9319890	G	A	0.0178926	1006
18	rs8084464	C	A	0.615308	1006
18	rs17090195	A	G	0.0238569	1006
18	rs143891732	T	G	0.0178926	1006
18	rs28712169	A	G	0.385686	1006
18	rs56017575	T	G	0.21173	1006
18	rs11876993	C	A	0.21173	1006
18	rs7237217	G	A	0.385686	1006
18	rs7237538	G	A	0.367793	1006
18	rs1506651	C	T	0.385686	1006
18	rs140684984	T	G	0.0178926	1006
18	rs6566783	A	G	0.385686	1006
18	rs6566784	C	T	0.385686	1006
18	rs1943084	A	C	0.385686	1006
18	rs1943085	A	C	0.385686	1006
18	rs17541925	A	G	0.0685885	1006
18	rs10469202	T	C	0.0178926	1006
18	rs28735462	T	A	0.367793	1006
18	rs62099706	G	A	0.21173	1006
18	rs59074505	T	C	0.230616	1006
18	rs143608480	T	C	0.0178926	1006
18	rs10469122	T	C	0.0178926	1006
18	rs9965115	A	C	0.385686	1006
18	rs11661448	G	A	0.367793	1006
18	rs9952773	G	A	0.367793	1006
18	rs55875648	C	T	0.055666	1006
18	rs62099707	T	C	0.028827	1006
18	rs116534082	A	G	0.0228628	1006
18	rs4800948	C	A	0.367793	1006
18	rs9957480	T	C	0.385686	1006
18	rs117673283	T	C	0.0168986	1006
18	rs4801029	A	C	0.385686	1006
18	rs4801030	C	A	0.385686	1006
18	rs12456814	A	G	0.228628	1006
18	rs79114595	G	C	0.0178926	1006
18	rs72941474	T	C	0.0367793	1006
18	rs116016314	G	A	0.0178926	1006
18	rs116353895	A	C	0.0218688	1006
18	rs10503008	G	A	0.388668	1006
18	rs11663804	A	G	0.388668	1006
18	rs118019726	C	T	0.0367793	1006
18	rs1943086	C	T	0.975149	1006
18	rs7231853	A	G	0.0178926	1006
18	rs111375778	C	T	0.0119284	1006
18	rs950698	C	T	0.367793	1006
18	rs116433974	C	T	0.0178926	1006
18	rs114532963	A	T	0.0178926	1006
18	rs4260144	T	C	0.974155	1006
18	rs17090214	C	T	0.331014	1006
18	rs7232935	T	C	0.385686	1006
18	rs906162	C	T	0.367793	1006
18	rs62099708	C	A	0.214712	1006
18	rs72941485	A	G	0.178926	1006
18	rs906161	C	T	0.367793	1006
18	rs115552396	C	T	0.0178926	1006
18	rs72941487	C	T	0.0636183	1006
18	rs149456010	C	A	0.0228628	1006
18	rs906160	C	A	0.32008	1006
18	rs117185178	G	A	0.0178926	1006
18	rs906159	A	G	0.385686	1006
18	rs8092011	A	G	0.385686	1006
18	rs8094003	G	T	0.367793	1006
18	rs77635650	G	A	0.0178926	1006
18	rs1354764	G	A	0.367793	1006
18	rs7231005	T	C	0.385686	1006
18	rs9966035	T	C	0.369781	1006
18	rs9951801	C	G	0.368787	1006
18	rs9945716	T	C	0.0178926	1006
18	rs74932662	C	T	0.0178926	1006
18	rs12605896	G	A	0.0238569	1006
18	rs1506649	A	G	0.481113	1006
18	rs72941498	G	A	0.0198807	1006
18	rs78279275	G	A	0.0228628	1006
18	rs9950504	C	A	0.196819	1006
18	rs652437	G	A	0.548708	1006
18	rs635654	C	T	0.244533	1006
18	rs11661727	C	A	0.195825	1006
18	rs619742	G	C	0.244533	1006
18	rs17090219	T	C	0.10835	1006
18	rs117746038	G	A	0.0168986	1006
18	rs8083814	G	T	0.198807	1006
18	rs589822	A	G	0.755467	1006
18	rs682446	T	C	0.755467	1006
18	rs56320047	A	C	0.10835	1006
18	rs150128456	G	T	0.00795229	1006
18	rs665037	G	A	0.755467	1006
18	rs663220	T	C	0.406561	1006
18	rs117079782	G	C	0.026839	1006
18	rs111776215	C	A	0.10835	1006
18	rs672089	G	C	0.755467	1006
18	rs62099715	T	C	0.10835	1006
18	rs182609340	C	A	0.0139165	1006
18	rs625628	C	T	0.557654	1006
18	rs117713468	G	A	0.0119284	1006
18	rs655519	A	C	0.755467	1006
18	rs614585	C	T	0.557654	1006
18	rs17802368	C	T	0.196819	1006
18	rs118080901	C	T	0.0119284	1006
18	rs112619925	G	A	0.0198807	1006
18	rs11873068	G	A	0.196819	1006
18	rs9952920	A	T	0.196819	1006
18	rs11151966	A	G	0.196819	1006
18	rs139719734	C	T	0.028827	1006
18	rs2156253	G	T	0.196819	1006
18	rs62099716	G	C	0.0318091	1006
18	rs655980	A	T	0.557654	1006
18	rs658224	A	T	0.755467	1006
18	rs683985	T	C	0.755467	1006
18	rs1640722	A	G	0.755467	1006
18	rs564106	C	T	0.762425	1006
18	rs597419	C	T	0.762425	1006
18	rs146539189	G	A	0.0228628	1006
18	rs620024	A	T	0.557654	1006
18	rs632907	A	G	0.762425	1006
18	rs76078693	C	T	0.0129225	1006
18	rs75581794	A	G	0.0427435	1006
18	rs681987	G	A	0.762425	1006
18	rs140584184	C	A	0.0139165	1006
18	rs683366	A	G	0.762425	1006
18	rs11660950	T	C	0.203777	1006
18	rs9962816	G	A	0.203777	1006
18	rs535505	T	G	0.762425	1006
18	rs6566822	C	A	0.203777	1006
18	rs675306	A	G	0.762425	1006
18	rs62099717	G	A	0.027833	1006
18	rs8099465	G	A	0.203777	1006
18	rs75694537	T	G	0.0526839	1006
18	rs117215134	T	G	0.0477137	1006
18	rs586200	C	T	0.762425	1006
18	rs77694823	T	C	0.0159046	1006
18	rs608675	T	C	0.762425	1006
18	rs608246	G	A	0.449304	1006
18	rs141782568	A	G	0.0178926	1006
18	rs596187	A	T	0.0745527	1006
18	rs112459776	C	G	0.0248509	1006
18	rs657518	A	G	0.654076	1006
18	rs609112	C	G	0.652087	1006
18	rs145607004	A	G	0.0129225	1006
18	rs34379433	G	A	0.0864811	1006
18	rs527499	C	G	0.449304	1006
18	rs117779157	G	A	0.0228628	1006
18	rs3901319	G	C	0.10835	1006
18	rs117960423	G	A	0.0477137	1006
18	rs492610	G	A	0.449304	1006
18	rs614382	G	A	0.44831	1006
18	rs140788150	G	A	0.10835	1006
18	rs59935210	A	G	0.203777	1006
18	rs686781	A	G	0.763419	1006
18	rs62099718	A	G	0.0149105	1006
18	rs62099719	T	C	0.107356	1006
18	rs191566628	A	G	0.0168986	1006
18	rs7242834	G	A	0.107356	1006
18	rs4801033	A	T	0.201789	1006
18	rs117929407	G	A	0.0168986	1006
18	rs186731542	A	G	0.0139165	1006
18	rs62099720	C	T	0.0994036	1006
18	rs76615723	G	A	0.0248509	1006
18	rs34903736	A	T	0.206759	1006
18	rs75690982	C	T	0.0437376	1006
18	rs11659947	G	A	0.204771	1006
18	rs602339	A	G	0.451292	1006
18	rs9949821	G	A	0.204771	1006
18	rs9950916	C	T	0.204771	1006
18	rs624656	T	C	0.657058	1006
18	rs662893	T	C	0.452286	1006
18	rs645976	T	C	0.656064	1006
18	rs7238848	C	T	0.295229	1006
18	rs74527930	A	G	0.0755467	1006
18	rs9952901	A	C	0.352883	1006
18	rs655784	G	A	0.463221	1006
18	rs654502	A	G	0.192843	1006
18	rs4800949	G	A	0.802187	1006
18	rs4801035	G	T	0.868787	1006
18	rs4801036	G	A	0.867793	1006
18	rs145267868	T	C	0.00695825	1006
18	rs17090247	A	C	0.76839	1006
18	rs595343	C	A	0.130219	1006
18	rs78739359	T	C	0.0328032	1006
18	rs593190	C	A	0.134195	1006
18	rs150544068	G	A	0.00994036	1006
18	rs12960139	A	G	0.868787	1006
18	rs78054580	T	C	0.0328032	1006
18	rs551556	A	C	0.131213	1006
18	rs55804567	A	G	0.342942	1006
18	rs8096825	G	T	0.766402	1006
18	rs579636	A	G	0.131213	1006
18	rs144001280	G	A	0.0357853	1006
18	rs587606	C	G	0.131213	1006
18	rs588475	C	T	0.131213	1006
18	rs663359	C	T	0.131213	1006
18	rs76585771	G	A	0.0188867	1006
18	rs77174351	C	G	0.0188867	1006
18	rs489368	C	T	0.131213	1006
18	rs659947	A	G	0.131213	1006
18	rs521315	G	T	0.131213	1006
18	rs584951	C	T	0.131213	1006
18	rs35509070	A	C	0.0626243	1006
18	rs151337216	C	T	0.0168986	1006
18	rs75441676	T	C	0.0328032	1006
18	rs582183	C	T	0.131213	1006
18	rs113721429	C	T	0.0308151	1006
18	rs4801037	G	A	0.769384	1006
18	rs71353967	T	A	0.0626243	1006
18	rs626665	C	T	0.131213	1006
18	rs72943251	A	G	0.0198807	1006
18	rs641396	C	T	0.131213	1006
18	rs1234943	G	A	0.131213	1006
18	rs35546390	G	T	0.340954	1006
18	rs644449	C	T	0.131213	1006
18	rs3745043	A	G	0.0308151	1006
18	rs496102	T	C	0.132207	1006
18	rs12968679	A	G	0.427435	1006
18	rs78781085	T	G	0.0168986	1006
18	rs17090252	A	G	0.026839	1006
18	rs12457258	T	C	0.0626243	1006
18	rs573399	G	A	0.196819	1006
18	rs78925903	G	A	0.0258449	1006
18	rs688992	T	G	0.134195	1006
18	rs149050143	C	G	0.0188867	1006
18	rs141114814	T	C	0.0129225	1006
18	rs625001	A	G	0.227634	1006
18	rs17090257	C	T	0.026839	1006
18	rs17090258	A	G	0.0626243	1006
18	rs17090259	C	T	0.026839	1006
18	rs77471888	G	A	0.0168986	1006
18	rs2286984	T	A	0.771372	1006
18	rs11151970	C	A	0.771372	1006
18	rs139372497	T	C	0.0139165	1006
18	rs4801038	G	A	0.771372	1006
18	rs522688	G	T	0.133201	1006
18	rs643116	G	A	0.196819	1006
18	rs144857943	C	T	0.0407555	1006
```
