## Supplementary material for "Characterization of shared and ancestry-specific signals driving complex traits using multi-ancestry fine-mapping": s1_ref.bim

```
18	rs1261076	0	52908326	A	G
18	rs150458109	0	52909680	A	C
18	rs41515848	0	52909819	G	A
18	rs137875103	0	52911479	C	T
18	rs13381800	0	52911702	T	C
18	rs146599516	0	52914344	G	T
18	rs142300078	0	52914976	T	C
18	rs1942265	0	52915567	G	C
18	rs7241077	0	52915706	T	A
18	rs59117361	0	52916098	C	G
18	rs149063757	0	52917070	G	A
18	rs62092440	0	52917331	C	G
18	rs141169084	0	52918032	A	C
18	rs41452747	0	52918380	G	A
18	rs1893431	0	52918500	G	A
18	rs57162287	0	52918584	C	G
18	rs1893430	0	52918717	A	G
18	rs143581847	0	52919613	A	G
18	rs4800988	0	52919906	A	T
18	rs1942264	0	52920088	T	C
18	rs117279428	0	52920544	A	G
18	rs1261093	0	52920950	C	T
18	rs62092441	0	52921447	G	T
18	rs1539950	0	52921606	C	T
18	rs1539951	0	52921673	T	C
18	rs62092442	0	52922000	T	C
18	rs62092443	0	52922007	C	T
18	rs62092444	0	52923720	G	A
18	rs11662842	0	52924317	C	G
18	rs11664992	0	52924348	T	C
18	rs74849864	0	52924695	C	T
18	rs7242437	0	52924946	T	C
18	rs41437147	0	52926576	T	C
18	rs35969244	0	52927400	T	C
18	rs3817527	0	52928505	G	A
18	rs35918540	0	52928807	C	T
18	rs1261134	0	52931763	A	T
18	rs79151843	0	52931891	T	C
18	rs73488961	0	52933153	T	C
18	rs56695457	0	52935901	C	G
18	rs76681900	0	52935941	T	G
18	rs148410041	0	52936339	A	G
18	rs60882518	0	52936390	T	C
18	rs73488963	0	52936562	G	A
18	rs73488965	0	52937386	G	C
18	rs73488967	0	52937841	A	G
18	rs13380888	0	52937872	T	C
18	rs1261114	0	52938369	G	A
18	rs78161885	0	52938538	T	C
18	rs73488969	0	52938715	G	A
18	rs73488970	0	52939240	T	C
18	rs149891170	0	52940021	T	C
18	rs146016468	0	52940136	G	T
18	rs1261115	0	52940528	A	G
18	rs113310466	0	52940749	G	A
18	rs1788027	0	52942827	G	A
18	rs1799405	0	52944025	A	T
18	rs56666482	0	52945262	G	A
18	rs73488976	0	52945949	A	G
18	rs113662542	0	52946040	T	C
18	rs137965896	0	52947480	A	G
18	rs1787251	0	52948636	G	A
18	rs148483753	0	52949068	A	T
18	rs1261116	0	52949550	A	G
18	rs61126434	0	52949564	T	A
18	rs1261117	0	52949657	T	C
18	rs61056739	0	52949744	T	C
18	rs1261118	0	52949770	C	T
18	rs56927536	0	52949860	T	G
18	rs147914055	0	52951091	G	C
18	rs139869204	0	52951335	A	C
18	rs73488987	0	52951753	G	A
18	rs75638679	0	52952219	G	A
18	rs73488991	0	52952918	T	C
18	rs1788031	0	52953549	T	C
18	rs144667792	0	52953630	G	C
18	rs117456471	0	52953902	G	A
18	rs1262463	0	52954421	A	G
18	rs117336804	0	52954518	T	A
18	rs144179444	0	52955065	T	A
18	rs8090418	0	52955675	C	T
18	rs75389294	0	52955870	T	A
18	rs1261125	0	52957822	A	G
18	rs79052447	0	52958241	A	G
18	rs140744903	0	52959753	A	G
18	rs147409363	0	52960156	T	C
18	rs1660245	0	52961614	T	C
18	rs144370909	0	52961990	G	C
18	rs10502997	0	52963735	G	C
18	rs9955026	0	52964872	A	G
18	rs150946919	0	52966527	T	C
18	rs139523674	0	52966558	G	A
18	rs111831991	0	52967330	T	C
18	rs73488997	0	52967632	G	C
18	rs3794894	0	52968200	C	A
18	rs61023611	0	52968230	A	G
18	rs75595647	0	52971019	G	A
18	rs1153636	0	52971109	G	A
18	rs73490803	0	52971146	C	A
18	rs1153637	0	52972210	T	G
18	rs59909085	0	52972449	A	C
18	rs148369656	0	52972620	A	C
18	rs72925079	0	52973357	A	C
18	rs141309727	0	52976634	T	C
18	rs9959439	0	52977359	T	C
18	rs72925081	0	52978052	C	T
18	rs57244653	0	52978066	G	A
18	rs147304163	0	52978678	G	A
18	rs143504446	0	52979027	G	T
18	rs1440474	0	52979037	C	G
18	rs1440475	0	52979349	T	G
18	rs28604337	0	52979471	C	T
18	rs10515970	0	52980635	C	T
18	rs117716000	0	52980665	T	C
18	rs150405926	0	52981217	T	C
18	rs9952730	0	52981698	A	G
18	rs139231761	0	52981934	G	A
18	rs893946	0	52982458	C	T
18	rs73490813	0	52985401	C	A
18	rs9320008	0	52985773	C	G
18	rs76641465	0	52987161	T	A
18	rs77452859	0	52988220	G	A
18	rs10515971	0	52991218	C	A
18	rs139992005	0	52992136	G	A
18	rs147952958	0	52993926	C	T
18	rs34285397	0	52994752	C	T
18	rs78196382	0	52995853	C	G
18	rs114271498	0	52996196	C	G
18	rs75429260	0	52997092	T	C
18	rs79034601	0	52997246	A	G
18	rs147449964	0	52997987	A	G
18	rs72925094	0	52998536	C	T
18	rs116342691	0	52999870	T	C
18	rs74776396	0	53001822	C	T
18	rs77354126	0	53004083	G	A
18	rs117588571	0	53005429	C	T
18	rs11659559	0	53005934	C	A
18	rs75613617	0	53007302	T	A
18	rs79926379	0	53009097	A	G
18	rs79118099	0	53009098	T	C
18	rs1660235	0	53009757	C	G
18	rs1440473	0	53010332	T	C
18	rs74914300	0	53010348	T	G
18	rs1788026	0	53011114	G	A
18	rs72926906	0	53011551	C	A
18	rs11874871	0	53011777	C	T
18	rs72926908	0	53012047	T	C
18	rs116671631	0	53012155	T	C
18	rs1660237	0	53013947	C	T
18	rs60955239	0	53014092	A	T
18	rs150222706	0	53014361	G	C
18	rs61602415	0	53014632	C	G
18	rs57530083	0	53014633	C	T
18	rs73490837	0	53016604	T	C
18	rs72926911	0	53016738	C	G
18	rs147845905	0	53017727	C	T
18	rs143289510	0	53018621	G	A
18	rs56782530	0	53020011	G	A
18	rs150695360	0	53020475	T	C
18	rs2119291	0	53022647	C	T
18	rs36027866	0	53022773	G	A
18	rs75745173	0	53022870	T	C
18	rs149728681	0	53022896	C	A
18	rs73490839	0	53022954	T	C
18	rs74965575	0	53023170	G	A
18	rs113233180	0	53023339	G	A
18	rs117455054	0	53024771	A	T
18	rs73490841	0	53025079	T	A
18	rs10164195	0	53026079	A	C
18	rs1631486	0	53026357	G	A
18	rs1025804	0	53026402	T	G
18	rs144130249	0	53026694	A	G
18	rs148698620	0	53026719	C	T
18	rs150202082	0	53027723	C	T
18	rs111422293	0	53028086	G	A
18	rs112621325	0	53028712	A	G
18	rs148017548	0	53028845	C	A
18	rs77115755	0	53028854	T	C
18	rs1660233	0	53030074	C	T
18	rs67800840	0	53030763	A	G
18	rs62092451	0	53031167	A	T
18	rs77355441	0	53031894	T	C
18	rs73490853	0	53032007	A	C
18	rs73490856	0	53032686	A	G
18	rs8092679	0	53034140	G	A
18	rs73490861	0	53034301	G	A
18	rs10503000	0	53035236	A	G
18	rs151289957	0	53035312	T	A
18	rs1660241	0	53035650	G	A
18	rs145274204	0	53035825	T	C
18	rs148233407	0	53037319	C	A
18	rs112048489	0	53037388	C	T
18	rs1630422	0	53038484	A	T
18	rs1660242	0	53038676	A	T
18	rs41421645	0	53038733	T	A
18	rs1440476	0	53040066	C	G
18	rs73492930	0	53040606	C	T
18	rs111813441	0	53040842	A	G
18	rs1011392	0	53041903	A	G
18	rs144534295	0	53042837	A	G
18	rs2043961	0	53043220	A	G
18	rs112167885	0	53043509	G	A
18	rs141437471	0	53043852	C	T
18	rs150900799	0	53044700	A	G
18	rs73492933	0	53044948	G	A
18	rs58240695	0	53045051	G	A
18	rs1788030	0	53045198	C	T
18	rs73492937	0	53046119	G	A
18	rs1623427	0	53046319	G	C
18	rs1621581	0	53046577	C	T
18	rs9955697	0	53047511	A	T
18	rs149344987	0	53048529	A	T
18	rs1788025	0	53048678	A	C
18	rs17594301	0	53048885	T	C
18	rs118145728	0	53049010	C	T
18	rs9646596	0	53049212	G	A
18	rs1348047	0	53050058	G	T
18	rs17594358	0	53050489	A	G
18	rs1788019	0	53050523	G	A
18	rs72926932	0	53050646	A	C
18	rs1893508	0	53051008	G	C
18	rs9950000	0	53052169	C	T
18	rs73492947	0	53052923	C	T
18	rs73492948	0	53053398	G	A
18	rs9958125	0	53053585	A	G
18	rs9320010	0	53053897	A	G
18	rs3794891	0	53055212	C	A
18	rs73492955	0	53056570	C	T
18	rs11152363	0	53057188	G	A
18	rs75037433	0	53058095	T	C
18	rs17594526	0	53058238	C	T
18	rs6567314	0	53058594	A	T
18	rs28602385	0	53059320	G	A
18	rs113229164	0	53059416	G	T
18	rs12607679	0	53059748	T	C
18	rs75741749	0	53060415	T	C
18	rs3794889	0	53061937	G	C
18	rs11877568	0	53062239	C	T
18	rs17594610	0	53062343	A	G
18	rs4801149	0	53063229	G	C
18	rs78322266	0	53063676	G	T
18	rs17594665	0	53063719	G	A
18	rs12605773	0	53064423	A	G
18	rs2872041	0	53064491	G	A
18	rs4801150	0	53065110	C	T
18	rs17089778	0	53065342	T	G
18	rs17594721	0	53065892	A	G
18	rs1020169	0	53066079	T	A
18	rs11152369	0	53066328	A	C
18	rs17509991	0	53067184	G	A
18	rs7238888	0	53067758	A	G
18	rs17594834	0	53067862	G	A
18	rs7235757	0	53067954	G	A
18	rs118153070	0	53068625	C	A
18	rs17510124	0	53068680	T	C
18	rs2958178	0	53069972	C	T
18	rs72926954	0	53070168	C	T
18	rs17522826	0	53070914	G	A
18	rs73492977	0	53071766	A	G
18	rs2043962	0	53072319	A	C
18	rs2958165	0	53072535	G	A
18	rs2958171	0	53072832	C	T
18	rs146044997	0	53073454	A	G
18	rs56102710	0	53074320	G	A
18	rs7228846	0	53074618	A	G
18	rs17595065	0	53074862	A	G
18	rs2958175	0	53074958	G	A
18	rs8089309	0	53075292	A	C
18	rs116913543	0	53075425	G	A
18	rs10503001	0	53075696	C	A
18	rs17089789	0	53076332	T	C
18	rs72926962	0	53076736	C	T
18	rs72926963	0	53076790	G	A
18	rs17595212	0	53077235	T	C
18	rs2958186	0	53077795	C	T
18	rs2919446	0	53079067	A	G
18	rs2958161	0	53080391	T	C
18	rs9951064	0	53080395	T	C
18	rs1371833	0	53082154	G	T
18	rs1371832	0	53082236	C	T
18	rs2119292	0	53082974	C	T
18	rs141810681	0	53082993	C	T
18	rs148032875	0	53083372	T	C
18	rs2860511	0	53083591	G	A
18	rs2958162	0	53083865	T	C
18	rs2919451	0	53084300	C	T
18	rs2919450	0	53084545	G	T
18	rs72926972	0	53085127	C	A
18	rs17089803	0	53085167	A	C
18	rs78281202	0	53085273	T	C
18	rs73477256	0	53085392	C	T
18	rs2958163	0	53085412	T	C
18	rs11873788	0	53085507	G	T
18	rs1440477	0	53086455	C	T
18	rs79589198	0	53087315	C	T
18	rs2958166	0	53087632	C	T
18	rs72926982	0	53087984	T	A
18	rs7229740	0	53088349	C	T
18	rs12103957	0	53089078	C	T
18	rs2958169	0	53089138	C	T
18	rs8098843	0	53089162	C	T
18	rs116464595	0	53091227	T	C
18	rs11877936	0	53091412	A	T
18	rs118117804	0	53092243	C	T
18	rs4374254	0	53092547	T	C
18	rs73477270	0	53092884	T	C
18	rs73477273	0	53093251	G	A
18	rs8095770	0	53093724	T	C
18	rs147058572	0	53094050	T	G
18	rs34461547	0	53094185	C	T
18	rs8096211	0	53094569	A	G
18	rs76731597	0	53095046	C	T
18	rs7227418	0	53095421	A	G
18	rs9320016	0	53095471	T	C
18	rs73477275	0	53095616	A	G
18	rs4524013	0	53096708	T	C
18	rs8086014	0	53096902	G	T
18	rs8086206	0	53097158	C	G
18	rs4500831	0	53097544	G	A
18	rs7229456	0	53098526	T	C
18	rs9962014	0	53098532	C	T
18	rs149898726	0	53098700	G	A
18	rs7240481	0	53098732	G	A
18	rs12967143	0	53099012	G	C
18	rs12963463	0	53099093	C	T
18	rs76522571	0	53099099	G	T
18	rs12958048	0	53101598	A	G
18	rs12969553	0	53101904	C	T
18	rs4801154	0	53101984	C	T
18	rs9951694	0	53103201	G	A
18	rs72928904	0	53103368	C	G
18	rs4341827	0	53103739	G	A
18	rs4468713	0	53104019	C	T
18	rs7228159	0	53104253	A	T
18	rs117171785	0	53105163	G	A
18	rs9967315	0	53105179	C	T
18	rs56356133	0	53105573	T	C
18	rs56299223	0	53105738	C	T
18	rs72928910	0	53106326	T	C
18	rs7236656	0	53107115	G	A
18	rs17595731	0	53107452	G	C
18	rs72928911	0	53108005	G	A
18	rs149726027	0	53108127	T	A
18	rs72928914	0	53108857	C	A
18	rs7231748	0	53109035	A	G
18	rs10503002	0	53109202	C	T
18	rs4408617	0	53110049	C	T
18	rs80116403	0	53111322	A	G
18	rs4801156	0	53111922	C	T
18	rs117978154	0	53112767	C	A
18	rs9947720	0	53114263	T	C
18	rs2958172	0	53114756	C	T
18	rs1452789	0	53115879	T	A
18	rs77679524	0	53115961	C	T
18	rs1452788	0	53117304	A	G
18	rs74420648	0	53117531	T	C
18	rs112487824	0	53117681	T	C
18	rs73479253	0	53117722	C	T
18	rs117329455	0	53118111	C	T
18	rs78803556	0	53118462	G	A
18	rs114647162	0	53119375	T	G
18	rs72928929	0	53119693	T	C
18	rs73479257	0	53120325	T	G
18	rs72928933	0	53120997	G	A
18	rs12606995	0	53121576	G	C
18	rs72928936	0	53121831	G	A
18	rs896686	0	53123031	T	G
18	rs732779	0	53123172	A	G
18	rs732780	0	53123357	C	T
18	rs116973193	0	53123519	G	A
18	rs72928943	0	53124039	A	T
18	rs9966430	0	53125364	T	G
18	rs2924321	0	53125435	G	A
18	rs72928950	0	53125474	G	C
18	rs72928953	0	53125783	A	G
18	rs56127529	0	53125938	T	C
18	rs55776938	0	53126330	T	A
18	rs17089826	0	53126993	C	T
18	rs117247506	0	53128047	C	A
18	rs73479266	0	53128468	G	T
18	rs62091167	0	53130630	A	C
18	rs3760600	0	53131488	C	A
18	rs72928959	0	53132830	C	T
18	rs2924328	0	53133740	T	C
18	rs11662243	0	53134518	T	C
18	rs1377242	0	53134556	C	T
18	rs1377243	0	53134652	T	C
18	rs72928962	0	53135314	C	T
18	rs17511376	0	53135749	C	T
18	rs2924329	0	53135894	G	A
18	rs138032432	0	53136598	G	A
18	rs76279974	0	53138622	C	T
18	rs115758894	0	53138692	G	A
18	rs139849098	0	53139017	A	G
18	rs72928968	0	53139225	G	A
18	rs17596267	0	53141537	T	A
18	rs12326678	0	53141959	C	T
18	rs80007062	0	53141964	T	G
18	rs75461791	0	53142328	T	C
18	rs7233312	0	53143573	C	T
18	rs76155870	0	53144037	A	T
18	rs143264374	0	53144720	G	C
18	rs76577540	0	53144772	T	C
18	rs72930740	0	53144837	C	T
18	rs117427928	0	53146097	T	G
18	rs2924331	0	53146303	T	C
18	rs8086784	0	53146842	C	T
18	rs8090422	0	53146896	G	C
18	rs76232056	0	53146975	G	A
18	rs182735775	0	53148092	C	G
18	rs148421571	0	53148136	A	G
18	rs2958182	0	53149021	A	T
18	rs17511755	0	53149722	G	C
18	rs2958183	0	53150076	A	G
18	rs72930755	0	53151150	T	C
18	rs72930757	0	53151337	T	C
18	rs2958184	0	53151851	A	C
18	rs2924332	0	53153117	T	C
18	rs72930759	0	53153294	T	C
18	rs140282719	0	53153593	T	C
18	rs147358516	0	53153691	C	T
18	rs17596722	0	53154167	C	T
18	rs72930763	0	53154887	A	C
18	rs9960767	0	53155002	A	C
18	rs2924333	0	53156229	T	C
18	rs76686327	0	53156264	T	C
18	rs1993193	0	53156707	G	A
18	rs113364928	0	53156815	T	C
18	rs111458608	0	53157503	T	A
18	rs72930767	0	53158629	G	C
18	rs72930769	0	53158650	A	G
18	rs77857012	0	53158868	G	A
18	rs2060889	0	53159541	T	G
18	rs72930774	0	53159915	A	G
18	rs2958187	0	53160343	C	A
18	rs55794506	0	53160491	G	A
18	rs72930780	0	53160790	C	T
18	rs79301837	0	53161545	G	A
18	rs2924335	0	53161930	C	T
18	rs62091170	0	53162669	T	C
18	rs2924336	0	53162930	G	A
18	rs72930787	0	53163569	C	T
18	rs4801157	0	53164693	C	T
18	rs56016607	0	53164762	A	G
18	rs2958188	0	53165959	T	C
18	rs17596974	0	53166557	C	T
18	rs17596995	0	53166594	G	A
18	rs2958189	0	53166994	T	C
18	rs2060886	0	53167520	T	C
18	rs17089841	0	53167729	T	C
18	rs12327270	0	53168073	A	G
18	rs3017183	0	53168243	C	T
18	rs1037430	0	53170201	T	C
18	rs190227664	0	53170510	C	T
18	rs72930799	0	53170871	G	A
18	rs2958158	0	53172105	G	C
18	rs17512480	0	53173173	T	A
18	rs2924338	0	53175787	C	T
18	rs76786109	0	53175955	T	C
18	rs12956276	0	53175966	G	A
18	rs55812411	0	53176432	T	A
18	rs56273376	0	53176914	C	G
18	rs1452791	0	53177132	A	G
18	rs17597288	0	53177208	A	G
18	rs9957668	0	53177670	T	C
18	rs9954890	0	53177740	A	T
18	rs9964328	0	53177774	G	C
18	rs67387556	0	53178061	G	A
18	rs77470861	0	53178523	T	G
18	rs8090106	0	53178798	T	C
18	rs17089851	0	53179241	C	T
18	rs72932708	0	53179419	C	G
18	rs200677372	0	53181676	A	C
18	rs75170353	0	53182691	T	A
18	rs624244	0	53183396	G	A
18	rs78769229	0	53184034	G	A
18	rs12606243	0	53184786	C	T
18	rs76858784	0	53184787	G	A
18	rs627685	0	53186092	T	C
18	rs1011565	0	53186254	G	A
18	rs2060888	0	53186847	A	G
18	rs72932713	0	53186911	T	C
18	rs9948513	0	53190188	G	A
18	rs9965067	0	53190198	T	A
18	rs9965195	0	53190307	T	C
18	rs10401120	0	53192498	C	T
18	rs35371867	0	53193027	G	A
18	rs9949107	0	53193424	A	G
18	rs117815031	0	53194088	C	A
18	rs10503003	0	53194878	G	C
18	rs17512836	0	53194961	T	C
18	rs7240986	0	53195249	G	A
18	rs28395341	0	53195432	G	A
18	rs4801158	0	53195888	T	C
18	rs141249972	0	53195958	T	C
18	rs72627231	0	53195964	C	T
18	rs7235482	0	53196226	T	C
18	rs74548930	0	53196616	T	C
18	rs4800990	0	53197944	C	T
18	rs4458089	0	53198563	A	T
18	rs4572488	0	53198606	T	C
18	rs12968271	0	53198619	A	G
18	rs619466	0	53198836	A	G
18	rs17089876	0	53199131	T	C
18	rs150005198	0	53199459	T	G
18	rs117976985	0	53199696	T	A
18	rs17597786	0	53200024	T	C
18	rs9636107	0	53200117	A	G
18	rs2123389	0	53201972	G	A
18	rs17597863	0	53202366	A	G
18	rs72932724	0	53203106	A	G
18	rs78431385	0	53203705	C	T
18	rs658905	0	53204136	A	C
18	rs150565868	0	53204779	A	G
18	rs611439	0	53204864	C	T
18	rs17597926	0	53205938	G	A
18	rs1452787	0	53207207	A	G
18	rs1319637	0	53207325	A	G
18	rs111510094	0	53208215	T	C
18	rs17089887	0	53208256	T	C
18	rs17513240	0	53208982	A	T
18	rs117826375	0	53210195	C	T
18	rs613872	0	53210302	G	T
18	rs12607857	0	53213326	G	A
18	rs79318721	0	53213495	G	C
18	rs658977	0	53213887	G	A
18	rs2123392	0	53214865	T	C
18	rs12963873	0	53215142	T	A
18	rs581653	0	53215739	A	T
18	rs117300425	0	53216373	A	G
18	rs117637263	0	53217085	G	A
18	rs72932738	0	53217473	T	C
18	rs113220896	0	53219936	C	T
18	rs587136	0	53225049	T	C
18	rs682026	0	53225637	T	C
18	rs76969677	0	53226119	T	C
18	rs17598366	0	53226691	A	G
18	rs584564	0	53227648	A	G
18	rs72932743	0	53229628	G	A
18	rs17598416	0	53229761	G	T
18	rs112945363	0	53229786	C	T
18	rs66791238	0	53230650	T	C
18	rs28607662	0	53230859	T	C
18	rs34533676	0	53234728	G	A
18	rs113055896	0	53238550	T	G
18	rs56839141	0	53239287	T	C
18	rs8098032	0	53239302	T	C
18	rs72627232	0	53239916	G	A
18	rs41396445	0	53242137	C	A
18	rs74509138	0	53242546	T	C
18	rs11151167	0	53242807	A	T
18	rs618869	0	53248151	T	C
18	rs12456652	0	53250050	A	C
18	rs79703067	0	53250324	T	C
18	rs17598729	0	53251562	T	C
18	rs4144686	0	53251725	G	A
18	rs12455881	0	53252285	G	A
18	rs599550	0	53252388	G	A
18	rs34603418	0	53252889	C	T
18	rs75754713	0	53254028	G	A
18	rs72932757	0	53254741	C	T
18	rs12457949	0	53258609	A	G
18	rs13381608	0	53259146	C	T
18	rs590076	0	53260732	G	A
18	rs34556259	0	53261217	C	T
18	rs57884215	0	53262184	G	A
18	rs596668	0	53264343	A	G
18	rs66485076	0	53264346	G	A
18	rs145451952	0	53265063	C	T
18	rs17061809	0	53267742	C	G
18	rs113477183	0	53268175	A	T
18	rs35178579	0	53268923	G	A
18	rs17514172	0	53269093	C	T
18	rs34341606	0	53269352	G	C
18	rs682245	0	53270531	T	C
18	rs17514242	0	53270902	C	G
18	rs12455205	0	53272160	A	G
18	rs57756389	0	53273496	G	T
18	rs635538	0	53273614	G	A
18	rs12458118	0	53276116	T	A
18	rs9951280	0	53276523	G	A
18	rs10871582	0	53276589	G	T
18	rs2156008	0	53281244	A	G
18	rs616580	0	53284109	A	G
18	rs1642313	0	53287570	C	T
18	rs72932792	0	53288026	C	T
18	rs78526562	0	53288175	A	C
18	rs118134308	0	53290877	A	G
18	rs17514601	0	53292430	G	A
18	rs8090341	0	53292908	T	C
18	rs644279	0	53294569	T	C
18	rs148012797	0	53295245	C	A
18	rs12457157	0	53296927	G	A
18	rs17527346	0	53297991	T	C
18	rs112311990	0	53299332	C	T
18	rs12103984	0	53299460	G	A
18	rs78294462	0	53301359	G	A
18	rs190710584	0	53301432	G	A
18	rs6566169	0	53301527	A	C
18	rs111935424	0	53301794	T	C
18	rs7236100	0	53302321	A	G
18	rs77891683	0	53303150	T	C
18	rs35691742	0	53303546	T	G
18	rs8096777	0	53303616	A	G
18	rs34733940	0	53303684	A	C
18	rs189990017	0	53304346	T	G
18	rs72934723	0	53305311	A	G
18	rs12458015	0	53305735	T	C
18	rs1421024	0	53309114	A	G
18	rs1421025	0	53309363	G	C
18	rs660010	0	53310969	G	C
18	rs76888488	0	53311001	A	G
18	rs9946669	0	53311559	A	G
18	rs652749	0	53314500	T	A
18	rs79526326	0	53314519	G	A
18	rs17089911	0	53315397	T	A
18	rs663118	0	53316832	C	T
18	rs11151206	0	53316911	T	C
18	rs619442	0	53319703	T	C
18	rs605951	0	53320447	G	A
18	rs651350	0	53320738	A	G
18	rs144886295	0	53320864	C	T
18	rs652714	0	53321026	G	A
18	rs77057028	0	53321069	G	A
18	rs56142542	0	53321323	G	T
18	rs9956444	0	53323367	C	A
18	rs652447	0	53323519	G	T
18	rs12964264	0	53325504	C	T
18	rs77531971	0	53325860	T	C
18	rs12965620	0	53325987	A	C
18	rs12458731	0	53326575	C	T
18	rs607664	0	53326656	G	A
18	rs899103	0	53327370	A	G
18	rs676735	0	53328392	A	T
18	rs4800992	0	53329474	C	A
18	rs590949	0	53331060	A	G
18	rs629376	0	53331267	G	A
18	rs116960059	0	53331430	C	G
18	rs796742	0	53332089	C	T
18	rs796741	0	53332309	C	T
18	rs784231	0	53332327	G	C
18	rs784229	0	53332964	T	C
18	rs79476595	0	53333913	A	G
18	rs784227	0	53334002	G	A
18	rs804200	0	53334197	T	C
18	rs631957	0	53334404	A	G
18	rs675637	0	53335057	C	T
18	rs687902	0	53335497	A	G
18	rs11659764	0	53335512	T	A
18	rs7245175	0	53335718	A	G
18	rs591693	0	53336479	G	A
18	rs611347	0	53337869	C	T
18	rs62091195	0	53337912	C	T
18	rs611775	0	53337939	C	T
18	rs639590	0	53340504	G	A
18	rs635474	0	53341393	G	A
18	rs78460675	0	53342069	A	G
18	rs145184385	0	53345472	A	C
18	rs71352212	0	53345495	G	A
18	rs2111564	0	53345956	G	A
18	rs668439	0	53346365	A	G
18	rs75828199	0	53346739	C	A
18	rs1031831	0	53347258	C	A
18	rs784220	0	53349931	G	C
18	rs56096225	0	53350210	C	T
18	rs11151224	0	53350481	C	T
18	rs784219	0	53351484	G	A
18	rs784218	0	53352082	T	G
18	rs784217	0	53353847	C	G
18	rs34183318	0	53353895	A	G
18	rs62091211	0	53354331	G	A
18	rs784216	0	53354347	T	G
18	rs28646213	0	53355334	G	T
18	rs78493974	0	53358425	C	T
18	rs12457071	0	53359473	C	A
18	rs141925678	0	53359864	C	T
18	rs8095944	0	53360558	T	A
18	rs117805759	0	53361306	G	A
18	rs117094174	0	53363478	A	G
18	rs118034103	0	53364920	A	T
18	rs76431570	0	53365281	G	A
18	rs9946839	0	53365738	T	C
18	rs2901982	0	53365938	C	T
18	rs1421022	0	53367328	G	A
18	rs72936874	0	53367853	A	G
18	rs12456600	0	53368823	T	C
18	rs116852645	0	53371686	C	T
18	rs184332798	0	53373610	G	A
18	rs1642294	0	53374913	C	G
18	rs34704381	0	53375677	G	A
18	rs77268215	0	53378586	C	T
18	rs11662998	0	53379992	T	C
18	rs899104	0	53389061	G	A
18	rs140208480	0	53390214	A	C
18	rs784258	0	53393895	T	C
18	rs147039096	0	53395072	C	T
18	rs784257	0	53397199	T	C
18	rs784256	0	53398626	G	A
18	rs8097418	0	53400656	C	T
18	rs17089925	0	53400834	C	T
18	rs784255	0	53403228	G	T
18	rs4800994	0	53403850	C	T
18	rs813043	0	53404694	A	G
18	rs17527878	0	53404986	C	T
18	rs784254	0	53405382	C	T
18	rs36084065	0	53405564	A	C
18	rs77190311	0	53407090	G	T
18	rs711745	0	53407097	G	C
18	rs784253	0	53408051	G	A
18	rs28758902	0	53408187	C	T
18	rs75425167	0	53408661	G	A
18	rs784252	0	53408798	T	A
18	rs117971070	0	53410025	C	T
18	rs12458596	0	53410912	A	G
18	rs784251	0	53412903	C	T
18	rs784250	0	53413423	A	G
18	rs57820851	0	53413566	G	T
18	rs77882218	0	53415063	T	C
18	rs139774501	0	53415185	G	A
18	rs4800995	0	53415377	G	A
18	rs784237	0	53416114	T	A
18	rs74991938	0	53416409	A	G
18	rs78163173	0	53417248	G	C
18	rs796743	0	53417639	A	G
18	rs7227376	0	53418082	T	A
18	rs8099157	0	53418307	G	A
18	rs784238	0	53418551	T	C
18	rs58541785	0	53418825	A	G
18	rs9945725	0	53418850	A	G
18	rs66669275	0	53418928	T	C
18	rs56992108	0	53418985	C	T
18	rs60106272	0	53419084	C	A
18	rs3919557	0	53419914	C	T
18	rs6566219	0	53419934	C	T
18	rs36059932	0	53420576	G	T
18	rs34984088	0	53421172	G	A
18	rs74422567	0	53421368	G	T
18	rs12959148	0	53421466	G	A
18	rs11873199	0	53421845	G	A
18	rs17528154	0	53421932	A	C
18	rs12455055	0	53422092	C	T
18	rs113863887	0	53422145	T	C
18	rs11665413	0	53422618	T	C
18	rs56161077	0	53422639	G	A
18	rs17600287	0	53422724	G	A
18	rs784234	0	53422907	G	A
18	rs784235	0	53423144	A	G
18	rs138658189	0	53423515	C	T
18	rs784233	0	53424246	C	T
18	rs4800996	0	53424358	C	T
18	rs35554103	0	53424848	T	C
18	rs61269817	0	53424880	A	G
18	rs11876635	0	53425305	C	T
18	rs56027712	0	53425534	G	A
18	rs3745044	0	53425670	C	T
18	rs28525036	0	53425751	A	C
18	rs28600976	0	53425763	G	A
18	rs12456049	0	53426442	A	G
18	rs12456612	0	53426627	T	C
18	rs56285026	0	53426929	G	C
18	rs784232	0	53427481	T	C
18	rs9959943	0	53427591	T	C
18	rs9957855	0	53427979	A	G
18	rs12956282	0	53428085	A	G
18	rs12960151	0	53428294	A	G
18	rs17089932	0	53428347	C	T
18	rs1421023	0	53428905	T	G
18	rs4800997	0	53429433	A	T
18	rs4800998	0	53429655	T	A
18	rs1642295	0	53429699	T	C
18	rs4800933	0	53429841	C	T
18	rs4800999	0	53429879	C	G
18	rs9960987	0	53430391	C	T
18	rs59355765	0	53431951	C	T
18	rs12327494	0	53432288	G	A
18	rs754882	0	53432476	T	C
18	rs784239	0	53432839	A	G
18	rs117728775	0	53432989	G	A
18	rs784240	0	53434122	T	C
18	rs12968519	0	53435400	C	G
18	rs12326693	0	53435469	C	T
18	rs12326688	0	53436104	G	A
18	rs784241	0	53436678	T	G
18	rs149883618	0	53437005	T	C
18	rs784242	0	53437203	A	G
18	rs71352214	0	53437249	G	A
18	rs72932563	0	53437659	G	A
18	rs1362781	0	53439036	G	A
18	rs784243	0	53439589	A	T
18	rs12967215	0	53440175	A	G
18	rs12455906	0	53440604	C	G
18	rs7244737	0	53441164	G	A
18	rs72932565	0	53441383	A	G
18	rs17600763	0	53441506	A	T
18	rs17528693	0	53441615	G	A
18	rs2306163	0	53442049	T	G
18	rs2306164	0	53442108	G	C
18	rs3816653	0	53442117	T	C
18	rs189973157	0	53442119	A	C
18	rs139339362	0	53442480	C	T
18	rs931040	0	53443429	C	T
18	rs931041	0	53443580	C	A
18	rs17536	0	53443889	G	A
18	rs12969473	0	53443931	T	G
18	rs73494715	0	53443943	T	G
18	rs17528	0	53443978	T	C
18	rs12965363	0	53444123	C	T
18	rs6566233	0	53445930	T	C
18	rs2861344	0	53446374	G	A
18	rs12961717	0	53446514	C	G
18	rs2126786	0	53447005	T	C
18	rs62091221	0	53447246	G	C
18	rs9952704	0	53447690	G	A
18	rs9947593	0	53448395	T	C
18	rs8097498	0	53449667	A	G
18	rs72932578	0	53450864	C	T
18	rs28719468	0	53452144	T	C
18	rs9951562	0	53452446	G	A
18	rs9952111	0	53453113	G	A
18	rs72932579	0	53453353	A	G
18	rs7245109	0	53453575	A	C
18	rs56056732	0	53454041	C	T
18	rs56152138	0	53454066	C	A
18	rs4996482	0	53454369	C	A
18	rs7235891	0	53454774	T	C
18	rs899100	0	53455204	T	C
18	rs899101	0	53455231	T	C
18	rs899102	0	53455329	A	G
18	rs11151321	0	53455685	T	C
18	rs12455398	0	53455923	A	G
18	rs12456030	0	53456476	A	G
18	rs2169688	0	53456661	T	C
18	rs2169687	0	53456685	A	G
18	rs2126788	0	53456801	T	C
18	rs4801000	0	53456943	A	G
18	rs62091222	0	53457430	C	A
18	rs4455053	0	53457462	T	A
18	rs7226741	0	53457502	G	C
18	rs2861345	0	53457522	A	T
18	rs922394	0	53458456	G	A
18	rs7233731	0	53458806	C	A
18	rs13313612	0	53458908	C	T
18	rs8090270	0	53459057	A	C
18	rs1382119	0	53459905	C	T
18	rs2086066	0	53460035	G	T
18	rs5009456	0	53460058	T	A
18	rs958714	0	53461123	A	C
18	rs75363678	0	53461251	C	A
18	rs1382118	0	53461871	C	T
18	rs1382117	0	53461945	G	A
18	rs77003123	0	53462053	A	T
18	rs2126787	0	53462608	G	A
18	rs11151327	0	53463114	C	G
18	rs8091837	0	53463618	T	C
18	rs3943320	0	53463661	C	G
18	rs35968451	0	53463912	C	A
18	rs1031830	0	53464767	G	A
18	rs1031829	0	53464917	G	A
18	rs140279447	0	53468526	G	T
18	rs58318242	0	53470986	G	C
18	rs67526282	0	53471187	T	C
18	rs34771881	0	53472610	C	T
18	rs4603647	0	53472722	C	G
18	rs11151343	0	53473423	C	T
18	rs12605940	0	53473477	T	C
18	rs12605499	0	53473528	A	T
18	rs12606645	0	53475163	A	G
18	rs2221526	0	53475165	C	T
18	rs79849041	0	53477697	A	C
18	rs12455722	0	53477784	G	A
18	rs1477942	0	53477819	G	T
18	rs17601129	0	53478119	A	T
18	rs1531519	0	53480206	T	C
18	rs1531518	0	53480368	G	A
18	rs1532897	0	53480756	G	A
18	rs1532896	0	53480902	C	T
18	rs71352216	0	53482756	A	G
18	rs7244531	0	53483103	T	C
18	rs148795643	0	53483151	C	T
18	rs62091246	0	53483269	T	C
18	rs804295	0	53484069	A	G
18	rs12455831	0	53485445	T	C
18	rs72627233	0	53486724	T	G
18	rs9956897	0	53487231	A	T
18	rs9944650	0	53487462	G	A
18	rs11151358	0	53487620	C	T
18	rs72627234	0	53488922	G	A
18	rs8085454	0	53489366	A	C
18	rs72934520	0	53491424	C	T
18	rs812738	0	53491749	T	C
18	rs17601312	0	53494075	T	C
18	rs12605144	0	53494326	G	A
18	rs12605336	0	53494672	C	A
18	rs9636056	0	53494964	A	G
18	rs784330	0	53494969	C	T
18	rs9319731	0	53495329	G	A
18	rs3105602	0	53495479	T	C
18	rs12605156	0	53498114	A	T
18	rs1553597	0	53501023	C	G
18	rs148967995	0	53502108	A	G
18	rs117387607	0	53502563	G	A
18	rs9959500	0	53502996	G	A
18	rs57984515	0	53503720	T	G
18	rs117484606	0	53503803	G	A
18	rs7242862	0	53505016	G	T
18	rs7233695	0	53505198	T	G
18	rs1506630	0	53505340	G	T
18	rs34712402	0	53505388	A	T
18	rs146177328	0	53505462	G	A
18	rs11151372	0	53506030	G	A
18	rs12455051	0	53506376	C	T
18	rs937831	0	53506971	C	T
18	rs118125340	0	53507024	A	C
18	rs8095075	0	53508059	G	A
18	rs2862256	0	53508224	C	T
18	rs9955295	0	53508273	G	C
18	rs1814777	0	53508409	C	T
18	rs12604708	0	53508754	T	G
18	rs62091249	0	53509957	A	G
18	rs12455625	0	53510307	C	T
18	rs62091250	0	53510595	C	T
18	rs35421772	0	53510970	G	A
18	rs79828098	0	53511069	C	T
18	rs11151377	0	53511190	C	T
18	rs11662985	0	53512363	G	A
18	rs1553600	0	53514134	G	A
18	rs11151379	0	53514843	G	A
18	rs2135520	0	53515052	C	T
18	rs13380893	0	53515284	G	A
18	rs72934543	0	53515583	G	A
18	rs4637006	0	53516138	C	T
18	rs7233004	0	53516802	G	T
18	rs6566299	0	53516897	T	A
18	rs10871620	0	53522718	A	T
18	rs77452106	0	53523659	G	A
18	rs72934552	0	53524094	T	A
18	rs6650723	0	53524269	T	C
18	rs12454407	0	53524392	A	G
18	rs20370	0	53525297	T	G
18	rs10871622	0	53527000	T	C
18	rs13381961	0	53527445	G	A
18	rs73957222	0	53527960	C	T
18	rs7228225	0	53529456	A	T
18	rs73957224	0	53529463	G	A
18	rs141949978	0	53530027	C	T
18	rs9675567	0	53530878	A	T
18	rs56108467	0	53530973	A	T
18	rs8092776	0	53531732	G	A
18	rs7243690	0	53531884	T	G
18	rs72934570	0	53533189	C	T
18	rs73957225	0	53533923	G	A
18	rs7234284	0	53534465	G	C
18	rs55667542	0	53534631	C	T
18	rs870778	0	53535544	T	A
18	rs117426676	0	53536098	C	T
18	rs17089986	0	53536547	C	A
18	rs9954153	0	53538257	T	G
18	rs76737645	0	53538746	A	G
18	rs72934577	0	53538869	A	C
18	rs17089989	0	53538902	G	A
18	rs72934580	0	53539147	A	G
18	rs75577512	0	53539357	A	T
18	rs66649216	0	53539480	T	C
18	rs140348413	0	53539613	T	G
18	rs12458132	0	53539657	T	A
18	rs78796328	0	53540311	T	A
18	rs12964404	0	53540466	G	A
18	rs28465572	0	53540990	G	T
18	rs17529908	0	53541467	C	A
18	rs17089990	0	53541581	A	C
18	rs146762099	0	53543941	C	T
18	rs1395374	0	53543986	T	C
18	rs12968000	0	53544034	T	C
18	rs7228115	0	53544911	T	G
18	rs12052006	0	53545463	T	C
18	rs56219016	0	53546591	C	T
18	rs9966169	0	53547145	T	A
18	rs1395378	0	53547654	G	A
18	rs9319747	0	53549098	T	A
18	rs76947972	0	53549517	G	T
18	rs72934586	0	53550937	T	G
18	rs6566331	0	53551093	T	C
18	rs72934587	0	53551147	A	G
18	rs76778052	0	53551186	A	T
18	rs11876143	0	53551770	A	G
18	rs74470869	0	53552794	C	T
18	rs62093768	0	53553243	A	T
18	rs7242996	0	53553651	C	G
18	rs9962249	0	53561170	G	A
18	rs1857917	0	53561919	G	A
18	rs1857916	0	53562185	T	G
18	rs72934598	0	53565193	A	G
18	rs17602354	0	53565287	T	C
18	rs9965636	0	53566022	A	G
18	rs9945025	0	53566141	A	G
18	rs74609952	0	53566264	A	G
18	rs2202572	0	53566471	A	C
18	rs12953334	0	53566761	G	C
18	rs72934600	0	53567855	G	A
18	rs72934602	0	53568458	G	A
18	rs112330669	0	53568670	A	C
18	rs17089998	0	53568736	A	G
18	rs10503006	0	53569429	A	G
18	rs1354761	0	53569894	A	T
18	rs957514	0	53570310	G	A
18	rs4801005	0	53571137	T	C
18	rs11662206	0	53572062	G	A
18	rs72936305	0	53572922	A	C
18	rs4801007	0	53572946	C	T
18	rs17530578	0	53573965	A	G
18	rs9962650	0	53574043	C	G
18	rs72936308	0	53575741	G	T
18	rs12959908	0	53575949	T	C
18	rs34436296	0	53576101	T	G
18	rs34091723	0	53576121	T	A
18	rs12454727	0	53576502	G	A
18	rs1553598	0	53577346	T	C
18	rs11151432	0	53577888	T	C
18	rs72936311	0	53577939	T	C
18	rs9807155	0	53578214	T	G
18	rs72936313	0	53578876	C	T
18	rs34831489	0	53579166	C	T
18	rs1506632	0	53579294	C	T
18	rs62093777	0	53579937	C	T
18	rs72936314	0	53580677	A	G
18	rs10083932	0	53581718	C	T
18	rs12963691	0	53582254	A	T
18	rs954610	0	53582761	A	G
18	rs9963616	0	53583104	A	G
18	rs1395375	0	53583217	T	C
18	rs1395376	0	53583258	A	G
18	rs140248126	0	53583427	G	A
18	rs12967508	0	53583457	G	A
18	rs937829	0	53583768	A	T
18	rs72936321	0	53583901	C	T
18	rs72936324	0	53584013	G	A
18	rs67276713	0	53584060	T	A
18	rs12970068	0	53584075	A	G
18	rs71352221	0	53584401	A	C
18	rs58707448	0	53585102	C	T
18	rs72936328	0	53585455	A	T
18	rs72936329	0	53585664	G	A
18	rs9950331	0	53586052	A	G
18	rs71352222	0	53586142	C	T
18	rs71352223	0	53586202	C	T
18	rs28669704	0	53586335	A	C
18	rs62093778	0	53586426	C	T
18	rs35248721	0	53586590	G	A
18	rs1506633	0	53586671	T	C
18	rs56154930	0	53586720	T	C
18	rs72936333	0	53586855	C	T
18	rs8098738	0	53587697	G	A
18	rs7232412	0	53588743	A	G
18	rs118006744	0	53589362	C	T
18	rs7504419	0	53589735	A	G
18	rs146518634	0	53590933	C	T
18	rs784395	0	53591367	G	C
18	rs61576172	0	53591799	C	T
18	rs35308975	0	53592298	C	G
18	rs11662833	0	53592483	T	G
18	rs9945732	0	53593297	G	A
18	rs11872430	0	53593388	G	A
18	rs72936341	0	53594181	T	C
18	rs77527387	0	53594451	G	T
18	rs784397	0	53594836	G	A
18	rs144507892	0	53594840	G	A
18	rs784398	0	53595701	C	T
18	rs784399	0	53596858	T	A
18	rs784400	0	53597420	T	A
18	rs2902192	0	53597476	G	A
18	rs77179866	0	53598246	T	C
18	rs784401	0	53598686	A	G
18	rs62093780	0	53598694	G	A
18	rs784402	0	53598716	C	T
18	rs12607609	0	53598781	C	G
18	rs11151442	0	53599161	G	A
18	rs1960053	0	53599754	G	A
18	rs1960054	0	53599790	C	T
18	rs141046380	0	53599917	T	A
18	rs12970549	0	53601264	A	G
18	rs7243708	0	53601756	G	T
18	rs72936352	0	53602616	T	C
18	rs811477	0	53603199	G	A
18	rs8083781	0	53604762	T	C
18	rs80129237	0	53605004	G	C
18	rs12955240	0	53605893	C	T
18	rs7233206	0	53606519	C	A
18	rs140937947	0	53606659	C	T
18	rs2135518	0	53607155	C	T
18	rs75069735	0	53609313	G	C
18	rs145389644	0	53609373	T	G
18	rs12455372	0	53610153	C	T
18	rs12968014	0	53610200	T	C
18	rs117474169	0	53610234	G	T
18	rs4800936	0	53610851	A	C
18	rs75142617	0	53610878	T	C
18	rs1593192	0	53611682	T	C
18	rs56271017	0	53613657	G	A
18	rs2551462	0	53614857	T	A
18	rs17602774	0	53616618	C	T
18	rs35542906	0	53617849	C	T
18	rs11873855	0	53618120	G	T
18	rs4801009	0	53618184	C	T
18	rs34588464	0	53618849	C	T
18	rs2646964	0	53618966	C	G
18	rs144379304	0	53619497	T	A
18	rs7237675	0	53619577	G	A
18	rs2551463	0	53619906	T	C
18	rs117683236	0	53620149	G	A
18	rs62093803	0	53620276	A	G
18	rs11665184	0	53620359	G	A
18	rs9966779	0	53620456	C	T
18	rs118115105	0	53620548	C	G
18	rs35680122	0	53620599	C	T
18	rs117381910	0	53620948	A	G
18	rs11659566	0	53621206	G	A
18	rs11663101	0	53621229	A	G
18	rs147232866	0	53621557	A	G
18	rs12454447	0	53621849	G	T
18	rs12957607	0	53621933	C	T
18	rs28794276	0	53621934	G	A
18	rs2588480	0	53622346	G	C
18	rs4527099	0	53622675	G	T
18	rs4533368	0	53622684	C	T
18	rs35294160	0	53622756	C	G
18	rs4312386	0	53622810	A	G
18	rs2588479	0	53624138	C	T
18	rs117463614	0	53624503	C	T
18	rs55827906	0	53624585	A	T
18	rs56062547	0	53624667	C	T
18	rs2646940	0	53624765	C	A
18	rs2588478	0	53625296	G	T
18	rs12457311	0	53625366	C	T
18	rs75689607	0	53625422	C	T
18	rs116928117	0	53625487	G	A
18	rs12457222	0	53625655	G	T
18	rs2588477	0	53625979	A	G
18	rs77526132	0	53626484	A	G
18	rs75895366	0	53626538	G	A
18	rs77017736	0	53627078	A	G
18	rs2113445	0	53627712	T	C
18	rs1991089	0	53627803	T	C
18	rs1991090	0	53627804	G	A
18	rs1991091	0	53627929	A	G
18	rs2862257	0	53628299	C	T
18	rs4801010	0	53628827	G	C
18	rs12327025	0	53628999	A	G
18	rs150519256	0	53629158	A	G
18	rs67235336	0	53629458	G	C
18	rs76119459	0	53630222	C	T
18	rs12606647	0	53630247	G	C
18	rs2646941	0	53630341	T	G
18	rs17090010	0	53630587	G	A
18	rs146570200	0	53630723	T	C
18	rs2588476	0	53630757	A	G
18	rs11663406	0	53631042	C	G
18	rs17603101	0	53631065	T	C
18	rs1985049	0	53633786	T	C
18	rs34429562	0	53634177	C	T
18	rs117984057	0	53634382	A	G
18	rs17531011	0	53634457	A	T
18	rs76035256	0	53634562	A	T
18	rs75764697	0	53634836	A	G
18	rs112962117	0	53635075	C	T
18	rs150797189	0	53635086	T	A
18	rs17090011	0	53635272	G	A
18	rs75801709	0	53635475	G	T
18	rs17603170	0	53635544	G	A
18	rs17090012	0	53635577	C	T
18	rs17531153	0	53636391	T	C
18	rs17090013	0	53636617	A	G
18	rs17603324	0	53636776	G	A
18	rs75543423	0	53637194	A	G
18	rs2862258	0	53637283	G	A
18	rs918822	0	53637922	A	G
18	rs918823	0	53637972	C	G
18	rs17603401	0	53638478	T	G
18	rs79319149	0	53638611	T	C
18	rs2551442	0	53638995	C	T
18	rs147740087	0	53639364	T	C
18	rs112781726	0	53639443	C	T
18	rs76271548	0	53639716	C	A
18	rs140552841	0	53640331	G	A
18	rs117551510	0	53640345	C	T
18	rs1424401	0	53640779	G	A
18	rs75756829	0	53640836	C	A
18	rs74486466	0	53640878	C	T
18	rs77466727	0	53640936	G	A
18	rs1424402	0	53640991	A	G
18	rs80154969	0	53641028	G	A
18	rs2551443	0	53641041	A	G
18	rs12964805	0	53641057	C	T
18	rs12458695	0	53641115	T	C
18	rs8097485	0	53642088	G	A
18	rs8085442	0	53642206	A	G
18	rs12956434	0	53642396	A	T
18	rs149979984	0	53642467	T	C
18	rs117952450	0	53643128	G	T
18	rs74661577	0	53643402	A	T
18	rs2551445	0	53643430	C	T
18	rs78540071	0	53643609	A	G
18	rs11151472	0	53643688	T	C
18	rs74484116	0	53644074	A	C
18	rs80070455	0	53644133	T	C
18	rs12458255	0	53644334	C	G
18	rs62093805	0	53644515	G	A
18	rs78260677	0	53645005	C	A
18	rs12953580	0	53645078	T	C
18	rs80259215	0	53645171	A	C
18	rs78653468	0	53645256	G	A
18	rs113320585	0	53646010	C	A
18	rs12456648	0	53646016	A	G
18	rs144567300	0	53646684	T	C
18	rs17090021	0	53647447	T	C
18	rs7238923	0	53649781	C	T
18	rs1820283	0	53650092	T	C
18	rs2902193	0	53650309	A	G
18	rs78390671	0	53650693	A	G
18	rs10164243	0	53650946	G	A
18	rs17090022	0	53651096	C	T
18	rs10163561	0	53651177	G	A
18	rs116902105	0	53651551	T	G
18	rs12965932	0	53652144	T	C
18	rs8091714	0	53652569	A	C
18	rs2646947	0	53652987	A	T
18	rs79515331	0	53653058	G	A
18	rs78870319	0	53653531	C	T
18	rs17531605	0	53653957	A	G
18	rs10048306	0	53654020	C	T
18	rs11151478	0	53654604	C	G
18	rs10871641	0	53654696	T	C
18	rs2646949	0	53654719	C	A
18	rs11659538	0	53654917	A	T
18	rs79900487	0	53655560	A	G
18	rs78766111	0	53655880	C	A
18	rs74911509	0	53656094	A	G
18	rs1895614	0	53656337	C	T
18	rs78539806	0	53656600	T	C
18	rs76270512	0	53656953	A	G
18	rs7241820	0	53657201	G	A
18	rs73957263	0	53657407	T	C
18	rs113537084	0	53657671	G	C
18	rs11665257	0	53657974	G	C
18	rs146448354	0	53658183	C	T
18	rs117369756	0	53658233	G	A
18	rs117539541	0	53658284	C	T
18	rs56010626	0	53658679	G	A
18	rs76125171	0	53658732	G	C
18	rs73957264	0	53658854	G	A
18	rs74701179	0	53659535	G	T
18	rs59623848	0	53659648	C	T
18	rs12604132	0	53659772	A	G
18	rs79489350	0	53659826	A	C
18	rs78307781	0	53660520	C	T
18	rs80277746	0	53660761	G	A
18	rs73957266	0	53661057	G	C
18	rs73957267	0	53661230	G	A
18	rs62091575	0	53661317	C	G
18	rs117550450	0	53661612	T	C
18	rs73957268	0	53661726	T	G
18	rs72938304	0	53661743	G	A
18	rs75247110	0	53662133	A	G
18	rs76004874	0	53662528	A	G
18	rs56142524	0	53662678	A	G
18	rs7242353	0	53662768	C	A
18	rs56359264	0	53662795	A	G
18	rs116881806	0	53662881	A	G
18	rs2551460	0	53663050	A	C
18	rs77044078	0	53663447	G	A
18	rs1978501	0	53663722	A	G
18	rs1978502	0	53664227	C	G
18	rs1978503	0	53664282	A	G
18	rs8088321	0	53664579	G	A
18	rs2646953	0	53664583	A	G
18	rs17090028	0	53665331	G	A
18	rs1862920	0	53665398	G	T
18	rs75735396	0	53665524	C	T
18	rs139657047	0	53666098	A	G
18	rs2646954	0	53666778	A	T
18	rs2551447	0	53667255	A	C
18	rs11151485	0	53668087	G	A
18	rs113159437	0	53668218	A	G
18	rs145240537	0	53668282	A	C
18	rs2588469	0	53668418	G	A
18	rs7241090	0	53668713	T	G
18	rs7232435	0	53669408	A	G
18	rs75333408	0	53669540	G	A
18	rs1364414	0	53669755	A	G
18	rs2551449	0	53669788	T	G
18	rs62091576	0	53671337	A	G
18	rs1345920	0	53671408	A	G
18	rs8084913	0	53672244	C	T
18	rs12956596	0	53672613	A	G
18	rs8085781	0	53672863	C	G
18	rs12605042	0	53672976	T	G
18	rs8093976	0	53673331	T	C
18	rs6566413	0	53673680	A	T
18	rs11660735	0	53673889	A	G
18	rs7239681	0	53674366	C	T
18	rs8095403	0	53674492	A	G
18	rs17610662	0	53675152	T	A
18	rs76657428	0	53675557	C	A
18	rs8098957	0	53675696	G	A
18	rs2862259	0	53675743	A	C
18	rs2113446	0	53675978	G	A
18	rs8099434	0	53675983	G	T
18	rs2113447	0	53676203	T	C
18	rs1820284	0	53677094	C	T
18	rs2588468	0	53677446	G	A
18	rs8091761	0	53677828	G	A
18	rs62091579	0	53678961	T	C
18	rs8085394	0	53680500	T	C
18	rs111528472	0	53680518	T	C
18	rs113118573	0	53681437	A	G
18	rs143139214	0	53681569	A	T
18	rs2588465	0	53682916	G	A
18	rs12961745	0	53683073	G	C
18	rs12966470	0	53683187	C	A
18	rs72938331	0	53683771	A	T
18	rs139571785	0	53683931	C	T
18	rs72938333	0	53684221	T	C
18	rs72938335	0	53684283	C	A
18	rs8083665	0	53684318	A	G
18	rs8088039	0	53684813	T	A
18	rs66930533	0	53685550	G	C
18	rs1424404	0	53685681	G	T
18	rs12960109	0	53685778	A	C
18	rs12959699	0	53685930	C	A
18	rs1424405	0	53686065	T	G
18	rs1424406	0	53686178	T	C
18	rs7242244	0	53686306	T	C
18	rs1541713	0	53686424	G	A
18	rs12457890	0	53686622	G	T
18	rs1820285	0	53687011	A	G
18	rs1820286	0	53687041	A	G
18	rs1946300	0	53687993	G	A
18	rs1017250	0	53688583	C	T
18	rs79253249	0	53688619	T	C
18	rs12606750	0	53688816	A	C
18	rs1017251	0	53688900	C	T
18	rs1017252	0	53689019	A	G
18	rs1424407	0	53689202	A	G
18	rs1424408	0	53689391	A	G
18	rs1364415	0	53689430	C	T
18	rs2646956	0	53690051	C	T
18	rs12454665	0	53690538	A	G
18	rs2588491	0	53690601	T	C
18	rs68063210	0	53690783	T	C
18	rs2551450	0	53690857	A	G
18	rs2646957	0	53691010	G	A
18	rs2646958	0	53691172	G	A
18	rs75006985	0	53691258	G	A
18	rs2646959	0	53691435	C	T
18	rs1035594	0	53691530	A	G
18	rs2646960	0	53691567	G	T
18	rs2646961	0	53691727	C	G
18	rs2551451	0	53691788	T	A
18	rs2646962	0	53691792	T	G
18	rs2646963	0	53691810	C	G
18	rs147320075	0	53691893	G	A
18	rs1017253	0	53692616	G	A
18	rs1017254	0	53692696	G	A
18	rs2646965	0	53692966	C	A
18	rs77254973	0	53693010	T	C
18	rs77853513	0	53693134	T	A
18	rs1364416	0	53693612	T	C
18	rs72938363	0	53693748	A	T
18	rs1364417	0	53693949	C	A
18	rs1364418	0	53694044	C	T
18	rs1549319	0	53694113	C	T
18	rs2161800	0	53694600	C	T
18	rs2161801	0	53694610	A	G
18	rs62091596	0	53694835	C	G
18	rs1834148	0	53695116	A	G
18	rs4392148	0	53695806	T	C
18	rs1035595	0	53695861	G	A
18	rs1477440	0	53696010	A	G
18	rs2551452	0	53696180	C	A
18	rs1549320	0	53696806	G	C
18	rs764595	0	53697136	T	C
18	rs149036030	0	53697343	A	G
18	rs80015360	0	53697624	A	G
18	rs12957933	0	53697967	C	T
18	rs146992833	0	53698079	G	A
18	rs56314440	0	53698151	C	T
18	rs55759137	0	53698244	T	A
18	rs73486536	0	53698562	T	C
18	rs76488251	0	53698691	G	T
18	rs8090739	0	53698777	G	A
18	rs2551453	0	53699500	T	C
18	rs55765304	0	53699987	C	T
18	rs66693142	0	53700011	C	T
18	rs12607535	0	53700106	T	C
18	rs2551454	0	53700299	A	G
18	rs2588490	0	53700794	A	G
18	rs1593191	0	53700807	T	C
18	rs1895615	0	53701029	T	C
18	rs1071935	0	53701504	G	T
18	rs1895616	0	53701531	G	A
18	rs2588489	0	53701841	C	T
18	rs2551456	0	53702160	C	A
18	rs1834149	0	53702269	A	G
18	rs2551457	0	53702686	C	T
18	rs4800937	0	53702960	T	C
18	rs79232738	0	53703487	G	A
18	rs77674846	0	53703605	C	T
18	rs2646966	0	53703711	G	A
18	rs1895617	0	53703943	C	T
18	rs1424410	0	53704323	C	A
18	rs4801014	0	53705462	G	A
18	rs4801015	0	53705596	C	A
18	rs1424411	0	53706492	C	T
18	rs61439388	0	53706621	A	G
18	rs12454530	0	53706707	G	A
18	rs146155565	0	53707248	C	T
18	rs140125866	0	53707569	G	C
18	rs113036008	0	53707828	C	T
18	rs73497018	0	53707835	G	A
18	rs11661065	0	53708003	C	T
18	rs62091597	0	53708389	A	G
18	rs2862260	0	53708692	A	G
18	rs151136425	0	53708891	G	A
18	rs11874566	0	53708928	G	T
18	rs75294304	0	53709083	T	C
18	rs72938395	0	53709943	C	G
18	rs56879569	0	53710566	G	C
18	rs12961548	0	53710619	G	A
18	rs76616397	0	53711091	G	A
18	rs72938397	0	53711306	G	A
18	rs979466	0	53712097	G	C
18	rs1945735	0	53712571	G	A
18	rs17733647	0	53712598	A	G
18	rs17733672	0	53713154	A	C
18	rs117806849	0	53713175	A	G
18	rs10513881	0	53713337	G	T
18	rs9960333	0	53713664	C	T
18	rs60499646	0	53713935	G	A
18	rs117194903	0	53714236	C	T
18	rs11664291	0	53714422	G	A
18	rs72940104	0	53714691	A	G
18	rs1862921	0	53714866	C	T
18	rs75788514	0	53715057	A	G
18	rs73497031	0	53715551	G	C
18	rs1639430	0	53715690	T	C
18	rs141197250	0	53715813	G	A
18	rs2535731	0	53716170	A	C
18	rs17062090	0	53716593	G	T
18	rs2286812	0	53717464	C	T
18	rs17806802	0	53718138	G	A
18	rs117096430	0	53718563	G	T
18	rs1894152	0	53719205	A	G
18	rs17733784	0	53719925	T	C
18	rs28715846	0	53720032	T	A
18	rs28637827	0	53720047	T	C
18	rs114449667	0	53720185	A	C
18	rs12456094	0	53720253	A	G
18	rs28485339	0	53720482	G	A
18	rs78836615	0	53720785	T	C
18	rs146572969	0	53721254	A	G
18	rs1964250	0	53721458	G	T
18	rs1970748	0	53721590	A	G
18	rs2862914	0	53722452	A	G
18	rs2862915	0	53722555	C	A
18	rs7240100	0	53723563	A	G
18	rs77667968	0	53723581	A	G
18	rs2588486	0	53723655	G	A
18	rs111327813	0	53723699	C	T
18	rs60370653	0	53724491	C	T
18	rs8099460	0	53724624	C	A
18	rs111847223	0	53724666	C	G
18	rs111379822	0	53725286	C	T
18	rs1014166	0	53725868	A	G
18	rs2156840	0	53725929	A	G
18	rs2187545	0	53725993	C	T
18	rs79184602	0	53727095	C	T
18	rs2535724	0	53727502	T	C
18	rs147987326	0	53728739	A	G
18	rs10513882	0	53729156	G	A
18	rs2588485	0	53729503	T	A
18	rs12606638	0	53730561	C	T
18	rs2588484	0	53730803	C	T
18	rs2535725	0	53730964	G	A
18	rs78090727	0	53731298	G	A
18	rs144916930	0	53731827	T	A
18	rs147969366	0	53731910	C	T
18	rs6566443	0	53732345	A	G
18	rs6566444	0	53732427	G	A
18	rs740942	0	53733081	T	C
18	rs80165207	0	53733290	C	G
18	rs2109685	0	53733950	G	A
18	rs2535726	0	53734603	A	G
18	rs2535727	0	53735471	G	A
18	rs2535728	0	53735635	G	T
18	rs2535729	0	53736180	G	A
18	rs73957296	0	53736756	C	T
18	rs111934745	0	53737176	A	G
18	rs1945736	0	53737538	G	A
18	rs144274803	0	53738913	G	A
18	rs76994296	0	53739639	T	C
18	rs2852986	0	53740116	G	A
18	rs1073719	0	53740183	T	C
18	rs12327381	0	53740689	T	C
18	rs144940161	0	53740950	C	T
18	rs17090049	0	53741949	A	G
18	rs17090050	0	53742508	G	A
18	rs989285	0	53742623	T	C
18	rs72940130	0	53742682	G	A
18	rs74899732	0	53743014	T	G
18	rs17090051	0	53743191	C	T
18	rs17090052	0	53743509	C	G
18	rs1945737	0	53744545	T	C
18	rs764699	0	53745508	T	C
18	rs188115566	0	53746083	T	C
18	rs7235583	0	53747212	A	C
18	rs2588482	0	53747425	G	A
18	rs8090143	0	53747709	G	A
18	rs17090053	0	53748640	A	C
18	rs2191693	0	53749111	C	A
18	rs2852978	0	53749583	G	A
18	rs2852979	0	53749596	G	A
18	rs9961862	0	53749710	G	A
18	rs17789438	0	53749801	A	G
18	rs80137211	0	53750379	C	T
18	rs8096632	0	53750982	G	C
18	rs78579250	0	53752052	C	T
18	rs17090055	0	53752057	T	C
18	rs72940146	0	53752063	A	G
18	rs986715	0	53752193	T	A
18	rs36054899	0	53752283	T	C
18	rs11873159	0	53752733	G	C
18	rs17090056	0	53752832	C	T
18	rs2187543	0	53753106	C	T
18	rs4801016	0	53753607	A	T
18	rs72940153	0	53754155	C	A
18	rs17199881	0	53754165	T	C
18	rs17090057	0	53754419	T	G
18	rs73957301	0	53754528	C	T
18	rs118139030	0	53754636	G	A
18	rs8098666	0	53754847	G	A
18	rs17090058	0	53755311	C	T
18	rs117829107	0	53755417	G	A
18	rs2007947	0	53755524	T	C
18	rs80253358	0	53755601	T	C
18	rs2535730	0	53755885	G	A
18	rs10513883	0	53756180	T	G
18	rs80026656	0	53756380	A	G
18	rs66671145	0	53756516	C	T
18	rs68077005	0	53756524	T	C
18	rs186008797	0	53758672	T	C
18	rs78620475	0	53758831	C	T
18	rs997890	0	53759062	A	T
18	rs74459304	0	53759589	C	T
18	rs2187544	0	53760080	C	T
18	rs1035009	0	53760629	C	T
18	rs1945733	0	53760752	G	A
18	rs7228826	0	53760792	G	A
18	rs7230265	0	53761003	C	T
18	rs6566456	0	53761058	C	T
18	rs11877155	0	53762541	G	A
18	rs17789936	0	53762829	A	G
18	rs17090062	0	53763024	G	A
18	rs8086702	0	53763260	T	G
18	rs1894151	0	53763451	G	A
18	rs59143561	0	53763508	G	A
18	rs17090065	0	53763577	G	A
18	rs12457147	0	53763665	T	A
18	rs17200462	0	53764157	T	C
18	rs17200525	0	53764915	T	A
18	rs11665097	0	53765611	T	C
18	rs11873908	0	53765634	C	T
18	rs72940171	0	53765771	T	C
18	rs111519844	0	53766507	T	C
18	rs11151567	0	53766792	G	A
18	rs55848234	0	53767006	C	G
18	rs56134141	0	53767121	T	G
18	rs9646590	0	53767153	C	A
18	rs17090067	0	53767530	C	T
18	rs11151569	0	53767560	C	T
18	rs1468647	0	53767627	T	C
18	rs72940178	0	53768010	T	C
18	rs1792710	0	53768195	A	G
18	rs8089513	0	53768205	C	G
18	rs4503879	0	53768615	G	C
18	rs72940184	0	53768726	T	C
18	rs72940185	0	53768733	A	T
18	rs72926405	0	53768760	C	T
18	rs9952542	0	53768774	T	C
18	rs1792709	0	53768975	G	A
18	rs72926407	0	53769221	C	T
18	rs72926409	0	53769365	T	C
18	rs17090070	0	53769460	G	C
18	rs72926412	0	53770214	C	T
18	rs1792704	0	53770229	T	A
18	rs1792705	0	53770293	A	G
18	rs1789593	0	53770443	G	A
18	rs1789594	0	53770566	T	C
18	rs72926421	0	53770595	C	G
18	rs72926422	0	53770613	G	C
18	rs72926424	0	53770651	G	C
18	rs12607937	0	53770826	T	C
18	rs140059079	0	53770837	C	G
18	rs17200903	0	53771129	G	A
18	rs35046745	0	53771404	G	A
18	rs79596395	0	53771597	T	C
18	rs72926431	0	53771848	G	T
18	rs79554684	0	53773115	T	A
18	rs17090073	0	53773212	T	C
18	rs72926439	0	53773503	A	T
18	rs17090074	0	53773773	G	T
18	rs8093253	0	53773888	T	A
18	rs72926440	0	53774421	G	A
18	rs17090075	0	53774500	A	G
18	rs1792707	0	53774879	C	A
18	rs17090076	0	53775207	T	C
18	rs1789595	0	53775254	A	T
18	rs9966318	0	53775323	C	T
18	rs17090077	0	53775628	G	A
18	rs72926445	0	53776121	C	G
18	rs72926446	0	53776122	C	A
18	rs8090538	0	53776812	T	G
18	rs1945731	0	53776868	A	C
18	rs8087161	0	53777033	A	G
18	rs1792708	0	53777294	G	A
18	rs11661309	0	53778149	G	A
18	rs72926448	0	53778176	T	C
18	rs72926451	0	53778328	C	T
18	rs1789564	0	53778612	T	C
18	rs1944343	0	53778970	A	G
18	rs1789563	0	53779370	A	G
18	rs1789562	0	53780029	T	A
18	rs17201415	0	53780234	G	A
18	rs17090081	0	53780385	G	A
18	rs17090083	0	53780418	G	T
18	rs10513884	0	53780547	A	G
18	rs10513885	0	53780573	G	C
18	rs72926458	0	53782022	A	T
18	rs72926460	0	53782571	C	T
18	rs12960663	0	53782745	C	G
18	rs1792695	0	53782900	T	G
18	rs72926463	0	53783477	A	T
18	rs17090088	0	53783741	A	G
18	rs72926468	0	53784252	C	G
18	rs1792694	0	53784319	C	T
18	rs1792693	0	53784645	A	T
18	rs72926471	0	53784819	G	T
18	rs117687465	0	53785296	G	A
18	rs1792692	0	53785672	A	G
18	rs17090089	0	53786472	G	C
18	rs17090090	0	53786935	G	A
18	rs11664053	0	53786943	G	A
18	rs74964818	0	53787019	G	A
18	rs11664983	0	53787379	C	A
18	rs9675860	0	53788099	T	A
18	rs17791263	0	53788784	A	G
18	rs182395441	0	53788803	A	G
18	rs55823116	0	53789091	C	T
18	rs1944346	0	53789823	G	C
18	rs72926478	0	53790267	C	T
18	rs17090092	0	53790625	T	C
18	rs1789567	0	53791119	C	G
18	rs72926480	0	53791955	C	G
18	rs7227274	0	53793641	A	T
18	rs17090093	0	53794284	C	T
18	rs1789566	0	53794451	A	G
18	rs72926486	0	53794691	T	C
18	rs72926487	0	53795038	A	G
18	rs76746769	0	53795157	A	G
18	rs72926488	0	53795300	T	G
18	rs715170	0	53795514	C	T
18	rs2852974	0	53795621	C	T
18	rs1945730	0	53796059	G	C
18	rs1945729	0	53796194	T	C
18	rs72926493	0	53797930	T	A
18	rs113161971	0	53798336	G	A
18	rs143221405	0	53798679	A	G
18	rs112445109	0	53798758	T	C
18	rs115723661	0	53798904	G	A
18	rs145916546	0	53799365	A	G
18	rs150321281	0	53799633	T	C
18	rs116979185	0	53799871	C	T
18	rs8087336	0	53799944	A	T
18	rs2907927	0	53800455	C	A
18	rs140312482	0	53800933	C	T
18	rs72926500	0	53801171	A	G
18	rs1792747	0	53801501	T	C
18	rs12953613	0	53801555	T	C
18	rs72926502	0	53802497	C	T
18	rs17202289	0	53803246	G	C
18	rs1792746	0	53803363	C	A
18	rs62091626	0	53803843	C	T
18	rs1789590	0	53804011	T	C
18	rs1789589	0	53804156	C	T
18	rs1792745	0	53804993	T	C
18	rs72928408	0	53804994	G	A
18	rs8097803	0	53805335	C	A
18	rs9958233	0	53806038	T	G
18	rs1789588	0	53807211	A	G
18	rs73501092	0	53807481	C	T
18	rs78779298	0	53807487	G	A
18	rs72928409	0	53808617	C	A
18	rs7239680	0	53808735	G	A
18	rs17202446	0	53809183	C	T
18	rs61588349	0	53809471	T	G
18	rs1792744	0	53810014	G	A
18	rs11151596	0	53810122	C	A
18	rs78080948	0	53810524	G	A
18	rs1893798	0	53810649	A	C
18	rs113499277	0	53810670	T	C
18	rs1893797	0	53810721	C	T
18	rs1893796	0	53810840	T	C
18	rs1893795	0	53810858	A	G
18	rs17202558	0	53811579	T	A
18	rs1792703	0	53811696	T	C
18	rs72928417	0	53812002	T	G
18	rs151337696	0	53812131	T	C
18	rs11875006	0	53812236	C	A
18	rs11878162	0	53812317	A	T
18	rs141197411	0	53812729	G	T
18	rs72928419	0	53813133	T	C
18	rs1792702	0	53813720	G	T
18	rs17791971	0	53814015	A	G
18	rs72928421	0	53814300	A	G
18	rs17792032	0	53814447	A	C
18	rs72928424	0	53815117	G	T
18	rs41362144	0	53815135	T	C
18	rs72928427	0	53815163	T	C
18	rs75933916	0	53815178	G	T
18	rs17090095	0	53815179	G	C
18	rs72928429	0	53815322	G	A
18	rs17792111	0	53815456	C	G
18	rs55899735	0	53815783	G	A
18	rs56072075	0	53815896	C	G
18	rs56042241	0	53816147	T	C
18	rs145597212	0	53816301	A	G
18	rs41535346	0	53816606	A	C
18	rs17090096	0	53817017	T	G
18	rs1109331	0	53817059	C	T
18	rs72928441	0	53817071	T	C
18	rs72928443	0	53817161	G	A
18	rs11660346	0	53817211	C	A
18	rs41433346	0	53817373	A	G
18	rs72928448	0	53817558	C	T
18	rs17090100	0	53818030	G	C
18	rs41366546	0	53818176	G	T
18	rs41523456	0	53818192	G	A
18	rs60451191	0	53818430	G	A
18	rs56317215	0	53819000	C	T
18	rs9964830	0	53819064	A	T
18	rs56170238	0	53819092	A	C
18	rs56041922	0	53819354	A	C
18	rs17203117	0	53819673	T	C
18	rs9961807	0	53819904	C	T
18	rs72928461	0	53820057	G	A
18	rs72928464	0	53820385	A	G
18	rs72928467	0	53820996	T	C
18	rs146529398	0	53822303	A	G
18	rs74950480	0	53822313	C	T
18	rs77033772	0	53824159	T	C
18	rs140353231	0	53824209	C	T
18	rs72928472	0	53824635	T	A
18	rs58934259	0	53824882	A	C
18	rs76301820	0	53825008	C	G
18	rs72928474	0	53825432	T	C
18	rs72928475	0	53825519	G	A
18	rs72928477	0	53825570	T	C
18	rs12455063	0	53826030	T	C
18	rs72928479	0	53826148	C	T
18	rs72928480	0	53826185	T	G
18	rs76276614	0	53826194	A	G
18	rs72928482	0	53826264	G	A
18	rs72928486	0	53826446	A	G
18	rs12457471	0	53826588	G	A
18	rs72928487	0	53826835	G	A
18	rs72928489	0	53826965	T	G
18	rs72928490	0	53827168	T	C
18	rs72928491	0	53827248	T	A
18	rs949023	0	53827457	G	A
18	rs1792698	0	53827722	T	C
18	rs56102141	0	53828136	A	C
18	rs8086722	0	53828259	T	G
18	rs72928494	0	53828483	C	G
18	rs72928495	0	53828699	T	A
18	rs72928497	0	53828901	C	T
18	rs57221251	0	53829255	G	A
18	rs72928500	0	53829361	G	T
18	rs72928501	0	53829672	T	G
18	rs72928502	0	53830076	G	A
18	rs116965299	0	53830184	C	T
18	rs72930304	0	53830444	A	G
18	rs72930305	0	53830619	A	C
18	rs72930307	0	53830659	G	A
18	rs28437710	0	53830885	T	A
18	rs28375478	0	53830888	T	C
18	rs146125849	0	53830912	A	G
18	rs192581326	0	53830922	T	C
18	rs117724088	0	53830968	A	G
18	rs76905221	0	53831006	T	C
18	rs4099980	0	53831051	T	C
18	rs145928962	0	53831069	C	T
18	rs4099981	0	53831095	G	A
18	rs72930311	0	53831124	C	T
18	rs72930314	0	53831181	C	G
18	rs9948734	0	53831221	A	G
18	rs73500447	0	53831733	G	A
18	rs72930318	0	53831859	G	A
18	rs72930319	0	53831981	G	C
18	rs11661274	0	53832059	T	C
18	rs9952105	0	53832083	T	A
18	rs9960795	0	53832084	C	T
18	rs72930324	0	53832111	A	G
18	rs72930326	0	53832143	A	G
18	rs111691177	0	53832499	C	T
18	rs72930328	0	53832522	A	T
18	rs55998126	0	53832887	G	A
18	rs56285657	0	53832899	G	A
18	rs72930329	0	53833091	G	C
18	rs72930330	0	53833446	G	A
18	rs62091638	0	53833596	C	T
18	rs62091639	0	53833721	C	T
18	rs1792712	0	53834119	A	G
18	rs72930332	0	53834133	A	G
18	rs76369734	0	53834149	A	G
18	rs56108140	0	53834328	T	G
18	rs72930334	0	53834376	C	T
18	rs72930337	0	53834548	G	A
18	rs72930339	0	53834848	T	C
18	rs8086862	0	53834910	C	T
18	rs72930341	0	53835220	A	G
18	rs72930342	0	53835351	C	T
18	rs72930343	0	53835379	A	T
18	rs72930344	0	53835469	C	T
18	rs72930346	0	53835770	T	A
18	rs72930347	0	53836015	T	C
18	rs1541501	0	53836052	A	G
18	rs72930351	0	53836101	G	A
18	rs1628062	0	53836536	T	C
18	rs72930352	0	53837004	T	C
18	rs4122099	0	53837209	T	A
18	rs72930353	0	53837310	A	G
18	rs72930355	0	53837461	A	G
18	rs114873721	0	53837846	C	G
18	rs1789571	0	53837994	C	T
18	rs72930357	0	53838039	A	G
18	rs12456735	0	53838045	C	T
18	rs1792714	0	53838085	T	G
18	rs73960530	0	53838254	C	T
18	rs116842291	0	53838342	C	G
18	rs72930358	0	53838467	T	C
18	rs72930359	0	53838557	G	A
18	rs8088065	0	53838908	G	T
18	rs117283864	0	53839114	A	G
18	rs9945777	0	53839244	C	T
18	rs72930365	0	53839293	A	G
18	rs68135508	0	53839538	C	T
18	rs2077682	0	53839815	C	G
18	rs714455	0	53839978	C	A
18	rs1944347	0	53840345	C	A
18	rs17090103	0	53840504	G	A
18	rs72930372	0	53841024	C	T
18	rs72930373	0	53841054	G	A
18	rs72930374	0	53841110	T	A
18	rs72930375	0	53841148	A	T
18	rs72930379	0	53841165	G	T
18	rs72930381	0	53841460	A	G
18	rs72930382	0	53841461	A	G
18	rs72930383	0	53841523	A	G
18	rs72930384	0	53841568	A	G
18	rs72930388	0	53841681	C	T
18	rs72930390	0	53841727	T	C
18	rs112231083	0	53841955	G	A
18	rs145177806	0	53841958	T	C
18	rs376329255	0	53842045	A	G
18	rs11661353	0	53842061	G	C
18	rs145158862	0	53842086	C	T
18	rs146867070	0	53842089	T	C
18	rs72930395	0	53842189	G	A
18	rs72930399	0	53842819	T	C
18	rs138880463	0	53843896	A	G
18	rs56347531	0	53844358	C	T
18	rs55942860	0	53844395	A	G
18	rs12455915	0	53844452	T	C
18	rs56231263	0	53844594	G	A
18	rs1792740	0	53844614	C	A
18	rs114785045	0	53844622	C	A
18	rs72932309	0	53844630	C	T
18	rs72932312	0	53845101	T	G
18	rs1792738	0	53845164	G	A
18	rs1789559	0	53845330	T	C
18	rs1944342	0	53845917	A	G
18	rs1618232	0	53846024	G	T
18	rs11875473	0	53846042	T	C
18	rs56242308	0	53846140	C	T
18	rs11151623	0	53846142	A	G
18	rs8084626	0	53846218	A	T
18	rs1616497	0	53846254	C	T
18	rs1792737	0	53846367	G	C
18	rs72932317	0	53846447	T	C
18	rs2191692	0	53846768	C	A
18	rs1626571	0	53847527	G	T
18	rs72932320	0	53848071	C	T
18	rs72932324	0	53848105	G	C
18	rs7239318	0	53848270	A	C
18	rs1789600	0	53848399	T	C
18	rs1789599	0	53848560	G	C
18	rs1792736	0	53849110	A	G
18	rs1630842	0	53849251	T	C
18	rs1792735	0	53849439	G	A
18	rs1792734	0	53849448	G	A
18	rs1944351	0	53851042	G	A
18	rs1789598	0	53851385	A	C
18	rs1792732	0	53851450	C	T
18	rs1792731	0	53851459	G	A
18	rs12185298	0	53852136	G	A
18	rs1789597	0	53852255	G	T
18	rs2862712	0	53852301	T	C
18	rs1792730	0	53852312	G	A
18	rs17203781	0	53852908	A	G
18	rs9653078	0	53853189	G	A
18	rs12963861	0	53853489	C	T
18	rs73960533	0	53854037	T	C
18	rs72932360	0	53854170	G	T
18	rs4570960	0	53854465	T	C
18	rs144235102	0	53854539	C	A
18	rs77201284	0	53854883	C	T
18	rs73960534	0	53855359	G	T
18	rs12604483	0	53855525	A	T
18	rs12606608	0	53855551	C	T
18	rs1945734	0	53855860	A	G
18	rs11876342	0	53856227	C	T
18	rs917711	0	53856288	G	T
18	rs73957503	0	53857133	A	T
18	rs1792727	0	53857173	T	A
18	rs1792726	0	53857602	A	G
18	rs77475244	0	53857881	C	T
18	rs11151630	0	53857981	C	A
18	rs1789570	0	53858051	C	T
18	rs1792725	0	53858542	T	C
18	rs1792724	0	53859497	T	C
18	rs1789569	0	53859577	T	C
18	rs76312192	0	53860231	C	T
18	rs1789568	0	53860317	G	T
18	rs11873173	0	53860973	T	A
18	rs11873204	0	53861064	T	C
18	rs2852983	0	53861287	G	T
18	rs11876131	0	53861361	C	T
18	rs2535723	0	53861371	G	T
18	rs2852982	0	53861502	G	C
18	rs11876177	0	53861571	C	T
18	rs112195404	0	53861875	G	A
18	rs113183268	0	53862167	A	C
18	rs11874199	0	53862792	A	G
18	rs73957505	0	53863002	C	G
18	rs181057749	0	53864048	A	G
18	rs73957507	0	53864463	T	G
18	rs66805744	0	53864472	C	T
18	rs116963625	0	53864545	C	A
18	rs143041903	0	53864869	C	A
18	rs73957508	0	53865179	G	A
18	rs8091686	0	53865544	A	T
18	rs112444894	0	53865779	G	T
18	rs11877419	0	53865872	T	A
18	rs79972641	0	53866203	G	A
18	rs1792723	0	53866374	T	G
18	rs12455879	0	53866504	C	A
18	rs1789587	0	53866603	A	G
18	rs55712812	0	53866660	T	A
18	rs8083756	0	53867260	A	G
18	rs143118316	0	53867444	C	T
18	rs2109683	0	53867461	G	A
18	rs11151642	0	53868443	C	T
18	rs112228705	0	53869161	A	G
18	rs148348506	0	53869316	C	G
18	rs17090114	0	53869501	C	G
18	rs76806600	0	53869528	G	A
18	rs150879034	0	53869720	A	G
18	rs1789591	0	53869905	T	A
18	rs76358411	0	53870671	C	A
18	rs1792722	0	53870756	T	A
18	rs66512703	0	53871792	T	C
18	rs990342	0	53871985	C	T
18	rs8099309	0	53872185	A	G
18	rs3884622	0	53872318	G	T
18	rs8086136	0	53872384	T	G
18	rs113798998	0	53872519	G	A
18	rs713242	0	53872703	C	T
18	rs12456311	0	53872835	G	A
18	rs12454049	0	53872863	A	C
18	rs2852981	0	53872948	A	G
18	rs9319810	0	53873296	T	C
18	rs73957512	0	53873299	C	G
18	rs1789561	0	53873462	A	G
18	rs12455183	0	53873586	T	A
18	rs75576703	0	53873911	A	G
18	rs1016477	0	53874123	A	G
18	rs117798107	0	53874357	C	T
18	rs9953512	0	53874503	T	C
18	rs917712	0	53875290	A	G
18	rs78488113	0	53875616	C	T
18	rs73957513	0	53876153	T	C
18	rs75144123	0	53876512	A	G
18	rs112213282	0	53876555	C	T
18	rs138409589	0	53877339	G	A
18	rs28607960	0	53877912	C	T
18	rs117597000	0	53878160	G	A
18	rs1789572	0	53878623	C	T
18	rs72932391	0	53879070	C	T
18	rs1789575	0	53880305	A	G
18	rs1625778	0	53881022	G	A
18	rs2098177	0	53881967	C	T
18	rs112067930	0	53882398	C	T
18	rs17204687	0	53882485	A	G
18	rs72932394	0	53882497	T	C
18	rs62091657	0	53883243	C	T
18	rs10513886	0	53883649	A	C
18	rs115456541	0	53884555	G	A
18	rs79468942	0	53885880	G	A
18	rs8090326	0	53886729	C	T
18	rs1792742	0	53886898	T	A
18	rs8093541	0	53887296	G	A
18	rs1792741	0	53887306	G	A
18	rs72934403	0	53887341	C	T
18	rs8096316	0	53888134	A	G
18	rs8098400	0	53888334	G	A
18	rs78488740	0	53888605	T	C
18	rs75104423	0	53889022	A	C
18	rs9953268	0	53889197	C	T
18	rs76620890	0	53889207	C	T
18	rs72934405	0	53890269	C	T
18	rs73957519	0	53892274	A	C
18	rs142994720	0	53892817	G	T
18	rs113409894	0	53893057	C	A
18	rs116929806	0	53893322	G	C
18	rs72934406	0	53894441	C	T
18	rs12326989	0	53894479	A	G
18	rs2908538	0	53895426	T	C
18	rs12455011	0	53895582	G	A
18	rs1238001	0	53895816	T	C
18	rs111547918	0	53895831	T	G
18	rs114368485	0	53896311	G	A
18	rs60938478	0	53896472	G	A
18	rs75359443	0	53896688	G	C
18	rs75147421	0	53896712	A	T
18	rs1235363	0	53897859	C	G
18	rs72934410	0	53898965	C	T
18	rs12960409	0	53899015	A	T
18	rs111989067	0	53899028	G	T
18	rs139372414	0	53899315	A	G
18	rs1229590	0	53899387	A	G
18	rs76176864	0	53900310	A	G
18	rs1229591	0	53900631	T	G
18	rs1229582	0	53902392	G	A
18	rs1229583	0	53904366	T	C
18	rs1229584	0	53905074	A	G
18	rs62094562	0	53905307	G	A
18	rs1229585	0	53905940	T	C
18	rs1229586	0	53906628	C	T
18	rs17090117	0	53906788	T	C
18	rs76344079	0	53907168	C	T
18	rs4800940	0	53907225	A	C
18	rs1229587	0	53907336	G	A
18	rs62094563	0	53911091	G	T
18	rs147892410	0	53911294	A	G
18	rs141669825	0	53911374	C	T
18	rs62094564	0	53911392	A	G
18	rs12455576	0	53912005	C	T
18	rs184428882	0	53913288	C	T
18	rs74676465	0	53913327	G	A
18	rs17090119	0	53914715	T	C
18	rs112418066	0	53917332	G	C
18	rs17090120	0	53917424	T	C
18	rs36106551	0	53917650	A	G
18	rs2852980	0	53918085	G	T
18	rs2538024	0	53918088	T	C
18	rs2538025	0	53918924	C	T
18	rs149763857	0	53922000	G	A
18	rs12457090	0	53922369	A	G
18	rs72934429	0	53922568	A	T
18	rs1015792	0	53923557	A	T
18	rs76646549	0	53924216	G	A
18	rs117581638	0	53924392	G	A
18	rs56050638	0	53926509	C	T
18	rs79317464	0	53926728	G	T
18	rs76999117	0	53927023	G	A
18	rs1229581	0	53927442	G	A
18	rs17799827	0	53927474	T	C
18	rs4801018	0	53928436	G	T
18	rs2538026	0	53928641	A	G
18	rs1237630	0	53930449	T	C
18	rs1237238	0	53931206	C	T
18	rs79016206	0	53931227	T	C
18	rs74700758	0	53931596	C	T
18	rs10513887	0	53931873	C	T
18	rs12455408	0	53932514	A	C
18	rs73957528	0	53932655	G	T
18	rs78765674	0	53933305	T	C
18	rs1229598	0	53934787	A	G
18	rs1229599	0	53935300	T	C
18	rs74328870	0	53935907	G	A
18	rs77512212	0	53937120	A	C
18	rs1789578	0	53937570	G	C
18	rs78442845	0	53938124	G	A
18	rs34458626	0	53938738	T	C
18	rs1236942	0	53939011	G	A
18	rs117824062	0	53940263	C	T
18	rs72934437	0	53941390	C	G
18	rs117465627	0	53941432	T	G
18	rs72934439	0	53941453	C	T
18	rs78224779	0	53941706	T	C
18	rs112796425	0	53942194	C	G
18	rs75764789	0	53942344	T	C
18	rs76201089	0	53942843	G	C
18	rs118071590	0	53944014	C	G
18	rs1234948	0	53944858	A	G
18	rs1237629	0	53945160	A	G
18	rs17205646	0	53945198	C	A
18	rs112359503	0	53947698	G	A
18	rs17799983	0	53947880	C	G
18	rs12959930	0	53948016	A	G
18	rs9960334	0	53948018	A	G
18	rs35708345	0	53948917	G	A
18	rs2863264	0	53948968	G	A
18	rs1229593	0	53948975	C	T
18	rs145213820	0	53950238	C	T
18	rs2010962	0	53950927	G	T
18	rs62094565	0	53951225	T	C
18	rs1860994	0	53951278	T	G
18	rs1229594	0	53951416	A	T
18	rs117191510	0	53952127	C	A
18	rs60869134	0	53952653	C	T
18	rs8091878	0	53953541	A	T
18	rs7236444	0	53953848	C	T
18	rs112103097	0	53954687	C	G
18	rs7232388	0	53955618	T	C
18	rs967044	0	53958845	T	C
18	rs7239440	0	53959415	C	G
18	rs9319830	0	53960722	C	G
18	rs10163880	0	53961024	G	A
18	rs2067020	0	53962311	A	G
18	rs2075098	0	53962604	G	A
18	rs969047	0	53962817	G	A
18	rs1558536	0	53963907	A	G
18	rs116929166	0	53963929	A	G
18	rs9959800	0	53964140	T	A
18	rs7227999	0	53964154	C	T
18	rs17090133	0	53965155	A	G
18	rs2538030	0	53965376	T	G
18	rs71353954	0	53965399	C	T
18	rs2058494	0	53965799	C	A
18	rs10782046	0	53966763	C	T
18	rs116949691	0	53967793	C	T
18	rs2654920	0	53968619	T	A
18	rs2654919	0	53969196	C	A
18	rs2654918	0	53969951	C	A
18	rs2654917	0	53970294	A	G
18	rs75942664	0	53971006	C	T
18	rs56081028	0	53971418	G	A
18	rs2863265	0	53971848	C	G
18	rs2863266	0	53971903	C	A
18	rs72934474	0	53972082	A	G
18	rs117449222	0	53972840	T	C
18	rs56213570	0	53973613	C	T
18	rs72934477	0	53973619	A	T
18	rs17206573	0	53974669	C	A
18	rs142663174	0	53975290	C	G
18	rs1380346	0	53975605	C	T
18	rs216548	0	53975972	C	G
18	rs216549	0	53976774	C	T
18	rs146192746	0	53977191	G	A
18	rs216550	0	53977369	A	G
18	rs139386354	0	53977582	T	C
18	rs8088250	0	53977917	C	T
18	rs216552	0	53978677	G	A
18	rs60264425	0	53980985	G	A
18	rs62091467	0	53981485	C	A
18	rs17090139	0	53981645	C	A
18	rs62091468	0	53983067	C	T
18	rs8090490	0	53983791	G	A
18	rs12955035	0	53985994	C	T
18	rs17090140	0	53986552	G	A
18	rs17090144	0	53989994	G	T
18	rs7226633	0	53990947	C	T
18	rs80267344	0	53991369	T	C
18	rs12958719	0	53992094	C	T
18	rs7240719	0	53992191	T	C
18	rs7235313	0	53992421	G	A
18	rs7236712	0	53992574	C	T
18	rs216576	0	53992578	A	G
18	rs76672410	0	53992747	G	A
18	rs117757651	0	53992856	C	T
18	rs8083512	0	53993286	T	C
18	rs149300146	0	53993316	C	T
18	rs7242762	0	53993939	C	A
18	rs2110242	0	53993941	C	T
18	rs7232973	0	53994498	T	C
18	rs12150697	0	53994937	C	T
18	rs9948848	0	53995340	C	T
18	rs7233360	0	53996006	G	T
18	rs8094740	0	53996858	C	G
18	rs8099025	0	53996967	T	G
18	rs117490815	0	53997046	A	C
18	rs7226670	0	53997891	A	C
18	rs11662862	0	53998196	G	A
18	rs1459498	0	53999315	C	T
18	rs9944741	0	53999436	C	T
18	rs1459497	0	53999552	C	G
18	rs11664346	0	54000958	T	C
18	rs67278067	0	54000996	G	A
18	rs62091470	0	54001014	C	T
18	rs66533712	0	54001461	C	T
18	rs80136295	0	54001774	G	C
18	rs2863267	0	54001901	G	A
18	rs7243367	0	54002789	C	T
18	rs72627235	0	54003079	T	C
18	rs76612112	0	54004446	C	T
18	rs9636077	0	54004926	A	C
18	rs216574	0	54005932	T	C
18	rs62091471	0	54006501	C	T
18	rs35977497	0	54006733	G	A
18	rs398854	0	54006782	T	C
18	rs117109996	0	54007168	G	A
18	rs144436056	0	54007984	G	A
18	rs7233252	0	54008064	A	G
18	rs7237141	0	54008143	A	G
18	rs67402903	0	54008246	A	G
18	rs55762342	0	54008821	T	A
18	rs9958436	0	54009568	T	C
18	rs62091473	0	54010038	G	T
18	rs17090153	0	54010120	T	A
18	rs10513889	0	54011876	A	C
18	rs11665054	0	54012313	A	G
18	rs11151777	0	54012982	T	A
18	rs12606390	0	54013942	G	A
18	rs11151778	0	54015506	A	G
18	rs62091478	0	54015899	T	C
18	rs74699359	0	54016642	G	T
18	rs2098274	0	54016706	T	A
18	rs4800942	0	54018133	T	C
18	rs62091479	0	54019000	C	A
18	rs12373385	0	54019176	G	A
18	rs17207533	0	54019341	G	C
18	rs4800943	0	54020536	T	G
18	rs4801019	0	54020562	G	C
18	rs11151784	0	54021064	G	T
18	rs71353957	0	54021818	T	C
18	rs9748894	0	54021901	G	A
18	rs60914297	0	54022021	G	T
18	rs12455746	0	54024642	C	T
18	rs216546	0	54025483	G	A
18	rs1506652	0	54028001	C	T
18	rs4801020	0	54028036	G	A
18	rs4801021	0	54029683	C	T
18	rs12458756	0	54030099	T	G
18	rs35857586	0	54030561	G	T
18	rs216545	0	54030603	T	C
18	rs36040549	0	54031448	T	A
18	rs62091483	0	54032363	G	T
18	rs139830166	0	54032403	G	A
18	rs12960529	0	54032495	G	A
18	rs28870388	0	54032738	T	C
18	rs12966614	0	54032876	T	G
18	rs2934938	0	54034049	C	T
18	rs11151803	0	54034455	C	T
18	rs2839758	0	54034836	T	C
18	rs2110243	0	54034952	G	A
18	rs17090156	0	54036664	G	C
18	rs17207785	0	54037203	C	T
18	rs17090158	0	54037461	A	G
18	rs17090160	0	54037479	C	G
18	rs75634543	0	54037976	G	A
18	rs72936566	0	54038408	C	T
18	rs17611373	0	54039012	T	C
18	rs62091484	0	54039362	A	T
18	rs67069839	0	54039568	G	A
18	rs17090163	0	54040845	G	A
18	rs6566678	0	54042003	T	C
18	rs1031676	0	54042206	C	T
18	rs17090169	0	54043139	T	C
18	rs12953596	0	54043468	G	A
18	rs727454	0	54045119	A	G
18	rs727453	0	54045333	C	T
18	rs17090170	0	54047040	C	T
18	rs74573328	0	54047318	C	T
18	rs17533219	0	54047421	A	C
18	rs216573	0	54047608	T	C
18	rs216572	0	54048077	C	T
18	rs117441994	0	54048099	G	T
18	rs216571	0	54048128	G	A
18	rs216570	0	54048379	A	G
18	rs78719478	0	54048653	T	C
18	rs216569	0	54048961	C	T
18	rs77311630	0	54049082	A	G
18	rs216568	0	54049240	T	C
18	rs216567	0	54049459	C	T
18	rs8087744	0	54049717	C	A
18	rs8087123	0	54049996	G	A
18	rs216566	0	54050141	A	C
18	rs216565	0	54050178	A	G
18	rs150595	0	54050244	G	A
18	rs216564	0	54050536	T	G
18	rs216563	0	54050553	C	A
18	rs216562	0	54050693	A	G
18	rs216561	0	54050916	G	A
18	rs216560	0	54050937	A	G
18	rs216559	0	54050970	A	G
18	rs62092085	0	54051214	T	C
18	rs413889	0	54051220	A	T
18	rs376930	0	54051221	G	C
18	rs216558	0	54051341	T	A
18	rs7242944	0	54051474	A	C
18	rs216557	0	54051515	A	G
18	rs216556	0	54052170	T	C
18	rs216555	0	54052200	G	A
18	rs112406649	0	54052273	G	A
18	rs61408802	0	54052320	G	A
18	rs117535444	0	54052368	C	T
18	rs216554	0	54053162	A	G
18	rs216553	0	54053278	G	C
18	rs521970	0	54053585	G	T
18	rs62092086	0	54055126	C	T
18	rs17208029	0	54055344	T	C
18	rs17802035	0	54055379	C	T
18	rs79379510	0	54056211	T	C
18	rs8085645	0	54056232	G	A
18	rs9958994	0	54056448	C	T
18	rs9950496	0	54056577	T	C
18	rs7231362	0	54056600	C	A
18	rs62102775	0	54056801	G	A
18	rs7231056	0	54057112	G	A
18	rs117854157	0	54057769	A	G
18	rs2658761	0	54059039	T	C
18	rs117387244	0	54059110	G	A
18	rs302039	0	54060289	T	C
18	rs77654761	0	54061716	G	C
18	rs302040	0	54062406	T	C
18	rs302073	0	54064288	A	G
18	rs190988	0	54065491	T	C
18	rs143150388	0	54065562	C	T
18	rs62102776	0	54066486	C	A
18	rs112021734	0	54067389	T	C
18	rs302072	0	54067426	A	C
18	rs117962587	0	54067682	T	A
18	rs17090173	0	54068617	A	G
18	rs117883463	0	54068683	C	T
18	rs12606566	0	54069099	G	T
18	rs62102777	0	54069402	G	A
18	rs302071	0	54070005	C	G
18	rs62102778	0	54070117	G	C
18	rs118178884	0	54074344	A	G
18	rs72938943	0	54075511	C	T
18	rs302074	0	54076025	T	G
18	rs117701004	0	54076594	G	A
18	rs188546	0	54077374	T	C
18	rs302076	0	54078087	A	G
18	rs184214	0	54078429	C	T
18	rs169980	0	54078730	C	T
18	rs148910444	0	54078784	A	G
18	rs143550519	0	54078877	A	G
18	rs117148821	0	54079337	T	C
18	rs12605236	0	54079619	T	C
18	rs117931690	0	54079690	T	C
18	rs145030968	0	54080020	C	A
18	rs302077	0	54080575	T	A
18	rs8096733	0	54081330	C	T
18	rs145632443	0	54082426	C	T
18	rs182604891	0	54083187	C	T
18	rs144501657	0	54083847	C	A
18	rs118085274	0	54084013	C	T
18	rs3859394	0	54088542	T	G
18	rs139275004	0	54088559	A	T
18	rs302081	0	54089764	G	A
18	rs143355504	0	54092269	C	T
18	rs302082	0	54092326	A	G
18	rs117725839	0	54092628	G	T
18	rs9950556	0	54092933	A	G
18	rs62102784	0	54093306	C	T
18	rs79098521	0	54093369	G	A
18	rs726936	0	54093772	C	T
18	rs113364004	0	54093844	C	T
18	rs114498450	0	54093976	C	T
18	rs9956198	0	54094231	A	G
18	rs302083	0	54094786	T	C
18	rs112741475	0	54094925	T	C
18	rs117017427	0	54095967	T	A
18	rs12458855	0	54099644	C	T
18	rs391883	0	54099885	T	C
18	rs55677754	0	54099939	A	G
18	rs55988868	0	54100267	G	A
18	rs115132518	0	54100466	C	T
18	rs74895270	0	54100599	T	G
18	rs8086920	0	54100906	C	T
18	rs149354309	0	54101093	T	G
18	rs73957585	0	54101957	A	T
18	rs991424	0	54102600	C	G
18	rs55982290	0	54102873	G	C
18	rs1903173	0	54104333	A	C
18	rs138064694	0	54104633	C	T
18	rs17540459	0	54105062	C	T
18	rs186210	0	54105425	T	C
18	rs12458689	0	54106206	C	T
18	rs55727713	0	54106297	C	G
18	rs144940170	0	54106778	A	G
18	rs142061112	0	54107233	T	C
18	rs2611201	0	54107614	T	C
18	rs62099674	0	54107747	A	T
18	rs62099675	0	54108062	A	G
18	rs302048	0	54108106	G	C
18	rs76650737	0	54108709	A	T
18	rs17540500	0	54108950	A	G
18	rs17612718	0	54109388	T	C
18	rs302047	0	54109588	G	A
18	rs17612773	0	54109724	G	A
18	rs62099676	0	54110297	C	T
18	rs17540639	0	54110305	A	G
18	rs117819285	0	54111256	C	T
18	rs28699152	0	54112566	T	A
18	rs17612843	0	54112573	G	T
18	rs17540722	0	54113137	T	A
18	rs193282768	0	54113675	G	T
18	rs139587740	0	54113676	A	T
18	rs77396201	0	54113725	C	T
18	rs215029	0	54114020	G	A
18	rs62099678	0	54114609	A	G
18	rs149733187	0	54114725	G	A
18	rs62099679	0	54114738	T	C
18	rs116876151	0	54114807	G	A
18	rs167309	0	54114901	T	A
18	rs117698380	0	54114937	T	G
18	rs36065288	0	54116256	T	C
18	rs17612937	0	54116485	C	T
18	rs302042	0	54116526	G	A
18	rs12456800	0	54117094	T	C
18	rs302043	0	54117145	G	A
18	rs11872473	0	54117519	C	T
18	rs370297	0	54118013	T	A
18	rs428671	0	54118014	C	A
18	rs183451975	0	54118443	A	C
18	rs302044	0	54118551	A	G
18	rs75386650	0	54118779	C	T
18	rs17540958	0	54119561	T	C
18	rs302045	0	54119666	C	T
18	rs17613184	0	54120077	T	G
18	rs146824002	0	54120143	T	G
18	rs17749733	0	54121629	T	A
18	rs145841573	0	54121703	A	C
18	rs471324	0	54122027	A	G
18	rs144462657	0	54122186	T	C
18	rs78215133	0	54122204	G	T
18	rs365347	0	54122357	G	A
18	rs55972818	0	54122787	A	G
18	rs56321188	0	54123054	C	T
18	rs80202476	0	54123174	C	T
18	rs75485832	0	54123302	T	C
18	rs421544	0	54123365	A	G
18	rs149140966	0	54123619	G	A
18	rs115235529	0	54123779	A	G
18	rs114369833	0	54123941	C	T
18	rs8089668	0	54124073	A	T
18	rs75772575	0	54124141	G	A
18	rs62099682	0	54124808	T	C
18	rs74610886	0	54124996	G	A
18	rs140241204	0	54125235	G	C
18	rs118033520	0	54126192	T	A
18	rs75815626	0	54126536	C	G
18	rs117063560	0	54126728	A	T
18	rs62099684	0	54127382	G	A
18	rs370636	0	54128123	T	C
18	rs75559493	0	54128139	C	T
18	rs13381282	0	54128303	A	G
18	rs1506650	0	54128364	C	T
18	rs140786331	0	54128477	C	G
18	rs117622789	0	54128507	T	C
18	rs74793010	0	54128692	T	C
18	rs117479094	0	54128711	T	C
18	rs72941418	0	54128976	T	G
18	rs374277	0	54129063	C	T
18	rs118072633	0	54129154	A	C
18	rs77827765	0	54129252	C	T
18	rs140851216	0	54129787	T	C
18	rs74475317	0	54130372	C	T
18	rs302049	0	54130804	C	A
18	rs117891155	0	54130810	G	C
18	rs1506644	0	54131304	T	C
18	rs1506645	0	54131392	C	T
18	rs77393877	0	54132482	C	T
18	rs117326440	0	54132574	G	A
18	rs117037191	0	54133682	G	A
18	rs139706447	0	54133781	T	C
18	rs1506646	0	54133864	A	G
18	rs143233961	0	54133963	G	A
18	rs11875674	0	54134488	T	C
18	rs149124146	0	54134733	T	C
18	rs62099685	0	54135448	T	C
18	rs302050	0	54135541	G	T
18	rs72941429	0	54135772	C	T
18	rs302051	0	54136064	G	A
18	rs1506647	0	54136314	C	T
18	rs17541250	0	54136409	G	C
18	rs12963520	0	54136931	A	C
18	rs302053	0	54138180	G	A
18	rs302054	0	54138791	C	T
18	rs111407873	0	54138986	C	T
18	rs55990884	0	54139165	G	A
18	rs17090186	0	54139865	G	A
18	rs430233	0	54140645	C	G
18	rs17613639	0	54141042	G	A
18	rs427414	0	54141080	G	A
18	rs2068741	0	54141791	G	T
18	rs17541550	0	54142265	A	G
18	rs143011507	0	54142350	T	A
18	rs8098408	0	54143356	G	A
18	rs12185312	0	54144657	A	G
18	rs1848074	0	54144903	G	A
18	rs952171	0	54145565	C	T
18	rs4128146	0	54145670	A	G
18	rs145694686	0	54145853	A	G
18	rs17541626	0	54146115	G	A
18	rs1112655	0	54146721	G	C
18	rs9945702	0	54147266	C	T
18	rs62099686	0	54147283	G	C
18	rs55769021	0	54148154	T	C
18	rs17613844	0	54148188	T	A
18	rs117577771	0	54148285	G	A
18	rs62099688	0	54148755	C	T
18	rs7229274	0	54149736	G	A
18	rs150486286	0	54149917	C	T
18	rs7235372	0	54149945	T	C
18	rs1354763	0	54150885	G	A
18	rs117628388	0	54151435	C	T
18	rs78158619	0	54151623	C	T
18	rs8083538	0	54152121	T	C
18	rs28720821	0	54152875	T	C
18	rs112319051	0	54152893	C	T
18	rs4801027	0	54152915	T	C
18	rs117570518	0	54153057	T	G
18	rs72941449	0	54153704	C	T
18	rs79886655	0	54153885	C	T
18	rs117373383	0	54154312	C	T
18	rs118136798	0	54154335	G	C
18	rs1857918	0	54155239	C	T
18	rs1857919	0	54155330	G	A
18	rs139243467	0	54155419	C	T
18	rs8084220	0	54156244	G	A
18	rs117774229	0	54156649	C	T
18	rs6566776	0	54156958	T	C
18	rs9947360	0	54157088	A	T
18	rs1893568	0	54158584	T	C
18	rs114134959	0	54159499	A	G
18	rs56029552	0	54159809	C	T
18	rs145348336	0	54160057	C	A
18	rs78177028	0	54160387	G	A
18	rs4801028	0	54160649	C	T
18	rs9319890	0	54161354	G	A
18	rs8084464	0	54161723	C	A
18	rs17090195	0	54162135	A	G
18	rs143891732	0	54162622	T	G
18	rs28712169	0	54162699	A	G
18	rs56017575	0	54162752	T	G
18	rs11876993	0	54163188	C	A
18	rs7237217	0	54163317	G	A
18	rs7237538	0	54163441	G	A
18	rs1506651	0	54163803	C	T
18	rs140684984	0	54163976	T	G
18	rs6566783	0	54164447	A	G
18	rs6566784	0	54164713	C	T
18	rs1943084	0	54165000	A	C
18	rs1943085	0	54165118	A	C
18	rs17541925	0	54165345	A	G
18	rs10469202	0	54165489	T	C
18	rs28735462	0	54165567	T	A
18	rs62099706	0	54166449	G	A
18	rs59074505	0	54166564	T	C
18	rs143608480	0	54166897	T	C
18	rs10469122	0	54166955	T	C
18	rs9965115	0	54167211	A	C
18	rs11661448	0	54167405	G	A
18	rs9952773	0	54167429	G	A
18	rs55875648	0	54167650	C	T
18	rs62099707	0	54168409	T	C
18	rs116534082	0	54168851	A	G
18	rs4800948	0	54169737	C	A
18	rs9957480	0	54169930	T	C
18	rs117673283	0	54170044	T	C
18	rs4801029	0	54170121	A	C
18	rs4801030	0	54170262	C	A
18	rs12456814	0	54170318	A	G
18	rs79114595	0	54170517	G	C
18	rs72941474	0	54170606	T	C
18	rs116016314	0	54170865	G	A
18	rs116353895	0	54171006	A	C
18	rs10503008	0	54171139	G	A
18	rs11663804	0	54171273	A	G
18	rs118019726	0	54171881	C	T
18	rs1943086	0	54172642	C	T
18	rs7231853	0	54174444	A	G
18	rs111375778	0	54175216	C	T
18	rs950698	0	54175746	C	T
18	rs116433974	0	54175972	C	T
18	rs114532963	0	54176641	A	T
18	rs4260144	0	54176986	T	C
18	rs17090214	0	54177033	C	T
18	rs7232935	0	54177387	T	C
18	rs906162	0	54177958	C	T
18	rs62099708	0	54178056	C	A
18	rs72941485	0	54178080	A	G
18	rs906161	0	54178231	C	T
18	rs115552396	0	54178543	C	T
18	rs72941487	0	54178664	C	T
18	rs149456010	0	54179107	C	A
18	rs906160	0	54179109	C	A
18	rs117185178	0	54179145	G	A
18	rs906159	0	54179240	A	G
18	rs8092011	0	54181109	A	G
18	rs8094003	0	54181219	G	T
18	rs77635650	0	54181804	G	A
18	rs1354764	0	54181838	G	A
18	rs7231005	0	54182172	T	C
18	rs9966035	0	54184798	T	C
18	rs9951801	0	54184926	C	G
18	rs9945716	0	54185283	T	C
18	rs74932662	0	54185625	C	T
18	rs12605896	0	54185707	G	A
18	rs1506649	0	54186759	A	G
18	rs72941498	0	54187180	G	A
18	rs78279275	0	54189420	G	A
18	rs9950504	0	54189488	C	A
18	rs652437	0	54189533	G	A
18	rs635654	0	54189611	C	T
18	rs11661727	0	54190548	C	A
18	rs619742	0	54190934	G	C
18	rs17090219	0	54191033	T	C
18	rs117746038	0	54191910	G	A
18	rs8083814	0	54192037	G	T
18	rs589822	0	54192720	A	G
18	rs682446	0	54192727	T	C
18	rs56320047	0	54195950	A	C
18	rs150128456	0	54199097	G	T
18	rs665037	0	54199835	G	A
18	rs663220	0	54200266	T	C
18	rs117079782	0	54200581	G	C
18	rs111776215	0	54200618	C	A
18	rs672089	0	54200685	G	C
18	rs62099715	0	54201090	T	C
18	rs182609340	0	54202802	C	A
18	rs625628	0	54203153	C	T
18	rs117713468	0	54203593	G	A
18	rs655519	0	54205249	A	C
18	rs614585	0	54205360	C	T
18	rs17802368	0	54206344	C	T
18	rs118080901	0	54207400	C	T
18	rs112619925	0	54207995	G	A
18	rs11873068	0	54208445	G	A
18	rs9952920	0	54209369	A	T
18	rs11151966	0	54209379	A	G
18	rs139719734	0	54210334	C	T
18	rs2156253	0	54210731	G	T
18	rs62099716	0	54211042	G	C
18	rs655980	0	54211902	A	T
18	rs658224	0	54212059	A	T
18	rs683985	0	54213600	T	C
18	rs1640722	0	54214384	A	G
18	rs564106	0	54214958	C	T
18	rs597419	0	54215148	C	T
18	rs146539189	0	54216340	G	A
18	rs620024	0	54216469	A	T
18	rs632907	0	54217223	A	G
18	rs76078693	0	54218356	C	T
18	rs75581794	0	54219052	A	G
18	rs681987	0	54219672	G	A
18	rs140584184	0	54219776	C	A
18	rs683366	0	54219977	A	G
18	rs11660950	0	54220522	T	C
18	rs9962816	0	54222015	G	A
18	rs535505	0	54223566	T	G
18	rs6566822	0	54225633	C	A
18	rs675306	0	54226192	A	G
18	rs62099717	0	54226555	G	A
18	rs8099465	0	54226780	G	A
18	rs75694537	0	54227009	T	G
18	rs117215134	0	54227921	T	G
18	rs586200	0	54228185	C	T
18	rs77694823	0	54228458	T	C
18	rs608675	0	54229791	T	C
18	rs608246	0	54229888	G	A
18	rs141782568	0	54229977	A	G
18	rs596187	0	54230240	A	T
18	rs112459776	0	54230320	C	G
18	rs657518	0	54231082	A	G
18	rs609112	0	54231171	C	G
18	rs145607004	0	54231603	A	G
18	rs34379433	0	54232162	G	A
18	rs527499	0	54232271	C	G
18	rs117779157	0	54232399	G	A
18	rs3901319	0	54233650	G	C
18	rs117960423	0	54233684	G	A
18	rs492610	0	54233791	G	A
18	rs614382	0	54235097	G	A
18	rs140788150	0	54235692	G	A
18	rs59935210	0	54236120	A	G
18	rs686781	0	54236324	A	G
18	rs62099718	0	54236781	A	G
18	rs62099719	0	54237636	T	C
18	rs191566628	0	54237961	A	G
18	rs7242834	0	54238668	G	A
18	rs4801033	0	54239007	A	T
18	rs117929407	0	54239190	G	A
18	rs186731542	0	54240014	A	G
18	rs62099720	0	54240435	C	T
18	rs76615723	0	54240803	G	A
18	rs34903736	0	54240947	A	T
18	rs75690982	0	54241511	C	T
18	rs11659947	0	54241972	G	A
18	rs602339	0	54242024	A	G
18	rs9949821	0	54242149	G	A
18	rs9950916	0	54242510	C	T
18	rs624656	0	54242887	T	C
18	rs662893	0	54243115	T	C
18	rs645976	0	54243554	T	C
18	rs7238848	0	54246310	C	T
18	rs74527930	0	54246712	A	G
18	rs9952901	0	54246732	A	C
18	rs655784	0	54246771	G	A
18	rs654502	0	54247051	A	G
18	rs4800949	0	54247317	G	A
18	rs4801035	0	54247387	G	T
18	rs4801036	0	54247503	G	A
18	rs145267868	0	54247736	T	C
18	rs17090247	0	54248623	A	C
18	rs595343	0	54249646	C	A
18	rs78739359	0	54249878	T	C
18	rs593190	0	54250130	C	A
18	rs150544068	0	54250712	G	A
18	rs12960139	0	54251033	A	G
18	rs78054580	0	54252058	T	C
18	rs551556	0	54252084	A	C
18	rs55804567	0	54252101	A	G
18	rs8096825	0	54252626	G	T
18	rs579636	0	54252815	A	G
18	rs144001280	0	54253310	G	A
18	rs587606	0	54253827	C	G
18	rs588475	0	54254020	C	T
18	rs663359	0	54254284	C	T
18	rs76585771	0	54254576	G	A
18	rs77174351	0	54256019	C	G
18	rs489368	0	54256459	C	T
18	rs659947	0	54257404	A	G
18	rs521315	0	54257640	G	T
18	rs584951	0	54257676	C	T
18	rs35509070	0	54257868	A	C
18	rs151337216	0	54258299	C	T
18	rs75441676	0	54258404	T	C
18	rs582183	0	54259219	C	T
18	rs113721429	0	54260923	C	T
18	rs4801037	0	54260956	G	A
18	rs71353967	0	54261979	T	A
18	rs626665	0	54262206	C	T
18	rs72943251	0	54262712	A	G
18	rs641396	0	54263245	C	T
18	rs1234943	0	54263526	G	A
18	rs35546390	0	54263855	G	T
18	rs644449	0	54263941	C	T
18	rs3745043	0	54264419	A	G
18	rs496102	0	54264534	T	C
18	rs12968679	0	54265130	A	G
18	rs78781085	0	54265575	T	G
18	rs17090252	0	54265664	A	G
18	rs12457258	0	54265669	T	C
18	rs573399	0	54265847	G	A
18	rs78925903	0	54266375	G	A
18	rs688992	0	54266965	T	G
18	rs149050143	0	54267535	C	G
18	rs141114814	0	54268324	T	C
18	rs625001	0	54268510	A	G
18	rs17090257	0	54268580	C	T
18	rs17090258	0	54268749	A	G
18	rs17090259	0	54268925	C	T
18	rs77471888	0	54270111	G	A
18	rs2286984	0	54271248	T	A
18	rs11151970	0	54271371	C	A
18	rs139372497	0	54271942	T	C
18	rs4801038	0	54272797	G	A
18	rs522688	0	54273382	G	T
18	rs643116	0	54273424	G	A
18	rs144857943	0	54275081	C	T
```
