## Supplementary material for "Characterization of shared and ancestry-specific signals driving complex traits using multi-ancestry fine-mapping": s2.afreq

```
#CHROM	ID	REF	ALT	ALT_FREQS	OBS_CT
18	rs1261076	A	G	0.554563	1008
18	rs72627230	C	T	0.231151	1008
18	rs13381800	T	C	0.30754	1008
18	rs1942265	G	C	0.30754	1008
18	rs7241077	T	A	0.306548	1008
18	rs62092440	C	G	0.305556	1008
18	rs1893431	G	A	0.313492	1008
18	rs1893430	A	G	0.313492	1008
18	rs4800988	A	T	0.306548	1008
18	rs1942264	T	C	0.305556	1008
18	rs117279428	A	G	0.0486111	1008
18	rs1261093	C	T	0.554563	1008
18	rs1539950	C	T	0.303571	1008
18	rs1539951	T	C	0.306548	1008
18	rs62092442	T	C	0.311508	1008
18	rs77010658	G	A	0.0138889	1008
18	rs62092444	G	A	0.304563	1008
18	rs11662842	C	G	0.311508	1008
18	rs11664992	T	C	0.30754	1008
18	rs3817527	G	A	0.223214	1008
18	rs1261134	A	T	0.316468	1008
18	rs76681900	T	G	0.00297619	1008
18	rs60882518	T	C	0.252976	1008
18	rs74493147	C	T	0.0267857	1008
18	rs1261114	G	A	0.315476	1008
18	rs116909696	G	A	0.0198413	1008
18	rs1788027	G	A	0.563492	1008
18	rs144590018	C	T	0.0337302	1008
18	rs75057094	C	T	0.0128968	1008
18	rs80203464	T	C	0.047619	1008
18	rs1261118	C	T	0.3125	1008
18	rs116977295	G	A	0.0128968	1008
18	rs58751937	G	A	0.030754	1008
18	rs145332381	T	G	0.0347222	1008
18	rs9955026	A	G	0.298611	1008
18	rs111831991	T	C	0.0446429	1008
18	rs3794894	C	A	0.298611	1008
18	rs74543232	C	T	0.030754	1008
18	rs117175601	T	C	0.00992063	1008
18	rs1153636	G	A	0.301587	1008
18	rs1153637	T	G	0.52877	1008
18	rs117256205	G	A	0.0347222	1008
18	rs148940059	G	A	0.0248016	1008
18	rs148168468	T	A	0.0287698	1008
18	rs10515970	C	T	0.209325	1008
18	rs77003014	C	T	0.0367063	1008
18	rs893946	C	T	0.526786	1008
18	rs79668300	A	G	0.0545635	1008
18	rs79813124	A	T	0.0853175	1008
18	rs117038519	T	C	0.0337302	1008
18	rs143505851	C	T	0.0496032	1008
18	rs76886072	G	A	0.0198413	1008
18	rs10515971	C	A	0.233135	1008
18	rs117972580	T	C	0.0178571	1008
18	rs1660235	C	G	0.530754	1008
18	rs1440473	T	C	0.531746	1008
18	rs1788026	G	A	0.522817	1008
18	rs181535765	A	G	0.0198413	1008
18	rs1660237	C	T	0.763889	1008
18	rs144324200	C	A	0.0198413	1008
18	rs117303010	C	T	0.0347222	1008
18	rs36027866	G	A	0.231151	1008
18	rs1631486	G	A	0.532738	1008
18	rs1025804	T	G	0.527778	1008
18	rs117088017	G	A	0.00992063	1008
18	rs1660233	C	T	0.531746	1008
18	rs139444963	G	A	0.0198413	1008
18	rs144734009	T	A	0.00992063	1008
18	rs1660241	G	A	0.526786	1008
18	rs1660242	A	T	0.766865	1008
18	rs1440476	C	G	0.53373	1008
18	rs1011392	A	G	0.534722	1008
18	rs78630462	G	A	0.0833333	1008
18	rs2043961	A	G	0.524802	1008
18	rs1788030	C	T	0.764881	1008
18	rs1623427	G	C	0.530754	1008
18	rs1621581	C	T	0.537698	1008
18	rs143677964	C	G	0.0138889	1008
18	rs1788025	A	C	0.501984	1008
18	rs566554079	A	T	0.0396825	1008
18	rs1348047	G	T	0.49504	1008
18	rs1788019	G	A	0.497024	1008
18	rs9950000	C	T	0.453373	1008
18	rs9320010	A	G	0.454365	1008
18	rs3794891	C	A	0.448413	1008
18	rs149574089	G	A	0.0248016	1008
18	rs117323784	G	T	0.0347222	1008
18	rs11152363	G	A	0.448413	1008
18	rs6567314	A	T	0.454365	1008
18	rs77354653	C	A	0.0248016	1008
18	rs28602385	G	A	0.452381	1008
18	rs12607679	T	C	0.445437	1008
18	rs12607705	T	C	0.0357143	1008
18	rs3794889	G	C	0.446429	1008
18	rs80030816	G	C	0.0248016	1008
18	rs4801149	G	C	0.446429	1008
18	rs12605773	A	G	0.452381	1008
18	rs2872041	G	A	0.792659	1008
18	rs4801150	C	T	0.446429	1008
18	rs1020169	T	A	0.446429	1008
18	rs7238888	A	G	0.447421	1008
18	rs7235757	G	A	0.452381	1008
18	rs2958178	C	T	0.453373	1008
18	rs17522826	G	A	0.446429	1008
18	rs2958165	G	A	0.447421	1008
18	rs2958171	C	T	0.453373	1008
18	rs77433731	A	C	0.0406746	1008
18	rs117389325	T	C	0.0287698	1008
18	rs2958175	G	A	0.447421	1008
18	rs2958186	C	T	0.451389	1008
18	rs139152689	G	A	0.0297619	1008
18	rs2919446	A	G	0.453373	1008
18	rs2958161	T	C	0.447421	1008
18	rs2860511	G	A	0.451389	1008
18	rs2958162	T	C	0.451389	1008
18	rs2919451	C	T	0.453373	1008
18	rs79664854	A	G	0.0406746	1008
18	rs2919450	G	T	0.447421	1008
18	rs2958163	T	C	0.794643	1008
18	rs77197894	A	G	0.0456349	1008
18	rs1440477	C	T	0.447421	1008
18	rs2958166	C	T	0.447421	1008
18	rs2958169	C	T	0.451389	1008
18	rs8098843	C	T	0.447421	1008
18	rs190436502	C	T	0.0168651	1008
18	rs4374254	T	C	0.548611	1008
18	rs34461547	C	T	0.00198413	1008
18	rs9320016	T	C	0.546627	1008
18	rs4524013	T	C	0.447421	1008
18	rs4500831	G	A	0.548611	1008
18	rs7229456	T	C	0.549603	1008
18	rs7240481	G	A	0.561508	1008
18	rs12967143	G	C	0.563492	1008
18	rs12963463	C	T	0.556548	1008
18	rs144830459	G	A	0.0327381	1008
18	rs12958048	A	G	0.571429	1008
18	rs12969553	C	T	0.569444	1008
18	rs4801154	C	T	0.426587	1008
18	rs76716556	C	T	0.0446429	1008
18	rs4341827	G	A	0.569444	1008
18	rs184974575	G	A	0.0109127	1008
18	rs4468713	C	T	0.569444	1008
18	rs7228159	A	T	0.569444	1008
18	rs7236656	G	A	0.570437	1008
18	rs7231748	A	G	0.427579	1008
18	rs10503002	C	T	0.422619	1008
18	rs76194332	C	T	0.0228175	1008
18	rs192096663	C	T	0.014881	1008
18	rs1452789	T	A	0.583333	1008
18	rs1452788	A	G	0.404762	1008
18	rs140471260	G	A	0.0327381	1008
18	rs75756131	T	C	0.0218254	1008
18	rs12606995	G	C	0.405754	1008
18	rs732779	A	G	0.410714	1008
18	rs9966430	T	G	0.409722	1008
18	rs2924321	G	A	0.22619	1008
18	rs3760600	C	A	0.415675	1008
18	rs78744376	A	G	0.0486111	1008
18	rs2924328	T	C	0.584325	1008
18	rs1377243	T	C	0.415675	1008
18	rs144587105	C	A	0.0218254	1008
18	rs2924329	G	A	0.161706	1008
18	rs77203000	G	A	0.0297619	1008
18	rs75188545	T	C	0.0327381	1008
18	rs79293619	C	T	0.0218254	1008
18	rs7233312	C	T	0.37996	1008
18	rs76577540	T	C	0.402778	1008
18	rs117025447	G	A	0.046627	1008
18	rs2924331	T	C	0.990079	1008
18	rs76881744	C	T	0.0357143	1008
18	rs2958182	A	T	0.814484	1008
18	rs139595796	G	A	0.014881	1008
18	rs78276480	T	C	0.215278	1008
18	rs2924333	T	C	0.0109127	1008
18	rs142761122	T	C	0.0208333	1008
18	rs2958187	C	A	0.0109127	1008
18	rs79301837	G	A	0.00595238	1008
18	rs118010901	T	C	0.0337302	1008
18	rs2924336	G	A	0.397817	1008
18	rs4801157	C	T	0.385913	1008
18	rs2958188	T	C	0.430556	1008
18	rs2958189	T	C	0.0109127	1008
18	rs2060886	T	C	0.39881	1008
18	rs3017183	C	T	0.820437	1008
18	rs1037430	T	C	0.424603	1008
18	rs2958158	G	C	0.997024	1008
18	rs576869847	A	C	0.0386905	1008
18	rs147250548	C	T	0.031746	1008
18	rs2924338	C	T	0.997024	1008
18	rs12956276	G	A	0.50496	1008
18	rs55812411	T	A	0.481151	1008
18	rs56273376	C	G	0.0694444	1008
18	rs1452791	A	G	0.618056	1008
18	rs17597288	A	G	0.0753968	1008
18	rs9957668	T	C	0.49504	1008
18	rs9954890	A	T	0.49504	1008
18	rs9964328	G	C	0.49504	1008
18	rs67387556	G	A	0.0734127	1008
18	rs8090106	T	C	0.492063	1008
18	rs17089851	C	T	0.492063	1008
18	rs72932708	C	G	0.0714286	1008
18	rs139155145	T	C	0.0297619	1008
18	rs80053557	C	T	0.0168651	1008
18	rs75170353	T	A	0.420635	1008
18	rs78769229	G	A	0.420635	1008
18	rs12606243	C	T	0.420635	1008
18	rs627685	T	C	0.496032	1008
18	rs1011565	G	A	0.421627	1008
18	rs2060888	A	G	0.421627	1008
18	rs76198460	G	C	0.015873	1008
18	rs9948513	G	A	0.920635	1008
18	rs9965067	T	A	0.920635	1008
18	rs9965195	T	C	0.921627	1008
18	rs35371867	G	A	0.921627	1008
18	rs9949107	A	G	0.921627	1008
18	rs183827581	T	G	0.0168651	1008
18	rs147650800	T	C	0.0257937	1008
18	rs190794097	T	A	0.0257937	1008
18	rs7240986	G	A	0.364087	1008
18	rs4801158	T	C	0.921627	1008
18	rs72627231	C	T	0.355159	1008
18	rs74548930	T	C	0.4375	1008
18	rs4800990	C	T	0.483135	1008
18	rs4458089	A	T	0.920635	1008
18	rs4572488	T	C	0.920635	1008
18	rs12968271	A	G	0.920635	1008
18	rs17089876	T	C	0.439484	1008
18	rs17597786	T	C	0.094246	1008
18	rs9636107	A	G	0.800595	1008
18	rs141063575	C	T	0.0257937	1008
18	rs2123389	G	A	0.919643	1008
18	rs75404777	T	C	0.0168651	1008
18	rs658905	A	C	0.920635	1008
18	rs1452787	A	G	0.359127	1008
18	rs1319637	A	G	0.114087	1008
18	rs17089887	T	C	0.439484	1008
18	rs17513240	A	T	0.114087	1008
18	rs182536657	C	G	0.0297619	1008
18	rs12607857	G	A	0.440476	1008
18	rs658977	G	A	0.114087	1008
18	rs2123392	T	C	0.361111	1008
18	rs12963873	T	A	0.114087	1008
18	rs78908011	T	C	0.0228175	1008
18	rs581653	A	T	0.114087	1008
18	rs17089894	A	T	0.100198	1008
18	rs587136	T	C	0.114087	1008
18	rs72932743	G	A	0.0744048	1008
18	rs66791238	T	C	0.114087	1008
18	rs8098032	T	C	0.114087	1008
18	rs72627232	G	A	0.355159	1008
18	rs139791423	A	G	0.00892857	1008
18	rs41396445	C	A	0.361111	1008
18	rs138458240	T	C	0.00892857	1008
18	rs182575796	A	T	0.0109127	1008
18	rs146547988	G	A	0.00892857	1008
18	rs12456652	A	C	0.114087	1008
18	rs17598729	T	C	0.114087	1008
18	rs4144686	G	A	0.114087	1008
18	rs12455881	G	A	0.114087	1008
18	rs34603418	C	T	0.114087	1008
18	rs72932757	C	T	0.114087	1008
18	rs143448554	A	G	0.0654762	1008
18	rs149324531	A	G	0.0357143	1008
18	rs12457949	A	G	0.140873	1008
18	rs13381608	C	T	0.0753968	1008
18	rs590076	G	A	0.369048	1008
18	rs34556259	C	T	0.114087	1008
18	rs57884215	G	A	0.114087	1008
18	rs142966917	C	G	0.0287698	1008
18	rs66485076	G	A	0.114087	1008
18	rs149703466	A	C	0.00595238	1008
18	rs17061809	C	G	0.363095	1008
18	rs35178579	G	A	0.114087	1008
18	rs17514172	C	T	0.114087	1008
18	rs34341606	G	C	0.114087	1008
18	rs682245	T	C	0.482143	1008
18	rs17514242	C	G	0.367063	1008
18	rs12455205	A	G	0.118056	1008
18	rs117652372	G	A	0.0436508	1008
18	rs12458118	T	A	0.509921	1008
18	rs9951280	G	A	0.509921	1008
18	rs10871582	G	T	0.392857	1008
18	rs2156008	A	G	0.40377	1008
18	rs616580	A	G	0.490079	1008
18	rs1642313	C	T	0.49504	1008
18	rs117145248	C	G	0.0992063	1008
18	rs17514601	G	A	0.00496032	1008
18	rs8090341	T	C	0.508929	1008
18	rs75725390	C	T	0.0287698	1008
18	rs78675244	T	C	0.015873	1008
18	rs80031234	G	A	0.0267857	1008
18	rs644279	T	C	0.491071	1008
18	rs150512051	A	G	0.0119048	1008
18	rs12457157	G	A	0.508929	1008
18	rs12103984	G	A	0.508929	1008
18	rs6566169	A	C	0.508929	1008
18	rs7236100	A	G	0.481151	1008
18	rs35691742	T	G	0.507937	1008
18	rs8096777	A	G	0.482143	1008
18	rs34733940	A	C	0.117063	1008
18	rs75467007	T	C	0.0446429	1008
18	rs12458015	T	C	0.390873	1008
18	rs149220204	T	C	0.0128968	1008
18	rs1421024	A	G	0.507937	1008
18	rs1421025	G	C	0.507937	1008
18	rs117296444	C	T	0.0198413	1008
18	rs9946669	A	G	0.507937	1008
18	rs141239491	C	T	0.031746	1008
18	rs183660124	A	T	0.014881	1008
18	rs75920120	G	A	0.0436508	1008
18	rs17089911	T	A	0.507937	1008
18	rs117047105	G	A	0.0297619	1008
18	rs663118	C	T	0.492063	1008
18	rs11151206	T	C	0.507937	1008
18	rs619442	T	C	0.493056	1008
18	rs76864171	C	A	0.0297619	1008
18	rs605951	G	A	0.493056	1008
18	rs188893333	A	G	0.0168651	1008
18	rs56142542	G	T	0.506944	1008
18	rs58819658	C	T	0.249008	1008
18	rs138069855	C	T	0.0436508	1008
18	rs652447	G	T	0.493056	1008
18	rs12964264	C	T	0.110119	1008
18	rs12458731	C	T	0.506944	1008
18	rs607664	G	A	0.493056	1008
18	rs899103	A	G	0.493056	1008
18	rs676735	A	T	0.493056	1008
18	rs4800992	C	A	0.506944	1008
18	rs590949	A	G	0.494048	1008
18	rs796742	C	T	0.494048	1008
18	rs796741	C	T	0.494048	1008
18	rs784231	G	C	0.493056	1008
18	rs150402042	T	C	0.0426587	1008
18	rs784229	T	C	0.494048	1008
18	rs784227	G	A	0.493056	1008
18	rs804200	T	C	0.493056	1008
18	rs631957	A	G	0.493056	1008
18	rs675637	C	T	0.494048	1008
18	rs687902	A	G	0.493056	1008
18	rs7245175	A	G	0.506944	1008
18	rs591693	G	A	0.493056	1008
18	rs372793198	T	C	0.0119048	1008
18	rs141599435	T	A	0.0119048	1008
18	rs639590	G	A	0.493056	1008
18	rs635474	G	A	0.491071	1008
18	rs139482268	C	T	0.014881	1008
18	rs2111564	G	A	0.508929	1008
18	rs668439	A	G	0.491071	1008
18	rs1031831	C	A	0.389881	1008
18	rs78309099	A	C	0.100198	1008
18	rs11151224	C	T	0.508929	1008
18	rs141093848	G	A	0.0337302	1008
18	rs181815572	T	C	0.0327381	1008
18	rs784217	C	G	0.508929	1008
18	rs34183318	A	G	0.118056	1008
18	rs62091211	G	A	0.487103	1008
18	rs784216	T	G	0.508929	1008
18	rs12457071	C	A	0.507937	1008
18	rs186979750	C	T	0.00892857	1008
18	rs75561599	G	A	0.102183	1008
18	rs9946839	T	C	0.508929	1008
18	rs2901982	C	T	0.60119	1008
18	rs12456600	T	C	0.508929	1008
18	rs371678508	T	C	0.0228175	1008
18	rs34704381	G	A	0.507937	1008
18	rs77268215	C	T	0.406746	1008
18	rs11662998	T	C	0.509921	1008
18	rs78477593	T	C	0.0208333	1008
18	rs79633366	A	G	0.0436508	1008
18	rs190648509	G	T	0.0297619	1008
18	rs184484919	G	A	0.0287698	1008
18	rs899104	G	A	0.507937	1008
18	rs139446506	C	T	0.0248016	1008
18	rs373536667	A	T	0.0228175	1008
18	rs117781552	C	T	0.0267857	1008
18	rs77374836	C	T	0.030754	1008
18	rs17089925	C	T	0.40873	1008
18	rs784255	G	T	0.84623	1008
18	rs4800994	C	T	0.123016	1008
18	rs813043	A	G	0.847222	1008
18	rs17527878	C	T	0.47123	1008
18	rs784254	C	T	0.847222	1008
18	rs711745	G	C	0.847222	1008
18	rs784253	G	A	0.371032	1008
18	rs28758902	C	T	0.47619	1008
18	rs784252	T	A	0.371032	1008
18	rs12458596	A	G	0.473214	1008
18	rs784251	C	T	0.847222	1008
18	rs57820851	G	T	0.470238	1008
18	rs4800995	G	A	0.625	1008
18	rs76281173	A	G	0.0228175	1008
18	rs7227376	T	A	0.154762	1008
18	rs8099157	G	A	0.156746	1008
18	rs58541785	A	G	0.156746	1008
18	rs9945725	A	G	0.030754	1008
18	rs66669275	T	C	0.460317	1008
18	rs56992108	C	T	0.460317	1008
18	rs60106272	C	A	0.460317	1008
18	rs146073806	C	T	0.014881	1008
18	rs3919557	C	T	0.617063	1008
18	rs6566219	C	T	0.030754	1008
18	rs36059932	G	T	0.155754	1008
18	rs34984088	G	A	0.155754	1008
18	rs12959148	G	A	0.155754	1008
18	rs11873199	G	A	0.030754	1008
18	rs17528154	A	C	0.0248016	1008
18	rs12455055	C	T	0.463294	1008
18	rs11665413	T	C	0.463294	1008
18	rs56161077	G	A	0.155754	1008
18	rs17600287	G	A	0.155754	1008
18	rs784233	C	T	0.34623	1008
18	rs4800996	C	T	0.649802	1008
18	rs35554103	T	C	0.157738	1008
18	rs61269817	A	G	0.41369	1008
18	rs11876635	C	T	0.46131	1008
18	rs56027712	G	A	0.157738	1008
18	rs3745044	C	T	0.649802	1008
18	rs28525036	A	C	0.030754	1008
18	rs28600976	G	A	0.030754	1008
18	rs12456049	A	G	0.188492	1008
18	rs12456612	T	C	0.189484	1008
18	rs56285026	G	C	0.205357	1008
18	rs9959943	T	C	0.200397	1008
18	rs9957855	A	G	0.200397	1008
18	rs12956282	A	G	0.200397	1008
18	rs12960151	A	G	0.200397	1008
18	rs17089932	C	T	0.030754	1008
18	rs1421023	T	G	0.200397	1008
18	rs4800997	A	T	0.170635	1008
18	rs4800998	T	A	0.169643	1008
18	rs1642295	T	C	0.367063	1008
18	rs4800933	C	T	0.173611	1008
18	rs4800999	C	G	0.173611	1008
18	rs9960987	C	T	0.0297619	1008
18	rs117575272	T	G	0.0327381	1008
18	rs59355765	C	T	0.0257937	1008
18	rs12327494	G	A	0.173611	1008
18	rs754882	T	C	0.174603	1008
18	rs784239	A	G	0.359127	1008
18	rs784240	T	C	0.358135	1008
18	rs12968519	C	G	0.173611	1008
18	rs12326693	C	T	0.172619	1008
18	rs12326688	G	A	0.173611	1008
18	rs784241	T	G	0.358135	1008
18	rs784242	A	G	0.531746	1008
18	rs71352214	G	A	0.173611	1008
18	rs539917861	G	A	0.0178571	1008
18	rs1362781	G	A	0.173611	1008
18	rs784243	A	T	0.357143	1008
18	rs12967215	A	G	0.00595238	1008
18	rs12455906	C	G	0.173611	1008
18	rs7244737	G	A	0.204365	1008
18	rs72932565	A	G	0.12996	1008
18	rs17600763	A	T	0.173611	1008
18	rs2306163	T	G	0.173611	1008
18	rs2306164	G	C	0.204365	1008
18	rs3816653	T	C	0.173611	1008
18	rs931041	C	A	0.030754	1008
18	rs17536	G	A	0.030754	1008
18	rs12969473	T	G	0.173611	1008
18	rs73494715	T	G	0.030754	1008
18	rs17528	T	C	0.030754	1008
18	rs12965363	C	T	0.530754	1008
18	rs6566233	T	C	0.565476	1008
18	rs2861344	G	A	0.550595	1008
18	rs12961717	C	G	0.204365	1008
18	rs62091221	G	C	0.030754	1008
18	rs9952704	G	A	0.030754	1008
18	rs8097498	A	G	0.763889	1008
18	rs28719468	T	C	0.030754	1008
18	rs9951562	G	A	0.030754	1008
18	rs9952111	G	A	0.030754	1008
18	rs72932579	A	G	0.0238095	1008
18	rs7245109	A	C	0.030754	1008
18	rs56056732	C	T	0.201389	1008
18	rs56152138	C	A	0.201389	1008
18	rs4996482	C	A	0.201389	1008
18	rs7235891	T	C	0.580357	1008
18	rs899100	T	C	0.201389	1008
18	rs899101	T	C	0.201389	1008
18	rs75893975	G	A	0.0505952	1008
18	rs899102	A	G	0.232143	1008
18	rs11151321	T	C	0.201389	1008
18	rs12455398	A	G	0.204365	1008
18	rs12456030	A	G	0.611111	1008
18	rs77480825	G	T	0.0347222	1008
18	rs2169688	T	C	0.611111	1008
18	rs2169687	A	G	0.611111	1008
18	rs4801000	A	G	0.409722	1008
18	rs4455053	T	A	0.611111	1008
18	rs7226741	G	C	0.030754	1008
18	rs2861345	A	T	0.611111	1008
18	rs922394	G	A	0.611111	1008
18	rs7233731	C	A	0.355159	1008
18	rs13313612	C	T	0.201389	1008
18	rs8090270	A	C	0.611111	1008
18	rs1382119	C	T	0.409722	1008
18	rs2086066	G	T	0.354167	1008
18	rs5009456	T	A	0.409722	1008
18	rs958714	A	C	0.611111	1008
18	rs75363678	C	A	0.354167	1008
18	rs78563479	T	C	0.0138889	1008
18	rs1382118	C	T	0.641865	1008
18	rs1382117	G	A	0.611111	1008
18	rs12606831	T	C	0.030754	1008
18	rs11151327	C	G	0.409722	1008
18	rs8091837	T	C	0.965278	1008
18	rs3943320	C	G	0.410714	1008
18	rs35968451	C	A	0.201389	1008
18	rs80249394	T	G	0.217262	1008
18	rs1031830	G	A	0.613095	1008
18	rs146615282	T	C	0.0128968	1008
18	rs140279447	G	T	0.447421	1008
18	rs184658902	C	T	0.0267857	1008
18	rs58318242	G	C	0.447421	1008
18	rs67526282	T	C	0.447421	1008
18	rs34771881	C	T	0.199405	1008
18	rs4603647	C	G	0.447421	1008
18	rs11151343	C	T	0.447421	1008
18	rs12605940	T	C	0.447421	1008
18	rs12605499	A	T	0.447421	1008
18	rs143154030	G	A	0.0347222	1008
18	rs12606645	A	G	0.447421	1008
18	rs2221526	C	T	0.646825	1008
18	rs12455722	G	A	0.199405	1008
18	rs1477942	G	T	0.446429	1008
18	rs74901282	G	A	0.0545635	1008
18	rs1531519	T	C	0.717262	1008
18	rs150134856	C	T	0.0248016	1008
18	rs1531518	G	A	0.220238	1008
18	rs138609960	C	T	0.0287698	1008
18	rs1532897	G	A	0.491071	1008
18	rs1532896	C	T	0.491071	1008
18	rs7244531	T	C	0.215278	1008
18	rs62091246	T	C	0.214286	1008
18	rs804295	A	G	0.706349	1008
18	rs12455831	T	C	0.00496032	1008
18	rs72627233	T	G	0.491071	1008
18	rs9956897	A	T	0.491071	1008
18	rs9944650	G	A	0.491071	1008
18	rs11151358	C	T	0.00496032	1008
18	rs72627234	G	A	0.492063	1008
18	rs8085454	A	C	0.214286	1008
18	rs72934520	C	T	0.031746	1008
18	rs812738	T	C	0.214286	1008
18	rs17601312	T	C	0.214286	1008
18	rs12605144	G	A	0.410714	1008
18	rs12605336	C	A	0.491071	1008
18	rs9636056	A	G	0.491071	1008
18	rs784330	C	T	0.705357	1008
18	rs9319731	G	A	0.491071	1008
18	rs3105602	T	C	0.705357	1008
18	rs12605156	A	T	0.491071	1008
18	rs1553597	C	G	0.785714	1008
18	rs9959500	G	A	0.492063	1008
18	rs57984515	T	G	0.492063	1008
18	rs7242862	G	T	0.733135	1008
18	rs7233695	T	G	0.270833	1008
18	rs1506630	G	T	0.5	1008
18	rs11151372	G	A	0.483135	1008
18	rs117889379	T	A	0.0257937	1008
18	rs12455051	C	T	0.511905	1008
18	rs937831	C	T	0.483135	1008
18	rs2862256	C	T	0.511905	1008
18	rs9955295	G	C	0.488095	1008
18	rs1814777	C	T	0.511905	1008
18	rs12604708	T	G	0.396825	1008
18	rs186809953	A	G	0.031746	1008
18	rs62091249	A	G	0.219246	1008
18	rs12455625	C	T	0.263889	1008
18	rs111957075	C	T	0.0238095	1008
18	rs62091250	C	T	0.511905	1008
18	rs11151377	C	T	0.511905	1008
18	rs1553600	G	A	0.490079	1008
18	rs11151379	G	A	0.508929	1008
18	rs7233004	G	T	0.46131	1008
18	rs6566299	T	A	0.490079	1008
18	rs144909927	T	C	0.0257937	1008
18	rs10871620	A	T	0.46131	1008
18	rs6650723	T	C	0.460317	1008
18	rs12454407	A	G	0.46131	1008
18	rs20370	T	G	0.46131	1008
18	rs20371	T	G	0.0853175	1008
18	rs7228225	A	T	0.982143	1008
18	rs138874487	A	G	0.00793651	1008
18	rs9675567	A	T	0.982143	1008
18	rs8092776	G	A	0.982143	1008
18	rs870778	T	A	0.168651	1008
18	rs191502165	G	T	0.0188492	1008
18	rs17089986	C	A	0.464286	1008
18	rs77180904	T	A	0.0188492	1008
18	rs66649216	T	C	0.219246	1008
18	rs12458132	T	A	0.235119	1008
18	rs12964404	G	A	0.527778	1008
18	rs79008228	C	A	0.0357143	1008
18	rs1395374	T	C	0.234127	1008
18	rs12052006	T	C	0.535714	1008
18	rs1395378	G	A	0.233135	1008
18	rs9319747	T	A	0.535714	1008
18	rs183623252	T	C	0.00892857	1008
18	rs76778052	A	T	0.136905	1008
18	rs11876143	A	G	0.213294	1008
18	rs79288072	A	G	0.0525794	1008
18	rs1857916	T	G	0.535714	1008
18	rs17089998	A	G	0.16369	1008
18	rs79519695	C	T	0.0297619	1008
18	rs10503006	A	G	0.137897	1008
18	rs146047519	C	T	0.00595238	1008
18	rs17530578	A	G	0.178571	1008
18	rs9962650	C	G	0.0178571	1008
18	rs12959908	T	C	0.0178571	1008
18	rs34436296	T	G	0.114087	1008
18	rs12454727	G	A	0.102183	1008
18	rs1553598	T	C	0.826389	1008
18	rs11151432	T	C	0.592262	1008
18	rs9807155	T	G	0.610119	1008
18	rs76959845	C	A	0.0287698	1008
18	rs1506632	C	T	0.609127	1008
18	rs954610	A	G	0.610119	1008
18	rs1395375	T	C	0.610119	1008
18	rs1395376	A	G	0.610119	1008
18	rs67276713	T	A	0.592262	1008
18	rs2902191	A	G	0.0327381	1008
18	rs58707448	C	T	0.604167	1008
18	rs72936328	A	T	0.590278	1008
18	rs1506633	T	C	0.818452	1008
18	rs72936333	C	T	0.588294	1008
18	rs8098738	G	A	0.224206	1008
18	rs57112944	T	C	0.0327381	1008
18	rs7232412	A	G	0.816468	1008
18	rs7504419	A	G	0.217262	1008
18	rs784395	G	C	0.816468	1008
18	rs11872430	G	A	0.169643	1008
18	rs72936341	T	C	0.169643	1008
18	rs784397	G	A	0.588294	1008
18	rs784398	C	T	0.588294	1008
18	rs76490132	A	G	0.0228175	1008
18	rs784399	T	A	0.816468	1008
18	rs784400	T	A	0.816468	1008
18	rs78031431	G	A	0.0853175	1008
18	rs2902192	G	A	0.224206	1008
18	rs77179866	T	C	0.127976	1008
18	rs784401	A	G	0.588294	1008
18	rs784402	C	T	0.588294	1008
18	rs12607609	C	G	0.224206	1008
18	rs11151442	G	A	0.224206	1008
18	rs1960053	G	A	0.224206	1008
18	rs1960054	C	T	0.224206	1008
18	rs7243708	G	T	0.224206	1008
18	rs811477	G	A	0.588294	1008
18	rs8083781	T	C	0.228175	1008
18	rs117666492	C	T	0.047619	1008
18	rs7233206	C	A	0.224206	1008
18	rs2135518	C	T	0.587302	1008
18	rs74478735	G	T	0.0198413	1008
18	rs12455372	C	T	0.224206	1008
18	rs75142617	T	C	0.00892857	1008
18	rs79414815	C	T	0.0228175	1008
18	rs1593192	T	C	0.224206	1008
18	rs2551462	T	A	0.40873	1008
18	rs148720592	G	C	0.0208333	1008
18	rs17602774	C	T	0.169643	1008
18	rs11873855	G	T	0.00892857	1008
18	rs4801009	C	T	0.225198	1008
18	rs60756186	G	A	0.0208333	1008
18	rs2646964	C	G	0.411706	1008
18	rs7237675	G	A	0.224206	1008
18	rs189286565	A	G	0.0248016	1008
18	rs2551463	T	C	0.393849	1008
18	rs12454447	G	T	0.224206	1008
18	rs2588480	G	C	0.169643	1008
18	rs4527099	G	T	0.223214	1008
18	rs4533368	C	T	0.223214	1008
18	rs4312386	A	G	0.22619	1008
18	rs2588479	C	T	0.193452	1008
18	rs2646940	C	A	0.193452	1008
18	rs145071754	G	A	0.0297619	1008
18	rs2588478	G	T	0.410714	1008
18	rs12457311	C	T	0.202381	1008
18	rs12457222	G	T	0.0734127	1008
18	rs75150946	G	A	0.0198413	1008
18	rs2588477	A	G	0.396825	1008
18	rs2113445	T	C	0.202381	1008
18	rs1991089	T	C	0.201389	1008
18	rs1991090	G	A	0.201389	1008
18	rs1991091	A	G	0.202381	1008
18	rs2862257	C	T	0.202381	1008
18	rs4801010	G	C	0.202381	1008
18	rs67235336	G	C	0.193452	1008
18	rs139295945	A	G	0.0198413	1008
18	rs12606647	G	C	0.203373	1008
18	rs2646941	T	G	0.669643	1008
18	rs2588476	A	G	0.655754	1008
18	rs11663406	C	G	0.369048	1008
18	rs17603101	T	C	0.352183	1008
18	rs151240026	G	A	0.047619	1008
18	rs117154695	C	T	0.047619	1008
18	rs1985049	T	C	0.675595	1008
18	rs17090011	G	A	0.156746	1008
18	rs75801709	G	T	0.155754	1008
18	rs17603170	G	A	0.195437	1008
18	rs17090012	C	T	0.155754	1008
18	rs17090013	A	G	0.156746	1008
18	rs17603324	G	A	0.190476	1008
18	rs918822	A	G	0.482143	1008
18	rs918823	C	G	0.469246	1008
18	rs2551442	C	T	0.670635	1008
18	rs76271548	C	A	0.155754	1008
18	rs1424401	G	A	0.482143	1008
18	rs75756829	C	A	0.156746	1008
18	rs77466727	G	A	0.156746	1008
18	rs1424402	A	G	0.482143	1008
18	rs2551443	A	G	0.672619	1008
18	rs12458695	T	C	0.482143	1008
18	rs141288478	A	T	0.014881	1008
18	rs8097485	G	A	0.156746	1008
18	rs8085442	A	G	0.156746	1008
18	rs12956434	A	T	0.323413	1008
18	rs2551445	C	T	0.669643	1008
18	rs78540071	A	G	0.155754	1008
18	rs11151472	T	C	0.479167	1008
18	rs74484116	A	C	0.155754	1008
18	rs80070455	T	C	0.155754	1008
18	rs12458255	C	G	0.176587	1008
18	rs62093805	G	A	0.12996	1008
18	rs78260677	C	A	0.155754	1008
18	rs12953580	T	C	0.323413	1008
18	rs80259215	A	C	0.155754	1008
18	rs17090021	T	C	0.154762	1008
18	rs147950915	T	C	0.0367063	1008
18	rs1820283	T	C	0.480159	1008
18	rs2902193	A	G	0.480159	1008
18	rs10164243	G	A	0.480159	1008
18	rs17090022	C	T	0.155754	1008
18	rs10163561	G	A	0.324405	1008
18	rs12965932	T	C	0.322421	1008
18	rs8091714	A	C	0.326389	1008
18	rs2646947	A	T	0.481151	1008
18	rs10048306	C	T	0.323413	1008
18	rs11151478	C	G	0.154762	1008
18	rs10871641	T	C	0.478175	1008
18	rs2646949	C	A	0.478175	1008
18	rs11659538	A	T	0.319444	1008
18	rs1895614	C	T	0.478175	1008
18	rs75271950	T	C	0.0406746	1008
18	rs7241820	G	A	0.323413	1008
18	rs147447943	A	G	0.0208333	1008
18	rs73957263	T	C	0.154762	1008
18	rs11665257	G	C	0.176587	1008
18	rs76125171	G	C	0.155754	1008
18	rs73957264	G	A	0.155754	1008
18	rs74701179	G	T	0.155754	1008
18	rs59623848	C	T	0.155754	1008
18	rs12604132	A	G	0.19246	1008
18	rs79489350	A	C	0.155754	1008
18	rs78307781	C	T	0.155754	1008
18	rs80277746	G	A	0.155754	1008
18	rs73957266	G	C	0.155754	1008
18	rs73957267	G	A	0.155754	1008
18	rs73957268	T	G	0.155754	1008
18	rs56142524	A	G	0.154762	1008
18	rs7242353	C	A	0.324405	1008
18	rs56359264	A	G	0.155754	1008
18	rs116881806	A	G	0.0337302	1008
18	rs2551460	A	C	0.155754	1008
18	rs77044078	G	A	0.155754	1008
18	rs1978501	A	G	0.480159	1008
18	rs1978503	A	G	0.155754	1008
18	rs8088321	G	A	0.191468	1008
18	rs143702673	G	C	0.0277778	1008
18	rs17090028	G	A	0.155754	1008
18	rs1862920	G	T	0.671627	1008
18	rs2646954	A	T	0.659722	1008
18	rs2551447	A	C	0.142857	1008
18	rs141328137	C	G	0.0188492	1008
18	rs11151485	G	A	0.31746	1008
18	rs2588469	G	A	0.649802	1008
18	rs7241090	T	G	0.190476	1008
18	rs7232435	A	G	0.190476	1008
18	rs1364414	A	G	0.189484	1008
18	rs2551449	T	G	0.142857	1008
18	rs150658006	A	C	0.0188492	1008
18	rs117990089	C	G	0.046627	1008
18	rs62091576	A	G	0.130952	1008
18	rs1345920	A	G	0.188492	1008
18	rs8084913	C	T	0.188492	1008
18	rs12956596	A	G	0.326389	1008
18	rs8085781	C	G	0.326389	1008
18	rs12605042	T	G	0.188492	1008
18	rs8093976	T	C	0.188492	1008
18	rs78570238	G	C	0.100198	1008
18	rs6566413	A	T	0.188492	1008
18	rs11660735	A	G	0.327381	1008
18	rs140508562	C	G	0.0188492	1008
18	rs7239681	C	T	0.189484	1008
18	rs8095403	A	G	0.189484	1008
18	rs8098957	G	A	0.142857	1008
18	rs2862259	A	C	0.512897	1008
18	rs2113446	G	A	0.190476	1008
18	rs8099434	G	T	0.142857	1008
18	rs2113447	T	C	0.190476	1008
18	rs1820284	C	T	0.401786	1008
18	rs2588468	G	A	0.298611	1008
18	rs60263642	T	A	0.144841	1008
18	rs8091761	G	A	0.237103	1008
18	rs62091579	T	C	0.119048	1008
18	rs147096698	G	A	0.0267857	1008
18	rs117730297	A	C	0.0565476	1008
18	rs8085394	T	C	0.242063	1008
18	rs113118573	A	G	0.242063	1008
18	rs143139214	A	T	0.122024	1008
18	rs141818218	C	T	0.219246	1008
18	rs12961745	G	C	0.242063	1008
18	rs12966470	C	A	0.242063	1008
18	rs72938331	A	T	0.12004	1008
18	rs8083665	A	G	0.122024	1008
18	rs8088039	T	A	0.240079	1008
18	rs66930533	G	C	0.239087	1008
18	rs1424404	G	T	0.329365	1008
18	rs12960109	A	C	0.122024	1008
18	rs12959699	C	A	0.122024	1008
18	rs1424405	T	G	0.572421	1008
18	rs1424406	T	C	0.450397	1008
18	rs7242244	T	C	0.122024	1008
18	rs1541713	G	A	0.450397	1008
18	rs12457890	G	T	0.122024	1008
18	rs1820285	A	G	0.450397	1008
18	rs1820286	A	G	0.572421	1008
18	rs1946300	G	A	0.448413	1008
18	rs1017250	C	T	0.450397	1008
18	rs12606750	A	C	0.12004	1008
18	rs1017251	C	T	0.448413	1008
18	rs1017252	A	G	0.447421	1008
18	rs1424407	A	G	0.448413	1008
18	rs1364415	C	T	0.448413	1008
18	rs2646956	C	T	0.448413	1008
18	rs12454665	A	G	0.122024	1008
18	rs2588491	T	C	0.448413	1008
18	rs68063210	T	C	0.240079	1008
18	rs2551450	A	G	0.448413	1008
18	rs2646957	G	A	0.447421	1008
18	rs2646958	G	A	0.447421	1008
18	rs75006985	G	A	0.0357143	1008
18	rs2646959	C	T	0.449405	1008
18	rs1035594	A	G	0.571429	1008
18	rs2646960	G	T	0.329365	1008
18	rs2646961	C	G	0.571429	1008
18	rs2551451	T	A	0.449405	1008
18	rs2646962	T	G	0.571429	1008
18	rs2646963	C	G	0.571429	1008
18	rs1017253	G	A	0.449405	1008
18	rs1017254	G	A	0.449405	1008
18	rs2646965	C	A	0.449405	1008
18	rs77853513	T	A	0.12004	1008
18	rs1364416	T	C	0.449405	1008
18	rs1364417	C	A	0.329365	1008
18	rs1364418	C	T	0.449405	1008
18	rs1549319	C	T	0.570437	1008
18	rs2161800	C	T	0.243056	1008
18	rs2161801	A	G	0.12004	1008
18	rs4392148	T	C	0.152778	1008
18	rs1035595	G	A	0.473214	1008
18	rs1477440	A	G	0.472222	1008
18	rs2551452	C	A	0.472222	1008
18	rs1549320	G	C	0.527778	1008
18	rs764595	T	C	0.156746	1008
18	rs79026614	T	C	0.0267857	1008
18	rs56314440	C	T	0.0555556	1008
18	rs55759137	T	A	0.21131	1008
18	rs73486536	T	C	0.212302	1008
18	rs76488251	G	T	0.0347222	1008
18	rs8090739	G	A	0.157738	1008
18	rs2551453	T	C	0.527778	1008
18	rs55765304	C	T	0.0555556	1008
18	rs66693142	C	T	0.15873	1008
18	rs12607535	T	C	0.156746	1008
18	rs2551454	A	G	0.527778	1008
18	rs2588490	A	G	0.159722	1008
18	rs1895615	T	C	0.527778	1008
18	rs1071935	G	T	0.21131	1008
18	rs2588489	C	T	0.15873	1008
18	rs2551456	C	A	0.372024	1008
18	rs1834149	A	G	0.156746	1008
18	rs2551457	C	T	0.15873	1008
18	rs4800937	T	C	0.155754	1008
18	rs79232738	G	A	0.151786	1008
18	rs2646966	G	A	0.372024	1008
18	rs1895617	C	T	0.527778	1008
18	rs1424410	C	A	0.527778	1008
18	rs4801014	G	A	0.155754	1008
18	rs1424411	C	T	0.531746	1008
18	rs61439388	A	G	0.214286	1008
18	rs12454530	G	A	0.152778	1008
18	rs113036008	C	T	0.0535714	1008
18	rs73497018	G	A	0.157738	1008
18	rs2862260	A	G	0.169643	1008
18	rs11874566	G	T	0.0535714	1008
18	rs75294304	T	C	0.157738	1008
18	rs56879569	G	C	0.21131	1008
18	rs12961548	G	A	0.168651	1008
18	rs559926198	G	A	0.0396825	1008
18	rs76616397	G	A	0.0535714	1008
18	rs979466	G	C	0.544643	1008
18	rs1945735	G	A	0.544643	1008
18	rs10513881	G	T	0.210317	1008
18	rs9960333	C	T	0.21131	1008
18	rs60499646	G	A	0.16369	1008
18	rs1862921	C	T	0.210317	1008
18	rs73497031	G	C	0.21131	1008
18	rs1639430	T	C	0.376984	1008
18	rs17062090	G	T	0.210317	1008
18	rs2286812	C	T	0.164683	1008
18	rs1894152	A	G	0.623016	1008
18	rs17733784	T	C	0.62004	1008
18	rs28715846	T	A	0.159722	1008
18	rs28637827	T	C	0.166667	1008
18	rs114449667	A	C	0.0347222	1008
18	rs28485339	G	A	0.30754	1008
18	rs78836615	T	C	0.0565476	1008
18	rs1964250	G	T	0.0575397	1008
18	rs141280712	T	C	0.0119048	1008
18	rs1970748	A	G	0.635913	1008
18	rs2862914	A	G	0.305556	1008
18	rs2862915	C	A	0.28869	1008
18	rs7240100	A	G	0.30754	1008
18	rs77667968	A	G	0.0575397	1008
18	rs2588486	G	A	0.94246	1008
18	rs60370653	C	T	0.305556	1008
18	rs8099460	C	A	0.943452	1008
18	rs1014166	A	G	0.943452	1008
18	rs2535724	T	C	0.944444	1008
18	rs141797197	A	G	0.0188492	1008
18	rs2588485	T	A	0.943452	1008
18	rs76864623	A	G	0.0515873	1008
18	rs12606638	C	T	0.490079	1008
18	rs74321124	T	A	0.0138889	1008
18	rs2588484	C	T	0.94246	1008
18	rs2535725	G	A	0.94246	1008
18	rs117818748	G	A	0.0138889	1008
18	rs6566443	A	G	0.30754	1008
18	rs6566444	G	A	0.30754	1008
18	rs2109685	G	A	0.634921	1008
18	rs78638038	T	C	0.0138889	1008
18	rs2535726	A	G	0.634921	1008
18	rs148034242	C	T	0.0248016	1008
18	rs2535727	G	A	0.634921	1008
18	rs144644548	T	G	0.0178571	1008
18	rs2535728	G	T	0.634921	1008
18	rs2535729	G	A	0.634921	1008
18	rs144624692	G	A	0.0138889	1008
18	rs150704021	G	A	0.0138889	1008
18	rs2852986	G	A	0.634921	1008
18	rs1073719	T	C	0.634921	1008
18	rs12327381	T	C	0.3125	1008
18	rs17090049	A	G	0.314484	1008
18	rs17090050	G	A	0.314484	1008
18	rs989285	T	C	0.947421	1008
18	rs72940130	G	A	0.0168651	1008
18	rs17090051	C	T	0.486111	1008
18	rs17090052	C	G	0.486111	1008
18	rs1945737	T	C	0.642857	1008
18	rs79026577	C	T	0.0644841	1008
18	rs764699	T	C	0.943452	1008
18	rs7235583	A	C	0.109127	1008
18	rs2588482	G	A	0.15873	1008
18	rs8090143	G	A	0.15873	1008
18	rs17090053	A	C	0.014881	1008
18	rs2191693	C	A	0.649802	1008
18	rs2852978	G	A	0.633929	1008
18	rs2852979	G	A	0.704365	1008
18	rs9961862	G	A	0.100198	1008
18	rs17090055	T	C	0.00992063	1008
18	rs986715	T	A	0.702381	1008
18	rs2187543	C	T	0.698413	1008
18	rs73957301	C	T	0.0982143	1008
18	rs2007947	T	C	0.705357	1008
18	rs2535730	G	A	0.694444	1008
18	rs143076668	G	C	0.0446429	1008
18	rs80026656	A	G	0.198413	1008
18	rs997890	A	T	0.690476	1008
18	rs2187544	C	T	0.18254	1008
18	rs1035009	C	T	0.701389	1008
18	rs1945733	G	A	0.696429	1008
18	rs1894151	G	A	0.121032	1008
18	rs11665097	T	C	0.772817	1008
18	rs11873908	C	T	0.963294	1008
18	rs72940171	T	C	0.00198413	1008
18	rs11151567	G	A	0.145833	1008
18	rs55848234	C	G	0.0426587	1008
18	rs56134141	T	G	0.0426587	1008
18	rs9646590	C	A	0.00198413	1008
18	rs17090067	C	T	0.0426587	1008
18	rs1468647	T	C	0.358135	1008
18	rs72940178	T	C	0.0426587	1008
18	rs1792710	A	G	0.352183	1008
18	rs72940184	T	C	0.0426587	1008
18	rs9952542	T	C	0.0119048	1008
18	rs1792709	G	A	0.15873	1008
18	rs72926407	C	T	0.0436508	1008
18	rs72926409	T	C	0.00198413	1008
18	rs17090070	G	C	0.0436508	1008
18	rs72926412	C	T	0.0436508	1008
18	rs1792704	T	A	0.309524	1008
18	rs1792705	A	G	0.358135	1008
18	rs1789593	G	A	0.168651	1008
18	rs1789594	T	C	0.357143	1008
18	rs72926421	C	G	0.0436508	1008
18	rs72926422	G	C	0.0436508	1008
18	rs72926424	G	C	0.0436508	1008
18	rs12607937	T	C	0.138889	1008
18	rs17200903	G	A	0.0436508	1008
18	rs35046745	G	A	0.137897	1008
18	rs17090073	T	C	0.0436508	1008
18	rs72926439	A	T	0.0436508	1008
18	rs17090074	G	T	0.0436508	1008
18	rs8093253	T	A	0.137897	1008
18	rs72926440	G	A	0.0436508	1008
18	rs17090075	A	G	0.0436508	1008
18	rs1792707	C	A	0.170635	1008
18	rs17090076	T	C	0.0436508	1008
18	rs1789595	A	T	0.170635	1008
18	rs17090077	G	A	0.0436508	1008
18	rs72926445	C	G	0.0436508	1008
18	rs72926446	C	A	0.0436508	1008
18	rs8090538	T	G	0.0436508	1008
18	rs1945731	A	C	0.311508	1008
18	rs8087161	A	G	0.0436508	1008
18	rs1792708	G	A	0.204365	1008
18	rs11661309	G	A	0.137897	1008
18	rs72926451	C	T	0.0436508	1008
18	rs1789564	T	C	0.311508	1008
18	rs1789563	A	G	0.311508	1008
18	rs1789562	T	A	0.170635	1008
18	rs17090081	G	A	0.0436508	1008
18	rs17090083	G	T	0.0436508	1008
18	rs10513884	A	G	0.0436508	1008
18	rs10513885	G	C	0.0436508	1008
18	rs72926458	A	T	0.0436508	1008
18	rs12960663	C	G	0.137897	1008
18	rs1792695	T	G	0.170635	1008
18	rs150342047	C	G	0.014881	1008
18	rs17090088	A	G	0.0436508	1008
18	rs1792694	C	T	0.359127	1008
18	rs1792693	A	T	0.310516	1008
18	rs72926471	G	T	0.0436508	1008
18	rs1792692	A	G	0.360119	1008
18	rs17090089	G	C	0.0436508	1008
18	rs11664053	G	A	0.0436508	1008
18	rs11664983	C	A	0.0436508	1008
18	rs55823116	C	T	0.0436508	1008
18	rs1944346	G	C	0.00198413	1008
18	rs72926478	C	T	0.0436508	1008
18	rs77351799	T	G	0.0267857	1008
18	rs17090092	T	C	0.0436508	1008
18	rs1789567	C	G	0.170635	1008
18	rs72926480	C	G	0.0446429	1008
18	rs74837378	T	C	0.138889	1008
18	rs58202394	T	C	0.149802	1008
18	rs117168878	G	A	0.030754	1008
18	rs7227274	A	T	0.0595238	1008
18	rs17090093	C	T	0.0605159	1008
18	rs1789566	A	G	0.19246	1008
18	rs72926486	T	C	0.0595238	1008
18	rs72926488	T	G	0.0595238	1008
18	rs715170	C	T	0.164683	1008
18	rs2852974	C	T	0.19246	1008
18	rs1945730	G	C	0.193452	1008
18	rs1945729	T	C	0.251984	1008
18	rs144521306	A	G	0.031746	1008
18	rs72926493	T	A	0.0595238	1008
18	rs112445109	T	C	0.386905	1008
18	rs115723661	G	A	0.0595238	1008
18	rs145916546	A	G	0.0595238	1008
18	rs150321281	T	C	0.0595238	1008
18	rs8087336	A	T	0.19246	1008
18	rs2907927	C	A	0.251984	1008
18	rs72926500	A	G	0.0595238	1008
18	rs79092510	A	G	0.0416667	1008
18	rs1792747	T	C	0.265873	1008
18	rs12953613	T	C	0.134921	1008
18	rs148454021	G	C	0.0297619	1008
18	rs72926502	C	T	0.0595238	1008
18	rs17202289	G	C	0.0595238	1008
18	rs1792746	C	A	0.166667	1008
18	rs62091626	C	T	0.0416667	1008
18	rs1789590	T	C	0.171627	1008
18	rs1789589	C	T	0.162698	1008
18	rs75012352	C	T	0.0535714	1008
18	rs1792745	T	C	0.390873	1008
18	rs72928408	G	A	0.0595238	1008
18	rs8097803	C	A	0.0248016	1008
18	rs9958233	T	G	0.0257937	1008
18	rs1789588	A	G	0.358135	1008
18	rs73501092	C	T	0.00198413	1008
18	rs72928409	C	A	0.0357143	1008
18	rs7239680	G	A	0.00892857	1008
18	rs17202446	C	T	0.0357143	1008
18	rs75901057	A	G	0.0218254	1008
18	rs1792744	G	A	0.37996	1008
18	rs11151596	C	A	0.00892857	1008
18	rs78080948	G	A	0.0357143	1008
18	rs1893798	A	C	0.0357143	1008
18	rs1893797	C	T	0.0357143	1008
18	rs1893796	T	C	0.0357143	1008
18	rs1893795	A	G	0.0386905	1008
18	rs1792703	T	C	0.375	1008
18	rs151337696	T	C	0.0357143	1008
18	rs72928419	T	C	0.0357143	1008
18	rs1792702	G	T	0.33631	1008
18	rs17791971	A	G	0.0357143	1008
18	rs72928421	A	G	0.0357143	1008
18	rs17792032	A	C	0.0357143	1008
18	rs72928424	G	T	0.0357143	1008
18	rs41362144	T	C	0.0357143	1008
18	rs72928427	T	C	0.0357143	1008
18	rs17090095	G	C	0.00892857	1008
18	rs72928429	G	A	0.0357143	1008
18	rs55899735	G	A	0.0357143	1008
18	rs56072075	C	G	0.0357143	1008
18	rs56042241	T	C	0.0357143	1008
18	rs145597212	A	G	0.0267857	1008
18	rs41535346	A	C	0.0357143	1008
18	rs17090096	T	G	0.0357143	1008
18	rs1109331	C	T	0.00892857	1008
18	rs72928441	T	C	0.0357143	1008
18	rs72928443	G	A	0.0357143	1008
18	rs41433346	A	G	0.0357143	1008
18	rs72928448	C	T	0.0357143	1008
18	rs74686945	C	T	0.150794	1008
18	rs41366546	G	T	0.0357143	1008
18	rs41523456	G	A	0.0357143	1008
18	rs56317215	C	T	0.0357143	1008
18	rs56170238	A	C	0.0357143	1008
18	rs56041922	A	C	0.0357143	1008
18	rs72928461	G	A	0.0357143	1008
18	rs72928464	A	G	0.0357143	1008
18	rs72928467	T	C	0.0357143	1008
18	rs146529398	A	G	0.0357143	1008
18	rs74950480	C	T	0.0357143	1008
18	rs77033772	T	C	0.0357143	1008
18	rs72928472	T	A	0.0357143	1008
18	rs58934259	A	C	0.00992063	1008
18	rs72928474	T	C	0.0357143	1008
18	rs72928475	G	A	0.0357143	1008
18	rs72928477	T	C	0.0357143	1008
18	rs12455063	T	C	0.0109127	1008
18	rs72928479	C	T	0.0357143	1008
18	rs72928480	T	G	0.0357143	1008
18	rs72928482	G	A	0.0357143	1008
18	rs12457471	G	A	0.0446429	1008
18	rs72928487	G	A	0.0357143	1008
18	rs72928489	T	G	0.0357143	1008
18	rs72928490	T	C	0.0357143	1008
18	rs72928491	T	A	0.0357143	1008
18	rs949023	G	A	0.0456349	1008
18	rs1792698	T	C	0.393849	1008
18	rs56102141	A	C	0.0357143	1008
18	rs72928494	C	G	0.0446429	1008
18	rs72928495	T	A	0.0357143	1008
18	rs72928497	C	T	0.0357143	1008
18	rs57221251	G	A	0.00198413	1008
18	rs72928500	G	T	0.0357143	1008
18	rs72928501	T	G	0.0357143	1008
18	rs72928502	G	A	0.0357143	1008
18	rs72930304	A	G	0.0357143	1008
18	rs72930305	A	C	0.0357143	1008
18	rs72930307	G	A	0.0357143	1008
18	rs28437710	T	A	0.046627	1008
18	rs28375478	T	C	0.046627	1008
18	rs146125849	A	G	0.0357143	1008
18	rs192581326	T	C	0.0357143	1008
18	rs117724088	A	G	0.0357143	1008
18	rs76905221	T	C	0.0357143	1008
18	rs4099980	T	C	0.00198413	1008
18	rs4099981	G	A	0.0376984	1008
18	rs72930311	C	T	0.0357143	1008
18	rs72930314	C	G	0.0347222	1008
18	rs73500447	G	A	0.00198413	1008
18	rs72930318	G	A	0.0357143	1008
18	rs72930319	G	C	0.0357143	1008
18	rs9952105	T	A	0.0456349	1008
18	rs9960795	C	T	0.0456349	1008
18	rs72930324	A	G	0.0367063	1008
18	rs72930326	A	G	0.0357143	1008
18	rs111691177	C	T	0.0109127	1008
18	rs72930328	A	T	0.0357143	1008
18	rs55998126	G	A	0.0535714	1008
18	rs56285657	G	A	0.0357143	1008
18	rs72930329	G	C	0.0347222	1008
18	rs62091639	C	T	0.00992063	1008
18	rs1792712	A	G	0.833333	1008
18	rs72930332	A	G	0.0347222	1008
18	rs76369734	A	G	0.0347222	1008
18	rs56108140	T	G	0.138889	1008
18	rs72930334	C	T	0.0347222	1008
18	rs72930337	G	A	0.0347222	1008
18	rs72930339	T	C	0.0347222	1008
18	rs8086862	C	T	0.133929	1008
18	rs72930341	A	G	0.0347222	1008
18	rs72930342	C	T	0.0347222	1008
18	rs72930343	A	T	0.0347222	1008
18	rs72930344	C	T	0.0347222	1008
18	rs72930346	T	A	0.0347222	1008
18	rs72930347	T	C	0.0347222	1008
18	rs1541501	A	G	0.830357	1008
18	rs72930351	G	A	0.0347222	1008
18	rs1628062	T	C	0.829365	1008
18	rs72930352	T	C	0.0347222	1008
18	rs4122099	T	A	0.00892857	1008
18	rs80171444	C	G	0.0198413	1008
18	rs72930353	A	G	0.0347222	1008
18	rs72930355	A	G	0.0347222	1008
18	rs8083705	C	G	0.0267857	1008
18	rs114873721	C	G	0.0347222	1008
18	rs148957154	A	T	0.0208333	1008
18	rs1789571	C	T	0.789683	1008
18	rs72930357	A	G	0.0347222	1008
18	rs12456735	C	T	0.00992063	1008
18	rs1792714	T	G	0.825397	1008
18	rs72930358	T	C	0.0347222	1008
18	rs72930359	G	A	0.0347222	1008
18	rs8088065	G	T	0.138889	1008
18	rs117283864	A	G	0.0347222	1008
18	rs72930365	A	G	0.0347222	1008
18	rs68135508	C	T	0.0367063	1008
18	rs74409459	G	A	0.031746	1008
18	rs2077682	C	G	0.0347222	1008
18	rs714455	C	A	0.0347222	1008
18	rs1944347	C	A	0.00892857	1008
18	rs17090103	G	A	0.137897	1008
18	rs188617157	G	T	0.00198413	1008
18	rs72930372	C	T	0.0357143	1008
18	rs72930373	G	A	0.0357143	1008
18	rs72930374	T	A	0.0357143	1008
18	rs72930375	A	T	0.0357143	1008
18	rs72930379	G	T	0.0357143	1008
18	rs72930381	A	G	0.0357143	1008
18	rs72930382	A	G	0.0357143	1008
18	rs72930383	A	G	0.0347222	1008
18	rs72930384	A	G	0.0347222	1008
18	rs72930388	C	T	0.0347222	1008
18	rs72930390	T	C	0.0347222	1008
18	rs576047463	C	T	0.0267857	1008
18	rs112231083	G	A	0.00892857	1008
18	rs145177806	T	C	0.0347222	1008
18	rs376329255	A	G	0.0347222	1008
18	rs11661353	G	C	0.00892857	1008
18	rs145158862	C	T	0.0347222	1008
18	rs146867070	T	C	0.0347222	1008
18	rs140180634	C	T	0.0257937	1008
18	rs72930399	T	C	0.0347222	1008
18	rs56347531	C	T	0.0347222	1008
18	rs55942860	A	G	0.0347222	1008
18	rs56231263	G	A	0.0347222	1008
18	rs1792740	C	A	0.782738	1008
18	rs114785045	C	A	0.0347222	1008
18	rs72932309	C	T	0.0347222	1008
18	rs72932312	T	G	0.0347222	1008
18	rs1792738	G	A	0.782738	1008
18	rs1789559	T	C	0.790675	1008
18	rs1944342	A	G	0.0367063	1008
18	rs1618232	G	T	0.81746	1008
18	rs11875473	T	C	0.00892857	1008
18	rs56242308	C	T	0.0347222	1008
18	rs11151623	A	G	0.0119048	1008
18	rs8084626	A	T	0.173611	1008
18	rs1616497	C	T	0.780754	1008
18	rs1792737	G	C	0.815476	1008
18	rs72932317	T	C	0.0347222	1008
18	rs2191692	C	A	0.811508	1008
18	rs1626571	G	T	0.811508	1008
18	rs72932320	C	T	0.0347222	1008
18	rs72932324	G	C	0.0347222	1008
18	rs142067948	G	A	0.0168651	1008
18	rs1792736	A	G	0.786706	1008
18	rs1630842	T	C	0.786706	1008
18	rs192748486	T	C	0.00297619	1008
18	rs140063349	C	T	0.00892857	1008
18	rs1944351	G	A	0.177579	1008
18	rs1792732	C	T	0.777778	1008
18	rs1792730	G	A	0.983135	1008
18	rs78120005	C	A	0.0347222	1008
18	rs9653078	G	A	0.178571	1008
18	rs12963861	C	T	0.735119	1008
18	rs73500486	T	C	0.0267857	1008
18	rs72932360	G	T	0.0327381	1008
18	rs4570960	T	C	0.847222	1008
18	rs12604483	A	T	0.830357	1008
18	rs12606608	C	T	0.833333	1008
18	rs78805523	A	C	0.0406746	1008
18	rs1945734	A	G	0.164683	1008
18	rs917711	G	T	0.829365	1008
18	rs1792727	T	A	0.832341	1008
18	rs77657246	C	G	0.123016	1008
18	rs1792726	A	G	0.83631	1008
18	rs11151630	C	A	0.161706	1008
18	rs1789570	C	T	0.832341	1008
18	rs75309610	G	C	0.031746	1008
18	rs1792725	T	C	0.83631	1008
18	rs1792724	T	C	0.832341	1008
18	rs1789569	T	C	0.83631	1008
18	rs78527997	C	T	0.0277778	1008
18	rs1789568	G	T	0.834325	1008
18	rs2852983	G	T	0.986111	1008
18	rs2535723	G	T	0.831349	1008
18	rs2852982	G	C	0.833333	1008
18	rs145508157	C	T	0.0257937	1008
18	rs149160530	T	C	0.0228175	1008
18	rs66805744	C	T	0.014881	1008
18	rs8091686	A	T	0.164683	1008
18	rs1792723	T	G	0.832341	1008
18	rs1789587	A	G	0.831349	1008
18	rs143975969	T	C	0.0277778	1008
18	rs55712812	T	A	0.014881	1008
18	rs144416425	T	C	0.0138889	1008
18	rs17090114	C	G	0.014881	1008
18	rs1789591	T	A	0.832341	1008
18	rs1792722	T	A	0.830357	1008
18	rs66512703	T	C	0.014881	1008
18	rs8099309	A	G	0.164683	1008
18	rs3884622	G	T	0.164683	1008
18	rs713242	C	T	0.830357	1008
18	rs9319810	T	C	0.164683	1008
18	rs1789561	A	G	0.831349	1008
18	rs1016477	A	G	0.832341	1008
18	rs9953512	T	C	0.165675	1008
18	rs917712	A	G	0.0119048	1008
18	rs77637169	C	T	0.00992063	1008
18	rs139714169	C	A	0.0138889	1008
18	rs145442087	C	A	0.0138889	1008
18	rs28607960	C	T	0.0128968	1008
18	rs75805080	A	G	0.0168651	1008
18	rs1789575	A	G	0.954365	1008
18	rs145697472	C	T	0.0238095	1008
18	rs148941064	T	C	0.0277778	1008
18	rs144497020	T	G	0.0287698	1008
18	rs62091657	C	T	0.15377	1008
18	rs10513886	A	C	0.152778	1008
18	rs8090326	C	T	0.0128968	1008
18	rs60095506	T	C	0.0882937	1008
18	rs8093541	G	A	0.139881	1008
18	rs1792741	G	A	0.952381	1008
18	rs9953268	C	T	0.0119048	1008
18	rs76496294	C	T	0.103175	1008
18	rs17090116	T	C	0.030754	1008
18	rs142064694	C	T	0.0347222	1008
18	rs114368485	G	A	0.0119048	1008
18	rs138167111	C	A	0.0109127	1008
18	rs1235363	C	G	0.0267857	1008
18	rs12960409	A	T	0.747024	1008
18	rs1229590	A	G	0.206349	1008
18	rs1229591	T	G	0.206349	1008
18	rs112710754	C	T	0.0109127	1008
18	rs1229582	G	A	0.0267857	1008
18	rs80012616	C	T	0.113095	1008
18	rs1229583	T	C	0.0337302	1008
18	rs62094562	G	A	0.168651	1008
18	rs1229585	T	C	0.0386905	1008
18	rs1229586	C	T	0.953373	1008
18	rs4800940	A	C	0.838294	1008
18	rs1229587	G	A	0.951389	1008
18	rs28470577	G	A	0.046627	1008
18	rs28804678	T	C	0.046627	1008
18	rs9962362	T	G	0.0228175	1008
18	rs147892410	A	G	0.00198413	1008
18	rs62094564	A	G	0.078373	1008
18	rs74692302	G	C	0.0456349	1008
18	rs78274779	C	T	0.107143	1008
18	rs2852977	A	G	0.0228175	1008
18	rs112418066	G	C	0.014881	1008
18	rs77436916	T	C	0.0456349	1008
18	rs75258176	G	A	0.0228175	1008
18	rs2852980	G	T	0.922619	1008
18	rs2538024	T	C	0.922619	1008
18	rs117338238	A	G	0.0287698	1008
18	rs9951496	C	T	0.0228175	1008
18	rs2538025	C	T	0.921627	1008
18	rs77355076	G	A	0.0456349	1008
18	rs74546190	T	C	0.0228175	1008
18	rs75080973	C	T	0.0456349	1008
18	rs28567876	G	C	0.0446429	1008
18	rs75394169	A	G	0.0446429	1008
18	rs12457090	A	G	0.839286	1008
18	rs7235259	T	C	0.0446429	1008
18	rs1015792	A	T	0.921627	1008
18	rs76646549	G	A	0.014881	1008
18	rs56050638	C	T	0.164683	1008
18	rs79317464	G	T	0.014881	1008
18	rs28375559	T	C	0.0446429	1008
18	rs76999117	G	A	0.014881	1008
18	rs1229581	G	A	0.862103	1008
18	rs17799827	T	C	0.014881	1008
18	rs73957523	A	G	0.0446429	1008
18	rs9964023	C	A	0.0228175	1008
18	rs4801018	G	T	0.839286	1008
18	rs2538026	A	G	0.921627	1008
18	rs28716136	A	G	0.0228175	1008
18	rs1237630	T	C	0.922619	1008
18	rs75829854	A	T	0.0238095	1008
18	rs77841802	G	A	0.0535714	1008
18	rs1237238	C	T	0.921627	1008
18	rs112024965	G	A	0.0446429	1008
18	rs75309545	C	T	0.0446429	1008
18	rs74700758	C	T	0.00297619	1008
18	rs10513887	C	T	0.670635	1008
18	rs78765674	T	C	0.014881	1008
18	rs78019393	A	C	0.0456349	1008
18	rs1229598	A	G	0.921627	1008
18	rs1229599	T	C	0.874008	1008
18	rs139356901	C	T	0.00992063	1008
18	rs139497505	T	G	0.0287698	1008
18	rs74328870	G	A	0.00297619	1008
18	rs77512212	A	C	0.014881	1008
18	rs1789578	G	C	0.950397	1008
18	rs78442845	G	A	0.014881	1008
18	rs140488064	T	C	0.0188492	1008
18	rs1236942	G	A	0.921627	1008
18	rs118183861	A	C	0.0277778	1008
18	rs139614550	C	T	0.0198413	1008
18	rs72934437	C	G	0.0287698	1008
18	rs112796425	C	G	0.014881	1008
18	rs76201089	G	C	0.014881	1008
18	rs144584451	G	A	0.030754	1008
18	rs78204423	A	G	0.0218254	1008
18	rs9952948	T	C	0.0446429	1008
18	rs1234948	A	G	0.951389	1008
18	rs1237629	A	G	0.920635	1008
18	rs17205646	C	A	0.00297619	1008
18	rs188162115	T	G	0.0119048	1008
18	rs138978767	G	A	0.0267857	1008
18	rs17799983	C	G	0.832341	1008
18	rs12959930	A	G	0.0257937	1008
18	rs9960334	A	G	0.850198	1008
18	rs138173102	C	T	0.0168651	1008
18	rs35708345	G	A	0.0257937	1008
18	rs2863264	G	A	0.637897	1008
18	rs1229593	C	T	0.912698	1008
18	rs117385116	G	A	0.0168651	1008
18	rs2010962	G	T	0.860119	1008
18	rs1860994	T	G	0.860119	1008
18	rs1229594	A	T	0.0525794	1008
18	rs117191510	C	A	0.0267857	1008
18	rs79885607	G	C	0.0267857	1008
18	rs137935011	G	T	0.0188492	1008
18	rs117830871	C	T	0.0168651	1008
18	rs79856038	A	G	0.0188492	1008
18	rs8091878	A	T	0.831349	1008
18	rs7236444	C	T	0.860119	1008
18	rs117886328	A	C	0.0277778	1008
18	rs7232388	T	C	0.860119	1008
18	rs17090124	A	G	0.00992063	1008
18	rs967044	T	C	0.0525794	1008
18	rs139924374	C	T	0.00892857	1008
18	rs79971667	A	G	0.0287698	1008
18	rs6566589	A	T	0.00992063	1008
18	rs9319830	C	G	0.833333	1008
18	rs10163880	G	A	0.833333	1008
18	rs2067020	A	G	0.860119	1008
18	rs2075098	G	A	0.833333	1008
18	rs969047	G	A	0.833333	1008
18	rs76508494	A	G	0.0277778	1008
18	rs1558536	A	G	0.0625	1008
18	rs9959800	T	A	0.825397	1008
18	rs144354374	C	T	0.0565476	1008
18	rs80025111	T	C	0.0367063	1008
18	rs8085510	C	T	0.0367063	1008
18	rs2538030	T	G	0.914683	1008
18	rs71353954	C	T	0.825397	1008
18	rs2058494	C	A	0.877976	1008
18	rs10782046	C	T	0.825397	1008
18	rs77988450	T	C	0.140873	1008
18	rs74379210	G	C	0.0277778	1008
18	rs2654920	T	A	0.914683	1008
18	rs2654919	C	A	0.914683	1008
18	rs78185839	C	T	0.0565476	1008
18	rs2654918	C	A	0.0525794	1008
18	rs2654917	A	G	0.0525794	1008
18	rs2863265	C	G	0.825397	1008
18	rs2863266	C	A	0.825397	1008
18	rs150671838	G	A	0.0248016	1008
18	rs149491844	A	T	0.0168651	1008
18	rs56213570	C	T	0.825397	1008
18	rs1380346	C	T	0.826389	1008
18	rs216548	C	G	0.914683	1008
18	rs216549	C	T	0.914683	1008
18	rs216550	A	G	0.0525794	1008
18	rs8088250	C	T	0.863095	1008
18	rs216552	G	A	0.916667	1008
18	rs77594896	T	A	0.014881	1008
18	rs145342971	C	G	0.00892857	1008
18	rs79270191	A	T	0.00892857	1008
18	rs140619245	A	G	0.00892857	1008
18	rs10513888	C	G	0.0376984	1008
18	rs79820795	C	T	0.0376984	1008
18	rs137983286	C	T	0.00297619	1008
18	rs12955035	C	T	0.0257937	1008
18	rs79457996	G	A	0.0287698	1008
18	rs148739821	T	G	0.00892857	1008
18	rs80267344	T	C	0.0109127	1008
18	rs80223321	C	A	0.0287698	1008
18	rs12958719	C	T	0.0525794	1008
18	rs7240719	T	C	0.835317	1008
18	rs216576	A	G	0.0525794	1008
18	rs77229407	T	A	0.00892857	1008
18	rs8083512	T	C	0.826389	1008
18	rs79795708	C	T	0.00892857	1008
18	rs2110242	C	T	0.826389	1008
18	rs78467162	G	A	0.00892857	1008
18	rs12150697	C	T	0.637897	1008
18	rs75185257	C	T	0.00892857	1008
18	rs17090145	T	A	0.00892857	1008
18	rs9948848	C	T	0.865079	1008
18	rs17090146	G	A	0.00892857	1008
18	rs7233360	G	T	0.865079	1008
18	rs8094740	C	G	0.827381	1008
18	rs8099025	T	G	0.865079	1008
18	rs116579747	C	G	0.00892857	1008
18	rs17090147	C	T	0.00892857	1008
18	rs11662862	G	A	0.827381	1008
18	rs78495798	C	T	0.0287698	1008
18	rs6566634	A	G	0.0376984	1008
18	rs17090148	A	G	0.00892857	1008
18	rs141927727	C	A	0.00892857	1008
18	rs147308312	C	T	0.00992063	1008
18	rs1459498	C	T	0.865079	1008
18	rs145181121	A	C	0.00892857	1008
18	rs17090149	G	A	0.00892857	1008
18	rs76756654	G	A	0.00892857	1008
18	rs1459497	C	G	0.827381	1008
18	rs11876743	T	C	0.00892857	1008
18	rs11664346	T	C	0.640873	1008
18	rs67278067	G	A	0.186508	1008
18	rs66533712	C	T	0.186508	1008
18	rs76221896	T	C	0.00892857	1008
18	rs2863267	G	A	0.827381	1008
18	rs78376893	A	C	0.00892857	1008
18	rs117311056	A	G	0.0287698	1008
18	rs7243367	C	T	0.865079	1008
18	rs76188102	C	T	0.00793651	1008
18	rs72627235	T	C	0.1875	1008
18	rs74789251	T	C	0.00793651	1008
18	rs140877758	C	T	0.00793651	1008
18	rs77451403	G	A	0.00892857	1008
18	rs9636077	A	C	0.827381	1008
18	rs11873649	A	T	0.00892857	1008
18	rs17090151	C	T	0.00892857	1008
18	rs216574	T	C	0.919643	1008
18	rs148099840	T	C	0.0287698	1008
18	rs11875854	T	A	0.00892857	1008
18	rs398854	T	C	0.0525794	1008
18	rs7233252	A	G	0.864087	1008
18	rs7237141	A	G	0.864087	1008
18	rs67402903	A	G	0.1875	1008
18	rs77179776	G	A	0.0287698	1008
18	rs150020724	T	C	0.0287698	1008
18	rs9958436	T	C	0.864087	1008
18	rs17090154	C	T	0.00992063	1008
18	rs75657529	G	A	0.0615079	1008
18	rs113150913	G	A	0.0287698	1008
18	rs74358741	A	C	0.0168651	1008
18	rs10513889	A	C	0.864087	1008
18	rs11874455	C	T	0.00892857	1008
18	rs11665054	A	G	0.00198413	1008
18	rs11151777	T	A	0.826389	1008
18	rs116366463	T	C	0.0287698	1008
18	rs12606390	G	A	0.828373	1008
18	rs142470473	T	C	0.0238095	1008
18	rs11151778	A	G	0.866071	1008
18	rs74401594	A	C	0.0168651	1008
18	rs78839315	C	A	0.0654762	1008
18	rs17090155	G	C	0.00892857	1008
18	rs117547488	G	T	0.106151	1008
18	rs117278824	G	C	0.0287698	1008
18	rs145407906	C	T	0.0267857	1008
18	rs10513890	T	C	0.00892857	1008
18	rs75813431	A	C	0.0287698	1008
18	rs4800942	T	C	0.865079	1008
18	rs76251921	C	A	0.0287698	1008
18	rs77472098	T	C	0.00892857	1008
18	rs12373385	G	A	0.637897	1008
18	rs17207533	G	C	0.122024	1008
18	rs149505961	C	T	0.00892857	1008
18	rs61455887	T	C	0.0287698	1008
18	rs4800943	T	G	0.827381	1008
18	rs4801019	G	C	0.638889	1008
18	rs11876956	C	A	0.00892857	1008
18	rs11876957	C	A	0.00892857	1008
18	rs11151784	G	T	0.827381	1008
18	rs138593736	T	A	0.0287698	1008
18	rs143463350	T	G	0.00892857	1008
18	rs9748894	G	A	0.865079	1008
18	rs111403800	C	T	0.0287698	1008
18	rs11876390	T	A	0.00892857	1008
18	rs11873370	C	A	0.00892857	1008
18	rs149979951	A	T	0.00793651	1008
18	rs12455746	C	T	0.630952	1008
18	rs216546	G	A	0.0535714	1008
18	rs79948903	T	C	0.00892857	1008
18	rs141917865	C	T	0.00892857	1008
18	rs76142679	G	A	0.00892857	1008
18	rs1506652	C	T	0.188492	1008
18	rs4801020	G	A	0.638889	1008
18	rs74747872	C	T	0.00892857	1008
18	rs150957693	G	C	0.00892857	1008
18	rs11877706	T	C	0.00892857	1008
18	rs4801021	C	T	0.865079	1008
18	rs12458756	T	G	0.865079	1008
18	rs116209259	A	G	0.0287698	1008
18	rs35857586	G	T	0.865079	1008
18	rs216545	T	C	0.917659	1008
18	rs78412767	T	C	0.0287698	1008
18	rs79484598	A	G	0.109127	1008
18	rs77522508	C	T	0.00892857	1008
18	rs36040549	T	A	0.827381	1008
18	rs11876434	C	T	0.00892857	1008
18	rs113675211	G	A	0.0287698	1008
18	rs12960529	G	A	0.827381	1008
18	rs28870388	T	C	0.189484	1008
18	rs12966614	T	G	0.865079	1008
18	rs11877172	G	T	0.00892857	1008
18	rs151011054	C	T	0.0674603	1008
18	rs2934938	C	T	0.917659	1008
18	rs11151803	C	T	0.853175	1008
18	rs2839758	T	C	0.853175	1008
18	rs2110243	G	A	0.854167	1008
18	rs149121382	G	T	0.0267857	1008
18	rs17090158	A	G	0.189484	1008
18	rs11872612	T	C	0.00892857	1008
18	rs138933701	G	A	0.0367063	1008
18	rs17611373	T	C	0.625992	1008
18	rs67069839	G	A	0.815476	1008
18	rs118015235	A	G	0.0287698	1008
18	rs79005644	G	A	0.0287698	1008
18	rs139615666	G	A	0.0575397	1008
18	rs17090165	T	G	0.00892857	1008
18	rs143236685	G	A	0.00892857	1008
18	rs6566678	T	C	0.853175	1008
18	rs140451160	C	T	0.0952381	1008
18	rs1031676	C	T	0.749008	1008
18	rs77117519	T	C	0.00892857	1008
18	rs17090166	C	T	0.00892857	1008
18	rs78684600	G	A	0.00892857	1008
18	rs149494107	T	C	0.00892857	1008
18	rs148598754	G	A	0.00892857	1008
18	rs12953596	G	A	0.749008	1008
18	rs146500617	G	A	0.00892857	1008
18	rs727454	A	G	0.853175	1008
18	rs727453	C	T	0.844246	1008
18	rs59360448	G	A	0.0287698	1008
18	rs17090170	C	T	0.00892857	1008
18	rs17533219	A	C	0.0535714	1008
18	rs216573	T	C	0.902778	1008
18	rs216572	C	T	0.0793651	1008
18	rs216571	G	A	0.184524	1008
18	rs216570	A	G	0.865079	1008
18	rs78719478	T	C	0.0257937	1008
18	rs216569	C	T	0.776786	1008
18	rs77311630	A	G	0.0277778	1008
18	rs216568	T	C	0.649802	1008
18	rs216567	C	T	0.801587	1008
18	rs8087744	C	A	0.124008	1008
18	rs8087123	G	A	0.124008	1008
18	rs216566	A	C	0.801587	1008
18	rs216565	A	G	0.801587	1008
18	rs150595	G	A	0.801587	1008
18	rs216564	T	G	0.801587	1008
18	rs216563	C	A	0.649802	1008
18	rs216562	A	G	0.801587	1008
18	rs216561	G	A	0.802579	1008
18	rs216560	A	G	0.802579	1008
18	rs216559	A	G	0.802579	1008
18	rs62092085	T	C	0.100198	1008
18	rs376930	G	C	0.802579	1008
18	rs216558	T	A	0.801587	1008
18	rs7242944	A	C	0.0238095	1008
18	rs216557	A	G	0.801587	1008
18	rs79095335	C	T	0.0198413	1008
18	rs216556	T	C	0.801587	1008
18	rs216555	G	A	0.801587	1008
18	rs61408802	G	A	0.500992	1008
18	rs117535444	C	T	0.0277778	1008
18	rs216554	A	G	0.801587	1008
18	rs216553	G	C	0.801587	1008
18	rs521970	G	T	0.801587	1008
18	rs17208029	T	C	0.0277778	1008
18	rs17802035	C	T	0.0277778	1008
18	rs79379510	T	C	0.0238095	1008
18	rs8085645	G	A	0.150794	1008
18	rs148533814	C	T	0.0257937	1008
18	rs9950496	T	C	0.0992063	1008
18	rs7231362	C	A	0.150794	1008
18	rs62102775	G	A	0.0992063	1008
18	rs140682864	A	G	0.0347222	1008
18	rs7231056	G	A	0.150794	1008
18	rs80069652	A	G	0.0863095	1008
18	rs2658761	T	C	0.749008	1008
18	rs302039	T	C	0.661706	1008
18	rs77654761	G	C	0.0238095	1008
18	rs302040	T	C	0.800595	1008
18	rs302073	A	G	0.800595	1008
18	rs190988	T	C	0.800595	1008
18	rs547947132	C	T	0.0168651	1008
18	rs143150388	C	T	0.0277778	1008
18	rs302072	A	C	0.713294	1008
18	rs117962587	T	A	0.0277778	1008
18	rs118131655	G	T	0.0228175	1008
18	rs76027313	T	C	0.0982143	1008
18	rs118008079	T	C	0.0267857	1008
18	rs17090173	A	G	0.0238095	1008
18	rs117883463	C	T	0.0277778	1008
18	rs12606566	G	T	0.0238095	1008
18	rs302071	C	G	0.661706	1008
18	rs118178884	A	G	0.0128968	1008
18	rs302074	T	G	0.800595	1008
18	rs117701004	G	A	0.0128968	1008
18	rs188546	T	C	0.662698	1008
18	rs302076	A	G	0.800595	1008
18	rs184214	C	T	0.659722	1008
18	rs169980	C	T	0.800595	1008
18	rs148910444	A	G	0.0238095	1008
18	rs143550519	A	G	0.0277778	1008
18	rs117148821	T	C	0.0128968	1008
18	rs12605236	T	C	0.0238095	1008
18	rs117931690	T	C	0.0277778	1008
18	rs145030968	C	A	0.014881	1008
18	rs117868576	C	T	0.228175	1008
18	rs302077	T	A	0.800595	1008
18	rs8096733	C	T	0.0873016	1008
18	rs302078	G	A	0.14881	1008
18	rs12454784	G	T	0.031746	1008
18	rs144501657	C	A	0.0128968	1008
18	rs118085274	C	T	0.0277778	1008
18	rs3859394	T	G	0.0238095	1008
18	rs139275004	A	T	0.0267857	1008
18	rs302081	G	A	0.800595	1008
18	rs143355504	C	T	0.0277778	1008
18	rs302082	A	G	0.713294	1008
18	rs117725839	G	T	0.0277778	1008
18	rs9950556	A	G	0.0873016	1008
18	rs62102784	C	T	0.0873016	1008
18	rs79098521	G	A	0.0277778	1008
18	rs726936	C	T	0.0873016	1008
18	rs9956198	A	G	0.0873016	1008
18	rs302083	T	C	0.685516	1008
18	rs117017427	T	A	0.0277778	1008
18	rs12458855	C	T	0.0873016	1008
18	rs391883	T	C	0.685516	1008
18	rs55677754	A	G	0.0873016	1008
18	rs55988868	G	A	0.0873016	1008
18	rs74895270	T	G	0.0277778	1008
18	rs8086920	C	T	0.0873016	1008
18	rs73957585	A	T	0.0277778	1008
18	rs991424	C	G	0.0873016	1008
18	rs55982290	G	C	0.0873016	1008
18	rs138064694	C	T	0.0277778	1008
18	rs148333675	G	A	0.0257937	1008
18	rs17540459	C	T	0.0873016	1008
18	rs186210	T	C	0.661706	1008
18	rs12458689	C	T	0.198413	1008
18	rs55727713	C	G	0.0873016	1008
18	rs144940170	A	G	0.0277778	1008
18	rs142061112	T	C	0.0277778	1008
18	rs2611201	T	C	0.800595	1008
18	rs62099674	A	T	0.0873016	1008
18	rs62099675	A	G	0.115079	1008
18	rs302048	G	C	0.685516	1008
18	rs76650737	A	T	0.0238095	1008
18	rs17540500	A	G	0.0873016	1008
18	rs17612718	T	C	0.0873016	1008
18	rs302047	G	A	0.150794	1008
18	rs17612773	G	A	0.0873016	1008
18	rs62099676	C	T	0.0873016	1008
18	rs17540639	A	G	0.0873016	1008
18	rs117819285	C	T	0.0277778	1008
18	rs78923538	C	T	0.014881	1008
18	rs150421914	C	T	0.00694444	1008
18	rs28699152	T	A	0.115079	1008
18	rs17612843	G	T	0.0873016	1008
18	rs17540722	T	A	0.115079	1008
18	rs215029	G	A	0.800595	1008
18	rs74617905	G	A	0.0337302	1008
18	rs62099678	A	G	0.115079	1008
18	rs149733187	G	A	0.0277778	1008
18	rs62099679	T	C	0.115079	1008
18	rs167309	T	A	0.685516	1008
18	rs117698380	T	G	0.0277778	1008
18	rs17612937	C	T	0.115079	1008
18	rs12456800	T	C	0.115079	1008
18	rs302043	G	A	0.685516	1008
18	rs11872473	C	T	0.115079	1008
18	rs79650549	A	C	0.0267857	1008
18	rs370297	T	A	0.661706	1008
18	rs428671	C	A	0.661706	1008
18	rs183451975	A	C	0.0168651	1008
18	rs117413888	G	A	0.0238095	1008
18	rs302044	A	G	0.800595	1008
18	rs141159619	A	T	0.00793651	1008
18	rs75386650	C	T	0.0277778	1008
18	rs79995302	T	C	0.0257937	1008
18	rs17540958	T	C	0.0873016	1008
18	rs302045	C	T	0.661706	1008
18	rs17613184	T	G	0.0873016	1008
18	rs146824002	T	G	0.0277778	1008
18	rs17749733	T	A	0.0873016	1008
18	rs471324	A	G	0.799603	1008
18	rs144462657	T	C	0.0277778	1008
18	rs78215133	G	T	0.0238095	1008
18	rs365347	G	A	0.661706	1008
18	rs55972818	A	G	0.115079	1008
18	rs56321188	C	T	0.0873016	1008
18	rs80202476	C	T	0.0277778	1008
18	rs75485832	T	C	0.0277778	1008
18	rs421544	A	G	0.714286	1008
18	rs149140966	G	A	0.0277778	1008
18	rs115235529	A	G	0.0287698	1008
18	rs114369833	C	T	0.0277778	1008
18	rs8089668	A	T	0.0238095	1008
18	rs75772575	G	A	0.0277778	1008
18	rs62099682	T	C	0.0873016	1008
18	rs117366517	T	C	0.00793651	1008
18	rs118033520	T	A	0.0277778	1008
18	rs75815626	C	G	0.0446429	1008
18	rs117063560	A	T	0.0277778	1008
18	rs117375410	A	C	0.0615079	1008
18	rs75559493	C	T	0.030754	1008
18	rs13381282	A	G	0.12004	1008
18	rs1506650	C	T	0.0892857	1008
18	rs117622789	T	C	0.030754	1008
18	rs74793010	T	C	0.030754	1008
18	rs117479094	T	C	0.030754	1008
18	rs72941418	T	G	0.12004	1008
18	rs374277	C	T	0.656746	1008
18	rs118072633	A	C	0.030754	1008
18	rs77827765	C	T	0.030754	1008
18	rs140851216	T	C	0.030754	1008
18	rs302049	C	A	0.656746	1008
18	rs117891155	G	C	0.030754	1008
18	rs1506644	T	C	0.030754	1008
18	rs1506645	C	T	0.030754	1008
18	rs77393877	C	T	0.030754	1008
18	rs117326440	G	A	0.030754	1008
18	rs117037191	G	A	0.030754	1008
18	rs139706447	T	C	0.030754	1008
18	rs1506646	A	G	0.0892857	1008
18	rs11875674	T	C	0.12004	1008
18	rs149124146	T	C	0.014881	1008
18	rs62099685	T	C	0.12004	1008
18	rs302050	G	T	0.656746	1008
18	rs72941429	C	T	0.0892857	1008
18	rs302051	G	A	0.656746	1008
18	rs1506647	C	T	0.030754	1008
18	rs302053	G	A	0.746032	1008
18	rs302054	C	T	0.74504	1008
18	rs117204645	G	A	0.0267857	1008
18	rs430233	C	G	0.655754	1008
18	rs17613639	G	A	0.0912698	1008
18	rs427414	G	A	0.655754	1008
18	rs2068741	G	T	0.0902778	1008
18	rs17541550	A	G	0.0902778	1008
18	rs8098408	G	A	0.655754	1008
18	rs12185312	A	G	0.655754	1008
18	rs1848074	G	A	0.655754	1008
18	rs952171	C	T	0.0902778	1008
18	rs4128146	A	G	0.655754	1008
18	rs17541626	G	A	0.0902778	1008
18	rs1112655	G	C	0.655754	1008
18	rs9945702	C	T	0.77877	1008
18	rs62099686	G	C	0.123016	1008
18	rs142731021	G	A	0.0396825	1008
18	rs55769021	T	C	0.123016	1008
18	rs17613844	T	A	0.0902778	1008
18	rs117577771	G	A	0.0327381	1008
18	rs62099688	C	T	0.0912698	1008
18	rs72627237	C	T	0.151786	1008
18	rs7229274	G	A	0.654762	1008
18	rs7235372	T	C	0.654762	1008
18	rs1354763	G	A	0.654762	1008
18	rs117628388	C	T	0.0327381	1008
18	rs78158619	C	T	0.0327381	1008
18	rs8083538	T	C	0.654762	1008
18	rs28720821	T	C	0.0327381	1008
18	rs112319051	C	T	0.0902778	1008
18	rs4801027	T	C	0.654762	1008
18	rs117570518	T	G	0.0327381	1008
18	rs79886655	C	T	0.0327381	1008
18	rs117373383	C	T	0.0327381	1008
18	rs118136798	G	C	0.0327381	1008
18	rs80129268	T	C	0.119048	1008
18	rs1857918	C	T	0.0902778	1008
18	rs76729087	T	C	0.0109127	1008
18	rs1857919	G	A	0.801587	1008
18	rs8084220	G	A	0.654762	1008
18	rs117774229	C	T	0.015873	1008
18	rs6566776	T	C	0.655754	1008
18	rs9947360	A	T	0.655754	1008
18	rs1893568	T	C	0.801587	1008
18	rs80003119	C	T	0.0109127	1008
18	rs150044156	C	A	0.0188492	1008
18	rs4801028	C	T	0.670635	1008
18	rs8084464	C	A	0.776786	1008
18	rs17090195	A	G	0.0238095	1008
18	rs143891732	T	G	0.015873	1008
18	rs28712169	A	G	0.670635	1008
18	rs56017575	T	G	0.0902778	1008
18	rs11876993	C	A	0.0902778	1008
18	rs7237217	G	A	0.670635	1008
18	rs7237538	G	A	0.670635	1008
18	rs1506651	C	T	0.670635	1008
18	rs140684984	T	G	0.015873	1008
18	rs6566783	A	G	0.670635	1008
18	rs6566784	C	T	0.670635	1008
18	rs1943084	A	C	0.670635	1008
18	rs1943085	A	C	0.670635	1008
18	rs28735462	T	A	0.670635	1008
18	rs62099706	G	A	0.0902778	1008
18	rs59074505	T	C	0.501984	1008
18	rs9965115	A	C	0.670635	1008
18	rs11661448	G	A	0.670635	1008
18	rs190741733	G	A	0.047619	1008
18	rs9952773	G	A	0.670635	1008
18	rs116534082	A	G	0.0238095	1008
18	rs4800948	C	A	0.670635	1008
18	rs9957480	T	C	0.670635	1008
18	rs4801029	A	C	0.670635	1008
18	rs4801030	C	A	0.670635	1008
18	rs12456814	A	G	0.0902778	1008
18	rs149949929	C	T	0.0595238	1008
18	rs60460447	G	A	0.228175	1008
18	rs10503008	G	A	0.670635	1008
18	rs11663804	A	G	0.670635	1008
18	rs118019726	C	T	0.015873	1008
18	rs80296221	G	A	0.0892857	1008
18	rs950698	C	T	0.670635	1008
18	rs17090214	C	T	0.65377	1008
18	rs7232935	T	C	0.670635	1008
18	rs906162	C	T	0.670635	1008
18	rs62099708	C	A	0.0902778	1008
18	rs72941485	A	G	0.0902778	1008
18	rs906161	C	T	0.670635	1008
18	rs149456010	C	A	0.0228175	1008
18	rs906160	C	A	0.502976	1008
18	rs906159	A	G	0.670635	1008
18	rs529009321	T	A	0.00595238	1008
18	rs148451948	G	A	0.0198413	1008
18	rs8092011	A	G	0.670635	1008
18	rs145876453	A	G	0.015873	1008
18	rs8094003	G	T	0.669643	1008
18	rs1354764	G	A	0.670635	1008
18	rs7231005	T	C	0.670635	1008
18	rs144979261	C	T	0.0188492	1008
18	rs9966035	T	C	0.670635	1008
18	rs9951801	C	G	0.671627	1008
18	rs74932662	C	T	0.015873	1008
18	rs12605896	G	A	0.0228175	1008
18	rs1506649	A	G	0.414683	1008
18	rs9950504	C	A	0.141865	1008
18	rs652437	G	A	0.431548	1008
18	rs635654	C	T	0.136905	1008
18	rs75525104	G	A	0.0446429	1008
18	rs78710886	G	A	0.116071	1008
18	rs11661727	C	A	0.141865	1008
18	rs619742	G	C	0.15377	1008
18	rs17090219	T	C	0.143849	1008
18	rs8083814	G	T	0.141865	1008
18	rs589822	A	G	0.84623	1008
18	rs682446	T	C	0.84623	1008
18	rs56320047	A	C	0.143849	1008
18	rs117574690	G	A	0.0505952	1008
18	rs665037	G	A	0.84623	1008
18	rs663220	T	C	0.532738	1008
18	rs111776215	C	A	0.142857	1008
18	rs672089	G	C	0.84623	1008
18	rs62099715	T	C	0.0595238	1008
18	rs625628	C	T	0.704365	1008
18	rs655519	A	C	0.84623	1008
18	rs614585	C	T	0.704365	1008
18	rs17802368	C	T	0.141865	1008
18	rs117971256	C	T	0.0406746	1008
18	rs11873068	G	A	0.141865	1008
18	rs9952920	A	T	0.141865	1008
18	rs11151966	A	G	0.141865	1008
18	rs2156253	G	T	0.141865	1008
18	rs655980	A	T	0.704365	1008
18	rs658224	A	T	0.84623	1008
18	rs683985	T	C	0.84623	1008
18	rs76707485	C	T	0.0238095	1008
18	rs1640722	A	G	0.847222	1008
18	rs77392394	T	C	0.124008	1008
18	rs564106	C	T	0.847222	1008
18	rs597419	C	T	0.847222	1008
18	rs620024	A	T	0.709325	1008
18	rs632907	A	G	0.84623	1008
18	rs75581794	A	G	0.031746	1008
18	rs142859858	C	T	0.0119048	1008
18	rs681987	G	A	0.859127	1008
18	rs683366	A	G	0.847222	1008
18	rs11660950	T	C	0.137897	1008
18	rs9962816	G	A	0.137897	1008
18	rs535505	T	G	0.859127	1008
18	rs6566822	C	A	0.138889	1008
18	rs675306	A	G	0.847222	1008
18	rs8099465	G	A	0.137897	1008
18	rs75694537	T	G	0.00297619	1008
18	rs586200	C	T	0.859127	1008
18	rs608675	T	C	0.847222	1008
18	rs608246	G	A	0.559524	1008
18	rs117291720	C	T	0.0218254	1008
18	rs657518	A	G	0.700397	1008
18	rs117037306	T	C	0.0406746	1008
18	rs609112	C	G	0.699405	1008
18	rs527499	C	G	0.561508	1008
18	rs3901319	G	C	0.147817	1008
18	rs492610	G	A	0.561508	1008
18	rs614382	G	A	0.561508	1008
18	rs140788150	G	A	0.14881	1008
18	rs59935210	A	G	0.137897	1008
18	rs686781	A	G	0.847222	1008
18	rs62099719	T	C	0.147817	1008
18	rs7242834	G	A	0.147817	1008
18	rs4801033	A	T	0.141865	1008
18	rs62099720	C	T	0.147817	1008
18	rs34903736	A	T	0.141865	1008
18	rs75690982	C	T	0.031746	1008
18	rs11659947	G	A	0.135913	1008
18	rs602339	A	G	0.563492	1008
18	rs9949821	G	A	0.134921	1008
18	rs9950916	C	T	0.135913	1008
18	rs624656	T	C	0.71131	1008
18	rs662893	T	C	0.5625	1008
18	rs645976	T	C	0.71131	1008
18	rs117635669	A	C	0.0823413	1008
18	rs7238848	C	T	0.425595	1008
18	rs74527930	A	G	0.266865	1008
18	rs9952901	A	C	0.359127	1008
18	rs655784	G	A	0.353175	1008
18	rs654502	A	G	0.233135	1008
18	rs4800949	G	A	0.769841	1008
18	rs17090247	A	C	0.630952	1008
18	rs78739359	T	C	0.093254	1008
18	rs593190	C	A	0.0436508	1008
18	rs76706023	A	G	0.0674603	1008
18	rs75523271	A	T	0.0406746	1008
18	rs74730645	A	G	0.0426587	1008
18	rs78054580	T	C	0.094246	1008
18	rs55804567	A	G	0.308532	1008
18	rs80232983	A	C	0.0426587	1008
18	rs8096825	G	T	0.632937	1008
18	rs150277183	T	C	0.0426587	1008
18	rs79639922	C	G	0.0386905	1008
18	rs35509070	A	C	0.234127	1008
18	rs77156136	A	G	0.0436508	1008
18	rs75441676	T	C	0.094246	1008
18	rs71353965	A	C	0.014881	1008
18	rs141358867	A	G	0.0436508	1008
18	rs113721429	C	T	0.0952381	1008
18	rs4801037	G	A	0.639881	1008
18	rs147711739	C	T	0.0357143	1008
18	rs71353967	T	A	0.225198	1008
18	rs79026430	T	C	0.0406746	1008
18	rs79679474	G	A	0.0406746	1008
18	rs35546390	G	T	0.311508	1008
18	rs3745043	A	G	0.0952381	1008
18	rs12968679	A	G	0.34623	1008
18	rs17090252	A	G	0.0803571	1008
18	rs12457258	T	C	0.228175	1008
18	rs573399	G	A	0.229167	1008
18	rs78925903	G	A	0.0803571	1008
18	rs79004942	G	C	0.0406746	1008
18	rs625001	A	G	0.345238	1008
18	rs17090257	C	T	0.0803571	1008
18	rs17090258	A	G	0.223214	1008
18	rs17090259	C	T	0.0803571	1008
18	rs79868732	T	C	0.0406746	1008
18	rs74346665	C	T	0.0406746	1008
18	rs186255005	C	T	0.0138889	1008
18	rs2286984	T	A	0.652778	1008
18	rs11151970	C	A	0.652778	1008
18	rs74548031	T	A	0.0406746	1008
18	rs75413471	C	T	0.0406746	1008
18	rs4801038	G	A	0.65377	1008
18	rs643116	G	A	0.22619	1008
18	rs78227369	T	C	0.0416667	1008
```
