## Supplementary material for "Characterization of shared and ancestry-specific signals driving complex traits using multi-ancestry fine-mapping": s2_snps.txt

```
rs1261076
rs72627230
rs13381800
rs1942265
rs7241077
rs62092440
rs1893431
rs1893430
rs4800988
rs1942264
rs117279428
rs1261093
rs1539950
rs1539951
rs62092442
rs77010658
rs62092444
rs11662842
rs11664992
rs3817527
rs1261134
rs76681900
rs60882518
rs74493147
rs1261114
rs116909696
rs1788027
rs144590018
rs75057094
rs80203464
rs1261118
rs116977295
rs58751937
rs145332381
rs9955026
rs111831991
rs3794894
rs74543232
rs117175601
rs1153636
rs1153637
rs117256205
rs148940059
rs148168468
rs10515970
rs77003014
rs893946
rs79668300
rs79813124
rs117038519
rs143505851
rs76886072
rs10515971
rs117972580
rs1660235
rs1440473
rs1788026
rs181535765
rs1660237
rs144324200
rs117303010
rs36027866
rs1631486
rs1025804
rs117088017
rs1660233
rs139444963
rs144734009
rs1660241
rs1660242
rs1440476
rs1011392
rs78630462
rs2043961
rs1788030
rs1623427
rs1621581
rs143677964
rs1788025
rs566554079
rs1348047
rs1788019
rs9950000
rs9320010
rs3794891
rs149574089
rs117323784
rs11152363
rs6567314
rs77354653
rs28602385
rs12607679
rs12607705
rs3794889
rs80030816
rs4801149
rs12605773
rs2872041
rs4801150
rs1020169
rs7238888
rs7235757
rs2958178
rs17522826
rs2958165
rs2958171
rs77433731
rs117389325
rs2958175
rs2958186
rs139152689
rs2919446
rs2958161
rs2860511
rs2958162
rs2919451
rs79664854
rs2919450
rs2958163
rs77197894
rs1440477
rs2958166
rs2958169
rs8098843
rs190436502
rs4374254
rs34461547
rs9320016
rs4524013
rs4500831
rs7229456
rs7240481
rs12967143
rs12963463
rs144830459
rs12958048
rs12969553
rs4801154
rs76716556
rs4341827
rs184974575
rs4468713
rs7228159
rs7236656
rs7231748
rs10503002
rs76194332
rs192096663
rs1452789
rs1452788
rs140471260
rs75756131
rs12606995
rs732779
rs9966430
rs2924321
rs3760600
rs78744376
rs2924328
rs1377243
rs144587105
rs2924329
rs77203000
rs75188545
rs79293619
rs7233312
rs76577540
rs117025447
rs2924331
rs76881744
rs2958182
rs139595796
rs78276480
rs2924333
rs142761122
rs2958187
rs79301837
rs118010901
rs2924336
rs4801157
rs2958188
rs2958189
rs2060886
rs3017183
rs1037430
rs2958158
rs576869847
rs147250548
rs2924338
rs12956276
rs55812411
rs56273376
rs1452791
rs17597288
rs9957668
rs9954890
rs9964328
rs67387556
rs8090106
rs17089851
rs72932708
rs139155145
rs80053557
rs75170353
rs78769229
rs12606243
rs627685
rs1011565
rs2060888
rs76198460
rs9948513
rs9965067
rs9965195
rs35371867
rs9949107
rs183827581
rs147650800
rs190794097
rs7240986
rs4801158
rs72627231
rs74548930
rs4800990
rs4458089
rs4572488
rs12968271
rs17089876
rs17597786
rs9636107
rs141063575
rs2123389
rs75404777
rs658905
rs1452787
rs1319637
rs17089887
rs17513240
rs182536657
rs12607857
rs658977
rs2123392
rs12963873
rs78908011
rs581653
rs17089894
rs587136
rs72932743
rs66791238
rs8098032
rs72627232
rs139791423
rs41396445
rs138458240
rs182575796
rs146547988
rs12456652
rs17598729
rs4144686
rs12455881
rs34603418
rs72932757
rs143448554
rs149324531
rs12457949
rs13381608
rs590076
rs34556259
rs57884215
rs142966917
rs66485076
rs149703466
rs17061809
rs35178579
rs17514172
rs34341606
rs682245
rs17514242
rs12455205
rs117652372
rs12458118
rs9951280
rs10871582
rs2156008
rs616580
rs1642313
rs117145248
rs17514601
rs8090341
rs75725390
rs78675244
rs80031234
rs644279
rs150512051
rs12457157
rs12103984
rs6566169
rs7236100
rs35691742
rs8096777
rs34733940
rs75467007
rs12458015
rs149220204
rs1421024
rs1421025
rs117296444
rs9946669
rs141239491
rs183660124
rs75920120
rs17089911
rs117047105
rs663118
rs11151206
rs619442
rs76864171
rs605951
rs188893333
rs56142542
rs58819658
rs138069855
rs652447
rs12964264
rs12458731
rs607664
rs899103
rs676735
rs4800992
rs590949
rs796742
rs796741
rs784231
rs150402042
rs784229
rs784227
rs804200
rs631957
rs675637
rs687902
rs7245175
rs591693
rs372793198
rs141599435
rs639590
rs635474
rs139482268
rs2111564
rs668439
rs1031831
rs78309099
rs11151224
rs141093848
rs181815572
rs784217
rs34183318
rs62091211
rs784216
rs12457071
rs186979750
rs75561599
rs9946839
rs2901982
rs12456600
rs371678508
rs34704381
rs77268215
rs11662998
rs78477593
rs79633366
rs190648509
rs184484919
rs899104
rs139446506
rs373536667
rs117781552
rs77374836
rs17089925
rs784255
rs4800994
rs813043
rs17527878
rs784254
rs711745
rs784253
rs28758902
rs784252
rs12458596
rs784251
rs57820851
rs4800995
rs76281173
rs7227376
rs8099157
rs58541785
rs9945725
rs66669275
rs56992108
rs60106272
rs146073806
rs3919557
rs6566219
rs36059932
rs34984088
rs12959148
rs11873199
rs17528154
rs12455055
rs11665413
rs56161077
rs17600287
rs784233
rs4800996
rs35554103
rs61269817
rs11876635
rs56027712
rs3745044
rs28525036
rs28600976
rs12456049
rs12456612
rs56285026
rs9959943
rs9957855
rs12956282
rs12960151
rs17089932
rs1421023
rs4800997
rs4800998
rs1642295
rs4800933
rs4800999
rs9960987
rs117575272
rs59355765
rs12327494
rs754882
rs784239
rs784240
rs12968519
rs12326693
rs12326688
rs784241
rs784242
rs71352214
rs539917861
rs1362781
rs784243
rs12967215
rs12455906
rs7244737
rs72932565
rs17600763
rs2306163
rs2306164
rs3816653
rs931041
rs17536
rs12969473
rs73494715
rs17528
rs12965363
rs6566233
rs2861344
rs12961717
rs62091221
rs9952704
rs8097498
rs28719468
rs9951562
rs9952111
rs72932579
rs7245109
rs56056732
rs56152138
rs4996482
rs7235891
rs899100
rs899101
rs75893975
rs899102
rs11151321
rs12455398
rs12456030
rs77480825
rs2169688
rs2169687
rs4801000
rs4455053
rs7226741
rs2861345
rs922394
rs7233731
rs13313612
rs8090270
rs1382119
rs2086066
rs5009456
rs958714
rs75363678
rs78563479
rs1382118
rs1382117
rs12606831
rs11151327
rs8091837
rs3943320
rs35968451
rs80249394
rs1031830
rs146615282
rs140279447
rs184658902
rs58318242
rs67526282
rs34771881
rs4603647
rs11151343
rs12605940
rs12605499
rs143154030
rs12606645
rs2221526
rs12455722
rs1477942
rs74901282
rs1531519
rs150134856
rs1531518
rs138609960
rs1532897
rs1532896
rs7244531
rs62091246
rs804295
rs12455831
rs72627233
rs9956897
rs9944650
rs11151358
rs72627234
rs8085454
rs72934520
rs812738
rs17601312
rs12605144
rs12605336
rs9636056
rs784330
rs9319731
rs3105602
rs12605156
rs1553597
rs9959500
rs57984515
rs7242862
rs7233695
rs1506630
rs11151372
rs117889379
rs12455051
rs937831
rs2862256
rs9955295
rs1814777
rs12604708
rs186809953
rs62091249
rs12455625
rs111957075
rs62091250
rs11151377
rs1553600
rs11151379
rs7233004
rs6566299
rs144909927
rs10871620
rs6650723
rs12454407
rs20370
rs20371
rs7228225
rs138874487
rs9675567
rs8092776
rs870778
rs191502165
rs17089986
rs77180904
rs66649216
rs12458132
rs12964404
rs79008228
rs1395374
rs12052006
rs1395378
rs9319747
rs183623252
rs76778052
rs11876143
rs79288072
rs1857916
rs17089998
rs79519695
rs10503006
rs146047519
rs17530578
rs9962650
rs12959908
rs34436296
rs12454727
rs1553598
rs11151432
rs9807155
rs76959845
rs1506632
rs954610
rs1395375
rs1395376
rs67276713
rs2902191
rs58707448
rs72936328
rs1506633
rs72936333
rs8098738
rs57112944
rs7232412
rs7504419
rs784395
rs11872430
rs72936341
rs784397
rs784398
rs76490132
rs784399
rs784400
rs78031431
rs2902192
rs77179866
rs784401
rs784402
rs12607609
rs11151442
rs1960053
rs1960054
rs7243708
rs811477
rs8083781
rs117666492
rs7233206
rs2135518
rs74478735
rs12455372
rs75142617
rs79414815
rs1593192
rs2551462
rs148720592
rs17602774
rs11873855
rs4801009
rs60756186
rs2646964
rs7237675
rs189286565
rs2551463
rs12454447
rs2588480
rs4527099
rs4533368
rs4312386
rs2588479
rs2646940
rs145071754
rs2588478
rs12457311
rs12457222
rs75150946
rs2588477
rs2113445
rs1991089
rs1991090
rs1991091
rs2862257
rs4801010
rs67235336
rs139295945
rs12606647
rs2646941
rs2588476
rs11663406
rs17603101
rs151240026
rs117154695
rs1985049
rs17090011
rs75801709
rs17603170
rs17090012
rs17090013
rs17603324
rs918822
rs918823
rs2551442
rs76271548
rs1424401
rs75756829
rs77466727
rs1424402
rs2551443
rs12458695
rs141288478
rs8097485
rs8085442
rs12956434
rs2551445
rs78540071
rs11151472
rs74484116
rs80070455
rs12458255
rs62093805
rs78260677
rs12953580
rs80259215
rs17090021
rs147950915
rs1820283
rs2902193
rs10164243
rs17090022
rs10163561
rs12965932
rs8091714
rs2646947
rs10048306
rs11151478
rs10871641
rs2646949
rs11659538
rs1895614
rs75271950
rs7241820
rs147447943
rs73957263
rs11665257
rs76125171
rs73957264
rs74701179
rs59623848
rs12604132
rs79489350
rs78307781
rs80277746
rs73957266
rs73957267
rs73957268
rs56142524
rs7242353
rs56359264
rs116881806
rs2551460
rs77044078
rs1978501
rs1978503
rs8088321
rs143702673
rs17090028
rs1862920
rs2646954
rs2551447
rs141328137
rs11151485
rs2588469
rs7241090
rs7232435
rs1364414
rs2551449
rs150658006
rs117990089
rs62091576
rs1345920
rs8084913
rs12956596
rs8085781
rs12605042
rs8093976
rs78570238
rs6566413
rs11660735
rs140508562
rs7239681
rs8095403
rs8098957
rs2862259
rs2113446
rs8099434
rs2113447
rs1820284
rs2588468
rs60263642
rs8091761
rs62091579
rs147096698
rs117730297
rs8085394
rs113118573
rs143139214
rs141818218
rs12961745
rs12966470
rs72938331
rs8083665
rs8088039
rs66930533
rs1424404
rs12960109
rs12959699
rs1424405
rs1424406
rs7242244
rs1541713
rs12457890
rs1820285
rs1820286
rs1946300
rs1017250
rs12606750
rs1017251
rs1017252
rs1424407
rs1364415
rs2646956
rs12454665
rs2588491
rs68063210
rs2551450
rs2646957
rs2646958
rs75006985
rs2646959
rs1035594
rs2646960
rs2646961
rs2551451
rs2646962
rs2646963
rs1017253
rs1017254
rs2646965
rs77853513
rs1364416
rs1364417
rs1364418
rs1549319
rs2161800
rs2161801
rs4392148
rs1035595
rs1477440
rs2551452
rs1549320
rs764595
rs79026614
rs56314440
rs55759137
rs73486536
rs76488251
rs8090739
rs2551453
rs55765304
rs66693142
rs12607535
rs2551454
rs2588490
rs1895615
rs1071935
rs2588489
rs2551456
rs1834149
rs2551457
rs4800937
rs79232738
rs2646966
rs1895617
rs1424410
rs4801014
rs1424411
rs61439388
rs12454530
rs113036008
rs73497018
rs2862260
rs11874566
rs75294304
rs56879569
rs12961548
rs559926198
rs76616397
rs979466
rs1945735
rs10513881
rs9960333
rs60499646
rs1862921
rs73497031
rs1639430
rs17062090
rs2286812
rs1894152
rs17733784
rs28715846
rs28637827
rs114449667
rs28485339
rs78836615
rs1964250
rs141280712
rs1970748
rs2862914
rs2862915
rs7240100
rs77667968
rs2588486
rs60370653
rs8099460
rs1014166
rs2535724
rs141797197
rs2588485
rs76864623
rs12606638
rs74321124
rs2588484
rs2535725
rs117818748
rs6566443
rs6566444
rs2109685
rs78638038
rs2535726
rs148034242
rs2535727
rs144644548
rs2535728
rs2535729
rs144624692
rs150704021
rs2852986
rs1073719
rs12327381
rs17090049
rs17090050
rs989285
rs72940130
rs17090051
rs17090052
rs1945737
rs79026577
rs764699
rs7235583
rs2588482
rs8090143
rs17090053
rs2191693
rs2852978
rs2852979
rs9961862
rs17090055
rs986715
rs2187543
rs73957301
rs2007947
rs2535730
rs143076668
rs80026656
rs997890
rs2187544
rs1035009
rs1945733
rs1894151
rs11665097
rs11873908
rs72940171
rs11151567
rs55848234
rs56134141
rs9646590
rs17090067
rs1468647
rs72940178
rs1792710
rs72940184
rs9952542
rs1792709
rs72926407
rs72926409
rs17090070
rs72926412
rs1792704
rs1792705
rs1789593
rs1789594
rs72926421
rs72926422
rs72926424
rs12607937
rs17200903
rs35046745
rs17090073
rs72926439
rs17090074
rs8093253
rs72926440
rs17090075
rs1792707
rs17090076
rs1789595
rs17090077
rs72926445
rs72926446
rs8090538
rs1945731
rs8087161
rs1792708
rs11661309
rs72926451
rs1789564
rs1789563
rs1789562
rs17090081
rs17090083
rs10513884
rs10513885
rs72926458
rs12960663
rs1792695
rs150342047
rs17090088
rs1792694
rs1792693
rs72926471
rs1792692
rs17090089
rs11664053
rs11664983
rs55823116
rs1944346
rs72926478
rs77351799
rs17090092
rs1789567
rs72926480
rs74837378
rs58202394
rs117168878
rs7227274
rs17090093
rs1789566
rs72926486
rs72926488
rs715170
rs2852974
rs1945730
rs1945729
rs144521306
rs72926493
rs112445109
rs115723661
rs145916546
rs150321281
rs8087336
rs2907927
rs72926500
rs79092510
rs1792747
rs12953613
rs148454021
rs72926502
rs17202289
rs1792746
rs62091626
rs1789590
rs1789589
rs75012352
rs1792745
rs72928408
rs8097803
rs9958233
rs1789588
rs73501092
rs72928409
rs7239680
rs17202446
rs75901057
rs1792744
rs11151596
rs78080948
rs1893798
rs1893797
rs1893796
rs1893795
rs1792703
rs151337696
rs72928419
rs1792702
rs17791971
rs72928421
rs17792032
rs72928424
rs41362144
rs72928427
rs17090095
rs72928429
rs55899735
rs56072075
rs56042241
rs145597212
rs41535346
rs17090096
rs1109331
rs72928441
rs72928443
rs41433346
rs72928448
rs74686945
rs41366546
rs41523456
rs56317215
rs56170238
rs56041922
rs72928461
rs72928464
rs72928467
rs146529398
rs74950480
rs77033772
rs72928472
rs58934259
rs72928474
rs72928475
rs72928477
rs12455063
rs72928479
rs72928480
rs72928482
rs12457471
rs72928487
rs72928489
rs72928490
rs72928491
rs949023
rs1792698
rs56102141
rs72928494
rs72928495
rs72928497
rs57221251
rs72928500
rs72928501
rs72928502
rs72930304
rs72930305
rs72930307
rs28437710
rs28375478
rs146125849
rs192581326
rs117724088
rs76905221
rs4099980
rs4099981
rs72930311
rs72930314
rs73500447
rs72930318
rs72930319
rs9952105
rs9960795
rs72930324
rs72930326
rs111691177
rs72930328
rs55998126
rs56285657
rs72930329
rs62091639
rs1792712
rs72930332
rs76369734
rs56108140
rs72930334
rs72930337
rs72930339
rs8086862
rs72930341
rs72930342
rs72930343
rs72930344
rs72930346
rs72930347
rs1541501
rs72930351
rs1628062
rs72930352
rs4122099
rs80171444
rs72930353
rs72930355
rs8083705
rs114873721
rs148957154
rs1789571
rs72930357
rs12456735
rs1792714
rs72930358
rs72930359
rs8088065
rs117283864
rs72930365
rs68135508
rs74409459
rs2077682
rs714455
rs1944347
rs17090103
rs188617157
rs72930372
rs72930373
rs72930374
rs72930375
rs72930379
rs72930381
rs72930382
rs72930383
rs72930384
rs72930388
rs72930390
rs576047463
rs112231083
rs145177806
rs376329255
rs11661353
rs145158862
rs146867070
rs140180634
rs72930399
rs56347531
rs55942860
rs56231263
rs1792740
rs114785045
rs72932309
rs72932312
rs1792738
rs1789559
rs1944342
rs1618232
rs11875473
rs56242308
rs11151623
rs8084626
rs1616497
rs1792737
rs72932317
rs2191692
rs1626571
rs72932320
rs72932324
rs142067948
rs1792736
rs1630842
rs192748486
rs140063349
rs1944351
rs1792732
rs1792730
rs78120005
rs9653078
rs12963861
rs73500486
rs72932360
rs4570960
rs12604483
rs12606608
rs78805523
rs1945734
rs917711
rs1792727
rs77657246
rs1792726
rs11151630
rs1789570
rs75309610
rs1792725
rs1792724
rs1789569
rs78527997
rs1789568
rs2852983
rs2535723
rs2852982
rs145508157
rs149160530
rs66805744
rs8091686
rs1792723
rs1789587
rs143975969
rs55712812
rs144416425
rs17090114
rs1789591
rs1792722
rs66512703
rs8099309
rs3884622
rs713242
rs9319810
rs1789561
rs1016477
rs9953512
rs917712
rs77637169
rs139714169
rs145442087
rs28607960
rs75805080
rs1789575
rs145697472
rs148941064
rs144497020
rs62091657
rs10513886
rs8090326
rs60095506
rs8093541
rs1792741
rs9953268
rs76496294
rs17090116
rs142064694
rs114368485
rs138167111
rs1235363
rs12960409
rs1229590
rs1229591
rs112710754
rs1229582
rs80012616
rs1229583
rs62094562
rs1229585
rs1229586
rs4800940
rs1229587
rs28470577
rs28804678
rs9962362
rs147892410
rs62094564
rs74692302
rs78274779
rs2852977
rs112418066
rs77436916
rs75258176
rs2852980
rs2538024
rs117338238
rs9951496
rs2538025
rs77355076
rs74546190
rs75080973
rs28567876
rs75394169
rs12457090
rs7235259
rs1015792
rs76646549
rs56050638
rs79317464
rs28375559
rs76999117
rs1229581
rs17799827
rs73957523
rs9964023
rs4801018
rs2538026
rs28716136
rs1237630
rs75829854
rs77841802
rs1237238
rs112024965
rs75309545
rs74700758
rs10513887
rs78765674
rs78019393
rs1229598
rs1229599
rs139356901
rs139497505
rs74328870
rs77512212
rs1789578
rs78442845
rs140488064
rs1236942
rs118183861
rs139614550
rs72934437
rs112796425
rs76201089
rs144584451
rs78204423
rs9952948
rs1234948
rs1237629
rs17205646
rs188162115
rs138978767
rs17799983
rs12959930
rs9960334
rs138173102
rs35708345
rs2863264
rs1229593
rs117385116
rs2010962
rs1860994
rs1229594
rs117191510
rs79885607
rs137935011
rs117830871
rs79856038
rs8091878
rs7236444
rs117886328
rs7232388
rs17090124
rs967044
rs139924374
rs79971667
rs6566589
rs9319830
rs10163880
rs2067020
rs2075098
rs969047
rs76508494
rs1558536
rs9959800
rs144354374
rs80025111
rs8085510
rs2538030
rs71353954
rs2058494
rs10782046
rs77988450
rs74379210
rs2654920
rs2654919
rs78185839
rs2654918
rs2654917
rs2863265
rs2863266
rs150671838
rs149491844
rs56213570
rs1380346
rs216548
rs216549
rs216550
rs8088250
rs216552
rs77594896
rs145342971
rs79270191
rs140619245
rs10513888
rs79820795
rs137983286
rs12955035
rs79457996
rs148739821
rs80267344
rs80223321
rs12958719
rs7240719
rs216576
rs77229407
rs8083512
rs79795708
rs2110242
rs78467162
rs12150697
rs75185257
rs17090145
rs9948848
rs17090146
rs7233360
rs8094740
rs8099025
rs116579747
rs17090147
rs11662862
rs78495798
rs6566634
rs17090148
rs141927727
rs147308312
rs1459498
rs145181121
rs17090149
rs76756654
rs1459497
rs11876743
rs11664346
rs67278067
rs66533712
rs76221896
rs2863267
rs78376893
rs117311056
rs7243367
rs76188102
rs72627235
rs74789251
rs140877758
rs77451403
rs9636077
rs11873649
rs17090151
rs216574
rs148099840
rs11875854
rs398854
rs7233252
rs7237141
rs67402903
rs77179776
rs150020724
rs9958436
rs17090154
rs75657529
rs113150913
rs74358741
rs10513889
rs11874455
rs11665054
rs11151777
rs116366463
rs12606390
rs142470473
rs11151778
rs74401594
rs78839315
rs17090155
rs117547488
rs117278824
rs145407906
rs10513890
rs75813431
rs4800942
rs76251921
rs77472098
rs12373385
rs17207533
rs149505961
rs61455887
rs4800943
rs4801019
rs11876956
rs11876957
rs11151784
rs138593736
rs143463350
rs9748894
rs111403800
rs11876390
rs11873370
rs149979951
rs12455746
rs216546
rs79948903
rs141917865
rs76142679
rs1506652
rs4801020
rs74747872
rs150957693
rs11877706
rs4801021
rs12458756
rs116209259
rs35857586
rs216545
rs78412767
rs79484598
rs77522508
rs36040549
rs11876434
rs113675211
rs12960529
rs28870388
rs12966614
rs11877172
rs151011054
rs2934938
rs11151803
rs2839758
rs2110243
rs149121382
rs17090158
rs11872612
rs138933701
rs17611373
rs67069839
rs118015235
rs79005644
rs139615666
rs17090165
rs143236685
rs6566678
rs140451160
rs1031676
rs77117519
rs17090166
rs78684600
rs149494107
rs148598754
rs12953596
rs146500617
rs727454
rs727453
rs59360448
rs17090170
rs17533219
rs216573
rs216572
rs216571
rs216570
rs78719478
rs216569
rs77311630
rs216568
rs216567
rs8087744
rs8087123
rs216566
rs216565
rs150595
rs216564
rs216563
rs216562
rs216561
rs216560
rs216559
rs62092085
rs376930
rs216558
rs7242944
rs216557
rs79095335
rs216556
rs216555
rs61408802
rs117535444
rs216554
rs216553
rs521970
rs17208029
rs17802035
rs79379510
rs8085645
rs148533814
rs9950496
rs7231362
rs62102775
rs140682864
rs7231056
rs80069652
rs2658761
rs302039
rs77654761
rs302040
rs302073
rs190988
rs547947132
rs143150388
rs302072
rs117962587
rs118131655
rs76027313
rs118008079
rs17090173
rs117883463
rs12606566
rs302071
rs118178884
rs302074
rs117701004
rs188546
rs302076
rs184214
rs169980
rs148910444
rs143550519
rs117148821
rs12605236
rs117931690
rs145030968
rs117868576
rs302077
rs8096733
rs302078
rs12454784
rs144501657
rs118085274
rs3859394
rs139275004
rs302081
rs143355504
rs302082
rs117725839
rs9950556
rs62102784
rs79098521
rs726936
rs9956198
rs302083
rs117017427
rs12458855
rs391883
rs55677754
rs55988868
rs74895270
rs8086920
rs73957585
rs991424
rs55982290
rs138064694
rs148333675
rs17540459
rs186210
rs12458689
rs55727713
rs144940170
rs142061112
rs2611201
rs62099674
rs62099675
rs302048
rs76650737
rs17540500
rs17612718
rs302047
rs17612773
rs62099676
rs17540639
rs117819285
rs78923538
rs150421914
rs28699152
rs17612843
rs17540722
rs215029
rs74617905
rs62099678
rs149733187
rs62099679
rs167309
rs117698380
rs17612937
rs12456800
rs302043
rs11872473
rs79650549
rs370297
rs428671
rs183451975
rs117413888
rs302044
rs141159619
rs75386650
rs79995302
rs17540958
rs302045
rs17613184
rs146824002
rs17749733
rs471324
rs144462657
rs78215133
rs365347
rs55972818
rs56321188
rs80202476
rs75485832
rs421544
rs149140966
rs115235529
rs114369833
rs8089668
rs75772575
rs62099682
rs117366517
rs118033520
rs75815626
rs117063560
rs117375410
rs75559493
rs13381282
rs1506650
rs117622789
rs74793010
rs117479094
rs72941418
rs374277
rs118072633
rs77827765
rs140851216
rs302049
rs117891155
rs1506644
rs1506645
rs77393877
rs117326440
rs117037191
rs139706447
rs1506646
rs11875674
rs149124146
rs62099685
rs302050
rs72941429
rs302051
rs1506647
rs302053
rs302054
rs117204645
rs430233
rs17613639
rs427414
rs2068741
rs17541550
rs8098408
rs12185312
rs1848074
rs952171
rs4128146
rs17541626
rs1112655
rs9945702
rs62099686
rs142731021
rs55769021
rs17613844
rs117577771
rs62099688
rs72627237
rs7229274
rs7235372
rs1354763
rs117628388
rs78158619
rs8083538
rs28720821
rs112319051
rs4801027
rs117570518
rs79886655
rs117373383
rs118136798
rs80129268
rs1857918
rs76729087
rs1857919
rs8084220
rs117774229
rs6566776
rs9947360
rs1893568
rs80003119
rs150044156
rs4801028
rs8084464
rs17090195
rs143891732
rs28712169
rs56017575
rs11876993
rs7237217
rs7237538
rs1506651
rs140684984
rs6566783
rs6566784
rs1943084
rs1943085
rs28735462
rs62099706
rs59074505
rs9965115
rs11661448
rs190741733
rs9952773
rs116534082
rs4800948
rs9957480
rs4801029
rs4801030
rs12456814
rs149949929
rs60460447
rs10503008
rs11663804
rs118019726
rs80296221
rs950698
rs17090214
rs7232935
rs906162
rs62099708
rs72941485
rs906161
rs149456010
rs906160
rs906159
rs529009321
rs148451948
rs8092011
rs145876453
rs8094003
rs1354764
rs7231005
rs144979261
rs9966035
rs9951801
rs74932662
rs12605896
rs1506649
rs9950504
rs652437
rs635654
rs75525104
rs78710886
rs11661727
rs619742
rs17090219
rs8083814
rs589822
rs682446
rs56320047
rs117574690
rs665037
rs663220
rs111776215
rs672089
rs62099715
rs625628
rs655519
rs614585
rs17802368
rs117971256
rs11873068
rs9952920
rs11151966
rs2156253
rs655980
rs658224
rs683985
rs76707485
rs1640722
rs77392394
rs564106
rs597419
rs620024
rs632907
rs75581794
rs142859858
rs681987
rs683366
rs11660950
rs9962816
rs535505
rs6566822
rs675306
rs8099465
rs75694537
rs586200
rs608675
rs608246
rs117291720
rs657518
rs117037306
rs609112
rs527499
rs3901319
rs492610
rs614382
rs140788150
rs59935210
rs686781
rs62099719
rs7242834
rs4801033
rs62099720
rs34903736
rs75690982
rs11659947
rs602339
rs9949821
rs9950916
rs624656
rs662893
rs645976
rs117635669
rs7238848
rs74527930
rs9952901
rs655784
rs654502
rs4800949
rs17090247
rs78739359
rs593190
rs76706023
rs75523271
rs74730645
rs78054580
rs55804567
rs80232983
rs8096825
rs150277183
rs79639922
rs35509070
rs77156136
rs75441676
rs71353965
rs141358867
rs113721429
rs4801037
rs147711739
rs71353967
rs79026430
rs79679474
rs35546390
rs3745043
rs12968679
rs17090252
rs12457258
rs573399
rs78925903
rs79004942
rs625001
rs17090257
rs17090258
rs17090259
rs79868732
rs74346665
rs186255005
rs2286984
rs11151970
rs74548031
rs75413471
rs4801038
rs643116
rs78227369
```
