## Supplementary material for "Characterization of shared and ancestry-specific signals driving complex traits using multi-ancestry fine-mapping": susiex_nc3.cs80.cs

```
CS_ID	SNP	BP	REF_ALLELE	ALT_ALLELE	REF_FRQ	BETA	SE	-LOG10P	CS_PIP	OVRL_PIP
1	rs9636107	53200117	G,G	A,A	0.50994,0.199405	0.0321451,-0.00358021	0.00395508,0.0106986	15.3584,0.132005	0.979878	0.979878
2	rs715170	53795514	T,T	C,C	0.713718,0.835317	-0.0278055,-0.0385786	0.004374,0.0115253	9.68667,3.08828	0.378867	0.378867
2	rs1789595	53775254	T,T	A,A	0.712724,0.829365	-0.0287141,-0.0293592	0.00436947,0.0113631	10.3028,2.00994	0.166056	0.166056
2	rs1789562	53780029	A,A	T,T	0.712724,0.829365	-0.0286045,-0.0294142	0.00436947,0.0113631	10.2297,2.01604	0.142233	0.142233
2	rs1789593	53770443	A,A	G,G	0.713718,0.831349	-0.0286731,-0.0282266	0.004374,0.0114161	10.2556,1.87238	0.0909366	0.0909366
2	rs1792709	53768975	A,A	G,G	0.714712,0.84127	-0.0290138,-0.026572	0.00437857,0.0116978	10.4632,1.63611	0.0776646	0.0776646
3	rs78322266	53063676	T,NA	G,NA	0.967197,NA	0.0794678,NA	0.0111,NA	12.0909,NA	0.0567112	0.0567112
3	rs118117804	53092243	T,NA	C,NA	0.967197,NA	0.0794192,NA	0.0111,NA	12.077,NA	0.0553205	0.0553205
3	rs75741749	53060415	C,NA	T,NA	0.967197,NA	0.079198,NA	0.0111,NA	12.014,NA	0.0494176	0.0494176
3	rs75037433	53058095	C,NA	T,NA	0.967197,NA	0.079198,NA	0.0111,NA	12.014,NA	0.0494176	0.0494176
3	rs17510124	53068680	C,NA	T,NA	0.967197,NA	0.0791062,NA	0.0111,NA	11.9879,NA	0.047165	0.047165
3	rs1371832	53082236	T,NA	C,NA	0.967197,NA	0.0791062,NA	0.0111,NA	11.9879,NA	0.047165	0.047165
3	rs74914300	53010348	G,NA	T,NA	0.960239,NA	0.0735916,NA	0.0101186,NA	12.4537,NA	0.0467003	0.0467003
3	rs73490837	53016604	C,NA	T,NA	0.960239,NA	0.0731421,NA	0.0101186,NA	12.3113,NA	0.0363855	0.0363855
3	rs79926379	53009097	G,NA	A,NA	0.960239,NA	0.0729793,NA	0.0101186,NA	12.2599,NA	0.0332565	0.0332565
3	rs60955239	53014092	T,NA	A,NA	0.960239,NA	0.0728175,NA	0.0101186,NA	12.2089,NA	0.0304205	0.0304205
3	rs61602415	53014632	G,NA	C,NA	0.960239,NA	0.0727255,NA	0.0101186,NA	12.18,NA	0.0289217	0.0289217
3	rs149344987	53048529	T,NA	A,NA	0.966203,NA	0.0762748,NA	0.0109412,NA	11.5031,NA	0.025805	0.025805
3	rs74965575	53023170	A,NA	G,NA	0.966203,NA	0.0761557,NA	0.0109412,NA	11.4696,NA	0.0225586	0.0225586
3	rs73477275	53095616	G,NA	A,NA	0.967197,NA	0.0774731,NA	0.0111,NA	11.5285,NA	0.0207848	0.0207848
3	rs57530083	53014633	T,NA	C,NA	0.960239,NA	0.0721151,NA	0.0101186,NA	11.989,NA	0.0207226	0.0207226
3	rs72934602	53568458	A,NA	G,NA	0.913519,NA	-0.0446672,NA	0.00703429,NA	9.66672,NA	0.0199043	0.01992
3	rs73477270	53092884	C,NA	T,NA	0.967197,NA	0.0772881,NA	0.0111,NA	11.477,NA	0.0189678	0.0189678
3	rs73477273	53093251	A,NA	G,NA	0.967197,NA	0.0772881,NA	0.0111,NA	11.477,NA	0.0189678	0.0189678
3	rs17594665	53063719	A,NA	G,NA	0.967197,NA	0.0770113,NA	0.0111,NA	11.4003,NA	0.0165502	0.0165502
3	rs72934586	53550937	G,NA	T,NA	0.915507,NA	-0.0449203,NA	0.00710883,NA	9.57945,NA	0.0156884	0.0156986
3	rs76641465	52987161	A,NA	T,NA	0.960239,NA	0.0715697,NA	0.0101186,NA	11.8196,NA	0.015431	0.015431
3	rs17512480	53173173	A,NA	T,NA	0.964215,NA	0.0738992,NA	0.0106439,NA	11.4155,NA	0.0152755	0.0152755
3	rs72934600	53567855	A,NA	G,NA	0.914513,NA	-0.0447687,NA	0.00707122,NA	9.61369,NA	0.0148823	0.0148946
3	rs72934598	53565193	G,NA	A,NA	0.914513,NA	-0.0447257,NA	0.00707122,NA	9.59656,NA	0.0143981	0.01441
3	rs78281202	53085273	C,NA	T,NA	0.967197,NA	0.0766991,NA	0.0111,NA	11.314,NA	0.0142018	0.0142018
3	rs17602354	53565287	C,NA	T,NA	0.914513,NA	-0.0446396,NA	0.00707122,NA	9.56235,NA	0.0134779	0.013489
3	rs58240695	53045051	A,NA	G,NA	0.965209,NA	0.0742908,NA	0.0107893,NA	11.24,NA	0.0128503	0.0128503
3	rs17594721	53065892	G,NA	A,NA	0.967197,NA	0.0758949,NA	0.0111,NA	11.0933,NA	0.0096086	0.0096086
3	rs73490813	52985401	A,NA	C,NA	0.959245,NA	0.0705895,NA	0.00999958,NA	11.7762,NA	0.00826524	0.00826524
3	rs117716000	52980665	C,NA	T,NA	0.959245,NA	0.070587,NA	0.00999958,NA	11.7755,NA	0.0082545	0.0082545
3	rs72934570	53533189	T,NA	C,NA	0.918489,NA	-0.0451938,NA	0.00722595,NA	9.3989,NA	0.00820591	0.00821494
3	rs7228846	53074618	G,NA	A,NA	0.967197,NA	0.0755365,NA	0.0111,NA	10.9957,NA	0.00808693	0.00808693
```
