## Supplementary material for "Characterization of shared and ancestry-specific signals driving complex traits using multi-ancestry fine-mapping": susiex_nc3.cs80.snp

```
BP	SNP	PIP(CS1)	LogBF(CS1,Pop1)	LogBF(CS1,Pop2)	PIP(CS2)	LogBF(CS2,Pop1)	LogBF(CS2,Pop2)	PIP(CS3)	LogBF(CS3,Pop1)	LogBF(CS3,Pop2)
52908326	rs1261076	4.81805e-13	-2.0799	-1.25186	1.63946e-12	-2.00471	-1.25979	1.70209e-09	-1.85186	-1.25002
52909680	rs150458109	2.25259e-11	0.513125	-2.1237e-10	2.34976e-11	-0.601963	-2.1237e-10	4.60894e-08	0.196838	-2.1237e-10
52909819	rs41515848	1.29038e-11	-0.0440207	-2.1237e-10	1.69341e-11	-0.929533	-2.1237e-10	1.5786e-05	6.03313	-2.1237e-10
52910362	rs72627230	6.0497e-12	-2.58224e-10	-0.801533	1.74754e-11	-2.58224e-10	-0.898063	1.65615e-08	-2.58224e-10	-0.826662
52911479	rs137875103	2.17189e-11	0.476643	-2.1237e-10	2.28578e-11	-0.629567	-2.1237e-10	4.45398e-08	0.16264	-2.1237e-10
52911702	rs13381800	5.94489e-13	-1.93439	-1.1872	1.89779e-12	-1.96523	-1.15294	1.4543e-09	-2.07604	-1.18318
52914344	rs146599516	2.05803e-11	0.422791	-2.1237e-10	2.19477e-11	-0.670199	-2.1237e-10	4.23485e-08	0.112189	-2.1237e-10
52914976	rs142300078	2.22739e-11	0.501874	-2.1237e-10	2.32982e-11	-0.610483	-2.1237e-10	4.56057e-08	0.186289	-2.1237e-10
52915567	rs1942265	6.0904e-13	-1.91447	-1.18295	1.83493e-12	-2.01112	-1.14073	1.48196e-09	-2.0609	-1.17948
52915706	rs7241077	6.05125e-13	-1.92761	-1.17626	1.85815e-12	-2.00154	-1.13774	1.48342e-09	-2.06701	-1.17239
52916098	rs59117361	1.45522e-11	0.0761991	-2.1237e-10	1.9654e-11	-0.78058	-2.1237e-10	1.70628e-05	6.11091	-2.1237e-10
52917070	rs149063757	2.08459e-12	-1.86697	-2.1237e-10	3.2763e-11	-0.269558	-2.1237e-10	1.23865e-08	-1.11713	-2.1237e-10
52917331	rs62092440	6.19849e-13	-1.90943	-1.1704	1.90444e-12	-1.98617	-1.12851	1.49394e-09	-2.06549	-1.16683
52918032	rs141169084	1.78055e-11	0.277967	-2.1237e-10	1.96899e-11	-0.778754	-2.1237e-10	3.69823e-08	-0.023304	-2.1237e-10
52918380	rs41452747	3.89338e-11	1.06032	-2.1237e-10	7.35222e-09	5.1439	-2.1237e-10	2.4585e-06	4.17356	-2.1237e-10
52918500	rs1893431	6.6732e-13	-1.82631	-1.17972	1.67538e-12	-2.09628	-1.14654	1.80719e-09	-1.86758	-1.17439
52918584	rs57162287	1.67834e-12	-2.08374	-2.1237e-10	5.24627e-12	-2.10134	-2.1237e-10	3.28931e-08	-0.140482	-2.1237e-10
52918717	rs1893430	6.44339e-13	-1.85483	-1.18624	1.68787e-12	-2.08118	-1.15421	1.88104e-09	-1.82081	-1.18111
52919613	rs143581847	7.22017e-12	-0.624663	-2.1237e-10	1.04239e-11	-1.41476	-2.1237e-10	1.66641e-08	-0.820486	-2.1237e-10
52919906	rs4800988	6.57368e-13	-1.86014	-1.16091	1.83176e-12	-2.03402	-1.11956	1.56393e-09	-2.02981	-1.15673
52920088	rs1942264	6.8637e-13	-1.82689	-1.15099	1.82585e-12	-2.04423	-1.11258	1.60831e-09	-2.01302	-1.14554
52920544	rs117279428	8.05922e-12	0.243739	-0.758464	6.66615e-12	-0.80425	-1.05757	1.60984e-08	-0.0552851	-0.799737
52920950	rs1261093	4.74473e-13	-2.09703	-1.25006	1.68045e-12	-1.97924	-1.26056	1.86367e-09	-1.76279	-1.24841
52921447	rs62092441	1.23094e-11	-0.0911808	-2.1237e-10	5.89846e-12	-1.98417	-2.1237e-10	5.13029e-09	-1.99858	-2.1237e-10
52921606	rs1539950	6.63905e-13	-1.8604	-1.15076	1.8822e-12	-2.01895	-1.10746	1.55606e-09	-2.04534	-1.14624
52921673	rs1539951	6.59171e-13	-1.85025	-1.16806	1.84606e-12	-2.0178	-1.128	1.53836e-09	-2.039	-1.16402
52922000	rs62092442	6.52352e-13	-1.84141	-1.1873	1.70436e-12	-2.0751	-1.15057	1.90639e-09	-1.80619	-1.18234
52922007	rs62092443	1.32165e-11	-0.0200766	-2.1237e-10	6.0042e-12	-1.9664	-2.1237e-10	5.21668e-09	-1.98188	-2.1237e-10
52922473	rs77010658	9.89917e-12	-2.58224e-10	-0.30909	2.32998e-11	-2.58224e-10	-0.610413	2.72022e-08	-2.58224e-10	-0.330448
52923720	rs62092444	6.66662e-13	-1.87033	-1.13668	1.85961e-12	-2.04488	-1.09361	1.60719e-09	-2.02785	-1.13141
52924317	rs11662842	5.35465e-13	-2.092	-1.13416	2.49964e-12	-1.75028	-1.09244	5.07434e-09	-0.881753	-1.12779
52924348	rs11664992	7.02467e-13	-1.86321	-1.09149	1.94076e-12	-2.04837	-1.04741	1.68948e-09	-2.02377	-1.08555
52924695	rs74849864	1.26728e-11	-0.0620816	-2.1237e-10	9.69747e-12	-1.48699	-2.1237e-10	4.33972e-05	7.04441	-2.1237e-10
52924946	rs7242437	1.69907e-12	-2.07146	-2.1237e-10	5.27207e-12	-2.09644	-2.1237e-10	3.67008e-08	-0.030947	-2.1237e-10
52926576	rs41437147	1.70139e-12	-2.07009	-2.1237e-10	5.26396e-12	-2.09798	-2.1237e-10	3.63683e-08	-0.0400478	-2.1237e-10
52927400	rs35969244	1.68809e-12	-2.07795	-2.1237e-10	5.24909e-12	-2.1008	-2.1237e-10	3.40617e-08	-0.10557	-2.1237e-10
52928505	rs3817527	3.22571e-12	-0.3811	-1.04929	2.7068e-12	-1.73782	-1.02528	1.84187e-09	-1.98743	-1.03553
52928807	rs35918540	1.12587e-11	-0.180404	-2.1237e-10	6.65604e-12	-1.86334	-2.1237e-10	9.88704e-09	-1.34252	-2.1237e-10
52931763	rs1261134	6.23801e-13	-1.88869	-1.18478	1.73461e-12	-2.04973	-1.15835	1.89167e-09	-1.81516	-1.18113
52931891	rs79151843	1.97126e-11	0.379714	-2.1237e-10	9.85088e-12	-1.4713	-2.1237e-10	0.00100489	10.1866	-2.1237e-10
52933153	rs73488961	1.94877e-12	-1.93434	-2.1237e-10	5.27671e-12	-2.09556	-2.1237e-10	5.01472e-09	-2.02137	-2.1237e-10
52935901	rs56695457	2.0612e-12	-1.87825	-2.1237e-10	5.35734e-12	-2.08039	-2.1237e-10	5.22081e-09	-1.98109	-2.1237e-10
52935941	rs76681900	1.42534e-12	-1.15529	-1.09184	1.84825e-12	-2.06676	-1.07786	1.95132e-09	-1.88738	-1.07786
52936339	rs148410041	2.23823e-12	-1.79586	-2.1237e-10	5.34642e-12	-2.08243	-2.1237e-10	4.67762e-09	-2.09095	-2.1237e-10
52936390	rs60882518	3.90461e-12	-0.152496	-1.08689	2.31827e-12	-1.8205	-1.09754	1.7746e-09	-1.98821	-1.07196
52936562	rs73488963	2.13769e-12	-1.84181	-2.1237e-10	5.42505e-12	-2.06783	-2.1237e-10	5.36484e-09	-1.95388	-2.1237e-10
52937386	rs73488965	2.08699e-12	-1.86582	-2.1237e-10	5.37925e-12	-2.07631	-2.1237e-10	5.2691e-09	-1.97188	-2.1237e-10
52937841	rs73488967	9.44215e-12	-0.356358	-2.1237e-10	9.52967e-12	-1.50445	-2.1237e-10	1.75172e-08	-0.770561	-2.1237e-10
52937872	rs13380888	2.59704e-12	-1.64717	-2.1237e-10	9.77412e-12	-1.47912	-2.1237e-10	2.00625e-08	-0.63489	-2.1237e-10
52938328	rs74493147	3.8183e-12	-2.58224e-10	-1.26174	1.20816e-11	-2.58224e-10	-1.26718	1.07057e-08	-2.58224e-10	-1.26297
52938369	rs1261114	7.11684e-13	-1.78709	-1.15458	1.72152e-12	-2.09393	-1.12172	1.71277e-09	-1.94486	-1.15077
52938538	rs78161885	2.39264e-12	-1.72914	-2.1237e-10	5.56812e-12	-2.0418	-2.1237e-10	5.62205e-09	-1.90705	-2.1237e-10
52938715	rs73488969	2.10483e-12	-1.85731	-2.1237e-10	5.39498e-12	-2.07339	-2.1237e-10	5.30268e-09	-1.96553	-2.1237e-10
52939240	rs73488970	1.07843e-11	-0.223453	-2.1237e-10	1.03112e-11	-1.42562	-2.1237e-10	1.96795e-08	-0.654169	-2.1237e-10
52940021	rs149891170	1.67954e-12	-2.08302	-2.1237e-10	5.25064e-12	-2.10051	-2.1237e-10	5.15292e-09	-1.99418	-2.1237e-10
52940136	rs146016468	1.86531e-11	0.324472	-2.1237e-10	1.69554e-11	-0.928273	-2.1237e-10	3.64903e-08	-0.0366966	-2.1237e-10
52940528	rs1261115	9.03643e-12	-0.400278	-2.1237e-10	8.48683e-12	-1.62034	-2.1237e-10	1.57071e-08	-0.879632	-2.1237e-10
52940740	rs116909696	5.93925e-12	-2.58224e-10	-0.819959	1.76503e-11	-2.58224e-10	-0.888109	1.64379e-08	-2.58224e-10	-0.834155
52940749	rs113310466	1.90189e-12	-1.95869	-2.1237e-10	5.39921e-12	-2.07261	-2.1237e-10	4.62154e-09	-2.10302	-2.1237e-10
52942827	rs1788027	4.65246e-13	-2.10314	-1.26359	1.66614e-12	-1.9808	-1.26755	1.73169e-09	-1.82236	-1.26229
52944025	rs1799405	8.10675e-12	-0.508845	-2.1237e-10	8.01677e-12	-1.67732	-2.1237e-10	1.433e-08	-0.971388	-2.1237e-10
52945262	rs56666482	1.09807e-11	-0.205404	-2.1237e-10	1.0801e-11	-1.37922	-2.1237e-10	1.73855e-08	-0.778106	-2.1237e-10
52945924	rs144590018	3.81145e-12	-2.58224e-10	-1.26353	1.21022e-11	-2.58224e-10	-1.26547	1.06764e-08	-2.58224e-10	-1.26571
52945949	rs73488976	9.44215e-12	-0.356358	-2.1237e-10	9.52967e-12	-1.50445	-2.1237e-10	1.75172e-08	-0.770561	-2.1237e-10
52946040	rs113662542	9.53498e-12	-0.346575	-2.1237e-10	9.58447e-12	-1.49872	-2.1237e-10	1.76675e-08	-0.762015	-2.1237e-10
52946133	rs75057094	1.01542e-11	-2.58224e-10	-0.283653	2.40343e-11	-2.58224e-10	-0.579376	2.77294e-08	-2.58224e-10	-0.311252
52947480	rs137965896	2.62296e-12	-1.63724	-2.1237e-10	8.19437e-12	-1.65541	-2.1237e-10	6.58114e-09	-1.74954	-2.1237e-10
52948636	rs1787251	1.20603e-11	-0.111625	-2.1237e-10	8.75527e-12	-1.5892	-2.1237e-10	1.95172e-08	-0.662449	-2.1237e-10
52949068	rs148483753	2.82689e-11	0.740221	-2.1237e-10	1.70907e-11	-0.920326	-2.1237e-10	5.07783e-08	0.293725	-2.1237e-10
52949254	rs80203464	5.40155e-12	-2.58224e-10	-0.914857	1.75408e-11	-2.58224e-10	-0.89433	1.50695e-08	-2.58224e-10	-0.92107
52949550	rs1261116	1.18224e-11	-0.131548	-2.1237e-10	8.95113e-12	-1.56708	-2.1237e-10	1.94773e-08	-0.664495	-2.1237e-10
52949564	rs61126434	2.16334e-12	-1.82989	-2.1237e-10	5.44939e-12	-2.06336	-2.1237e-10	5.41361e-09	-1.94483	-2.1237e-10
52949657	rs1261117	1.2545e-11	-0.0722176	-2.1237e-10	8.93317e-12	-1.56909	-2.1237e-10	2.0183e-08	-0.628903	-2.1237e-10
52949744	rs61056739	2.12951e-12	-1.84565	-2.1237e-10	5.41744e-12	-2.06924	-2.1237e-10	5.34932e-09	-1.95677	-2.1237e-10
52949770	rs1261118	6.91593e-13	-1.79208	-1.17822	1.72351e-12	-2.07357	-1.14093	1.7107e-09	-1.92213	-1.17472
52949860	rs56927536	1.28927e-11	-0.0448825	-2.1237e-10	9.97463e-12	-1.45881	-2.1237e-10	2.23542e-08	-0.526728	-2.1237e-10
52951091	rs147914055	1.98834e-11	0.388341	-2.1237e-10	1.65127e-11	-0.954727	-2.1237e-10	3.7731e-08	-0.00326141	-2.1237e-10
52951168	rs116977295	4.40965e-12	-2.58224e-10	-1.11775	1.31591e-11	-2.58224e-10	-1.18174	1.22894e-08	-2.58224e-10	-1.12501
52951335	rs139869204	1.68412e-11	0.222285	-2.1237e-10	1.57971e-11	-0.99903	-2.1237e-10	3.321e-08	-0.130892	-2.1237e-10
52951753	rs73488987	2.16334e-12	-1.82989	-2.1237e-10	5.44939e-12	-2.06336	-2.1237e-10	5.41361e-09	-1.94483	-2.1237e-10
52952219	rs75638679	1.71407e-11	0.239914	-2.1237e-10	1.59904e-11	-0.986872	-2.1237e-10	3.37537e-08	-0.114654	-2.1237e-10
52952298	rs58751937	9.80715e-12	-2.58224e-10	-0.31843	2.74632e-11	-2.58224e-10	-0.446012	2.58075e-08	-2.58224e-10	-0.383079
52952918	rs73488991	2.01828e-12	-1.8993	-2.1237e-10	5.32336e-12	-2.08675	-2.1237e-10	5.14118e-09	-1.99646	-2.1237e-10
52953549	rs1788031	2.02856e-12	-1.89422	-2.1237e-10	5.33119e-12	-2.08529	-2.1237e-10	5.16016e-09	-1.99278	-2.1237e-10
52953630	rs144667792	2.32141e-12	-1.75937	-2.1237e-10	5.35095e-12	-2.08158	-2.1237e-10	5.29847e-09	-1.96633	-2.1237e-10
52953902	rs117456471	1.87519e-11	0.329754	-2.1237e-10	9.60689e-12	-1.49638	-2.1237e-10	0.000898901	10.0752	-2.1237e-10
52954421	rs1262463	8.63377e-12	-0.44586	-2.1237e-10	8.2845e-12	-1.64447	-2.1237e-10	1.51125e-08	-0.918223	-2.1237e-10
52954518	rs117336804	4.88938e-11	1.28811	-2.1237e-10	5.77753e-12	-2.00488	-2.1237e-10	7.6706e-09	-1.59635	-2.1237e-10
52955065	rs144179444	1.83316e-11	0.307084	-2.1237e-10	1.67517e-11	-0.940361	-2.1237e-10	3.59097e-08	-0.0527373	-2.1237e-10
52955675	rs8090418	2.193e-12	-1.81627	-2.1237e-10	5.47839e-12	-2.05805	-2.1237e-10	5.47023e-09	-1.93442	-2.1237e-10
52955870	rs75389294	3.68715e-11	1.0059	-2.1237e-10	9.98428e-09	5.44991	-2.1237e-10	3.40876e-06	4.50036	-2.1237e-10
52956331	rs145332381	6.31097e-12	-2.58224e-10	-0.759252	1.82575e-11	-2.58224e-10	-0.854281	1.79924e-08	-2.58224e-10	-0.743794
52957822	rs1261125	8.3181e-12	-0.483108	-2.1237e-10	8.12454e-12	-1.66397	-2.1237e-10	1.46444e-08	-0.949686	-2.1237e-10
52958241	rs79052447	2.8627e-11	0.752809	-2.1237e-10	8.22157e-09	5.25566	-2.1237e-10	2.59104e-06	4.22607	-2.1237e-10
52959753	rs140744903	2.03808e-12	-1.88953	-2.1237e-10	2.79541e-11	-0.428296	-2.1237e-10	1.267e-08	-1.09451	-2.1237e-10
52960156	rs147409363	2.00513e-11	0.396752	-2.1237e-10	1.66073e-11	-0.949014	-2.1237e-10	3.80235e-08	0.00446102	-2.1237e-10
52961614	rs1660245	1.17324e-11	-0.139184	-2.1237e-10	9.46765e-12	-1.51098	-2.1237e-10	1.9339e-08	-0.671622	-2.1237e-10
52961990	rs144370909	1.74614e-11	0.258451	-2.1237e-10	1.61965e-11	-0.974066	-2.1237e-10	3.43351e-08	-0.0975748	-2.1237e-10
52963735	rs10502997	5.43176e-12	-0.909279	-2.1237e-10	8.17666e-12	-1.65758	-2.1237e-10	8.87694e-09	-1.45029	-2.1237e-10
52964872	rs9955026	5.97121e-13	-2.01618	-1.101	2.47785e-12	-1.7685	-1.08297	1.61593e-09	-2.05363	-1.1002
52966527	rs150946919	1.39106e-11	0.0311062	-2.1237e-10	1.15816e-11	-1.30944	-2.1237e-10	2.16027e-08	-0.560925	-2.1237e-10
52966558	rs139523674	1.63962e-11	0.195509	-2.1237e-10	9.00272e-12	-1.56133	-2.1237e-10	0.000843239	10.0113	-2.1237e-10
52967330	rs111831991	1.5605e-12	-2.02467	-0.131861	4.24512e-12	-2.09339	-0.219704	4.77678e-09	-1.96949	-0.100493
52967632	rs73488997	1.70622e-11	0.235323	-2.1237e-10	9.17926e-12	-1.54191	-2.1237e-10	0.000923737	10.1024	-2.1237e-10
52968200	rs3794894	1.63658e-12	-0.841639	-1.26729	4.54157e-12	-0.979552	-1.26603	2.60899e-08	0.895061	-1.26726
52968230	rs61023611	2.04572e-11	0.416792	-2.1237e-10	1.00501e-11	-1.45127	-2.1237e-10	0.00139221	10.5127	-2.1237e-10
52969331	rs74543232	4.146e-12	-2.58224e-10	-1.1794	1.3393e-11	-2.58224e-10	-1.16413	1.16464e-08	-2.58224e-10	-1.17874
52969701	rs117175601	3.80817e-12	-2.58224e-10	-1.26439	1.23559e-11	-2.58224e-10	-1.24473	1.07039e-08	-2.58224e-10	-1.26314
52971019	rs75595647	1.73931e-11	0.254531	-2.1237e-10	1.3301e-11	-1.17102	-2.1237e-10	2.6143e-08	-0.370164	-2.1237e-10
52971109	rs1153636	5.99314e-13	-1.91725	-1.19626	1.87798e-12	-1.93788	-1.19078	1.57287e-09	-1.98496	-1.19588
52971146	rs73490803	2.92144e-11	0.773121	-2.1237e-10	1.21172e-11	-1.26424	-2.1237e-10	0.00304526	11.2954	-2.1237e-10
52972210	rs1153637	1.95365e-12	-2.10212	0.170273	8.25504e-12	-1.68024	0.0322003	1.57221e-08	-1.01477	0.136094
52972449	rs59909085	2.94133e-11	0.779905	-2.1237e-10	1.06411e-11	-1.39414	-2.1237e-10	0.00561761	11.9077	-2.1237e-10
52972620	rs148369656	5.09849e-12	-0.972597	-2.1237e-10	7.58214e-12	-1.73306	-2.1237e-10	8.95885e-09	-1.4411	-2.1237e-10
52973357	rs72925079	8.96768e-12	-0.407915	-2.1237e-10	6.47081e-12	-1.89156	-2.1237e-10	1.12322e-08	-1.21496	-2.1237e-10
52974506	rs117256205	3.80877e-12	-2.58224e-10	-1.26423	1.20918e-11	-2.58224e-10	-1.26633	1.06863e-08	-2.58224e-10	-1.26478
52976634	rs141309727	3.22788e-11	0.872868	-2.1237e-10	2.3104e-11	-0.618852	-2.1237e-10	5.89724e-08	0.443326	-2.1237e-10
52977307	rs148940059	3.80971e-12	-2.58224e-10	-1.26399	1.20778e-11	-2.58224e-10	-1.26749	1.06741e-08	-2.58224e-10	-1.26592
52977359	rs9959439	1.93388e-12	-1.94202	-2.1237e-10	1.37398e-11	-1.13856	-2.1237e-10	8.48629e-09	-1.49529	-2.1237e-10
52977965	rs148168468	5.29382e-12	-2.58224e-10	-0.935002	1.70931e-11	-2.58224e-10	-0.920184	1.47386e-08	-2.58224e-10	-0.943276
52978052	rs72925081	6.66974e-12	-0.703961	-2.1237e-10	6.14844e-12	-1.94266	-2.1237e-10	5.6476e-09	-1.90251	-2.1237e-10
52978066	rs57244653	3.17504e-11	0.856362	-2.1237e-10	1.10551e-11	-1.35597	-2.1237e-10	0.00664488	12.0756	-2.1237e-10
52978678	rs147304163	4.45196e-11	1.19439	-2.1237e-10	2.30448e-11	-0.621418	-2.1237e-10	7.71563e-08	0.71209	-2.1237e-10
52979027	rs143504446	6.27636e-12	-0.764752	-2.1237e-10	7.68555e-12	-1.71952	-2.1237e-10	6.8561e-09	-1.70861	-2.1237e-10
52979037	rs1440474	1.92159e-12	-1.94839	-2.1237e-10	1.35261e-11	-1.15424	-2.1237e-10	8.38142e-09	-1.50773	-2.1237e-10
52979349	rs1440475	1.90375e-12	-1.95772	-2.1237e-10	1.32146e-11	-1.17754	-2.1237e-10	8.2284e-09	-1.52615	-2.1237e-10
52979471	rs28604337	1.93247e-12	-1.94274	-2.1237e-10	1.12302e-11	-1.34026	-2.1237e-10	7.40086e-09	-1.63215	-2.1237e-10
52980635	rs10515970	6.9625e-12	0.0911992	-0.752202	3.88713e-12	-1.53754	-0.86365	2.72675e-09	-1.89492	-0.735709
52980665	rs117716000	3.50738e-11	0.955912	-2.1237e-10	1.16269e-11	-1.30553	-2.1237e-10	0.0082545	12.2925	-2.1237e-10
52981217	rs150405926	4.22869e-11	1.14294	-2.1237e-10	2.2265e-11	-0.655842	-2.1237e-10	7.35752e-08	0.664564	-2.1237e-10
52981698	rs9952730	1.89476e-12	-1.96245	-2.1237e-10	1.3057e-11	-1.18954	-2.1237e-10	8.15088e-09	-1.53562	-2.1237e-10
52981934	rs139231761	6.69771e-12	-0.699776	-2.1237e-10	1.31189e-11	-1.1848	-2.1237e-10	1.41498e-08	-0.984044	-2.1237e-10
52982250	rs77003014	1.03872e-11	-2.58224e-10	-0.260965	2.93718e-11	-2.58224e-10	-0.378826	3.02212e-08	-2.58224e-10	-0.225202
52982458	rs893946	2.46697e-12	-1.7091	0.0105541	5.38426e-12	-1.9682	-0.107179	5.65854e-09	-1.87618	-0.0243987
52982566	rs79668300	8.32641e-12	-2.58224e-10	-0.482109	1.94957e-11	-2.58224e-10	-0.788668	2.3293e-08	-2.58224e-10	-0.48559
52984310	rs79813124	7.03235e-12	-2.58224e-10	-0.65102	1.94088e-11	-2.58224e-10	-0.793131	2.04369e-08	-2.58224e-10	-0.616401
52985401	rs73490813	3.50948e-11	0.956511	-2.1237e-10	1.16305e-11	-1.30523	-2.1237e-10	0.00826524	12.2938	-2.1237e-10
52985773	rs9320008	7.49395e-12	-0.587446	-2.1237e-10	6.45923e-12	-1.89335	-2.1237e-10	1.00103e-08	-1.33013	-2.1237e-10
52987161	rs76641465	3.55977e-11	0.970738	-2.1237e-10	1.20841e-11	-1.26697	-2.1237e-10	0.015431	12.9181	-2.1237e-10
52988220	rs77452859	2.22484e-11	0.500729	-2.1237e-10	1.67599e-11	-0.93987	-2.1237e-10	3.99512e-08	0.0539137	-2.1237e-10
52990242	rs117038519	4.26145e-12	-2.58224e-10	-1.15193	1.45112e-11	-2.58224e-10	-1.08394	1.20902e-08	-2.58224e-10	-1.14135
52990514	rs143505851	3.83964e-12	-2.58224e-10	-1.25616	1.24339e-11	-2.58224e-10	-1.23843	1.07839e-08	-2.58224e-10	-1.25569
52990628	rs76886072	1.17356e-11	-2.58224e-10	-0.138917	3.99863e-11	-2.58224e-10	-0.070323	2.99013e-08	-2.58224e-10	-0.235842
52991218	rs10515971	1.02322e-11	0.591454	-0.867452	3.91388e-12	-1.50701	-0.887321	2.73094e-09	-1.78606	-0.843037
52992136	rs139992005	8.51638e-11	1.84304	-2.1237e-10	6.25144e-11	0.376537	-2.1237e-10	1.75347e-07	1.53302	-2.1237e-10
52993926	rs147952958	8.9346e-11	1.89097	-2.1237e-10	6.49377e-11	0.414569	-2.1237e-10	1.83606e-07	1.57905	-2.1237e-10
52994752	rs34285397	6.68529e-12	-0.701632	-2.1237e-10	5.90495e-12	-1.98307	-2.1237e-10	7.23298e-09	-1.65509	-2.1237e-10
52995853	rs78196382	2.16105e-11	0.471638	-2.1237e-10	2.40333e-11	-0.579417	-2.1237e-10	4.44789e-08	0.161271	-2.1237e-10
52996196	rs114271498	7.06203e-11	1.65578	-2.1237e-10	8.51098e-11	0.685083	-2.1237e-10	1.88075e-07	1.6031	-2.1237e-10
52997092	rs75429260	2.17097e-12	-1.82637	-2.1237e-10	5.41798e-12	-2.06914	-2.1237e-10	4.79503e-09	-2.06616	-2.1237e-10
52997246	rs79034601	1.15005e-10	2.14343	-2.1237e-10	9.69215e-11	0.815042	-2.1237e-10	2.97087e-07	2.06028	-2.1237e-10
52997987	rs147449964	7.40155e-11	1.70273	-2.1237e-10	8.86242e-11	0.725546	-2.1237e-10	1.97053e-07	1.64973	-2.1237e-10
52998536	rs72925094	2.86476e-12	-1.54906	-2.1237e-10	2.28031e-11	-0.631961	-2.1237e-10	1.50702e-08	-0.921024	-2.1237e-10
52999870	rs116342691	1.52388e-10	2.42489	-2.1237e-10	7.45464e-11	0.552562	-2.1237e-10	2.97388e-07	2.06129	-2.1237e-10
53001822	rs74776396	1.93666e-12	-1.94058	-2.1237e-10	5.6623e-12	-2.02503	-2.1237e-10	5.84755e-09	-1.86772	-2.1237e-10
53004083	rs77354126	4.06022e-12	-1.2003	-2.1237e-10	5.32027e-12	-2.08734	-2.1237e-10	4.62021e-09	-2.1033	-2.1237e-10
53005429	rs117588571	1.39933e-11	0.0370367	-2.1237e-10	6.65919e-12	-1.86286	-2.1237e-10	1.03536e-08	-1.29641	-2.1237e-10
53005934	rs11659559	6.04765e-12	-0.801872	-2.1237e-10	1.45295e-08	5.82507	-2.1237e-10	2.12313e-06	4.0269	-2.1237e-10
53007302	rs75613617	2.37398e-10	2.86819	-2.1237e-10	1.04936e-10	0.894489	-2.1237e-10	4.55136e-07	2.48685	-2.1237e-10
53008153	rs117972580	7.08953e-12	-2.58224e-10	-0.642923	2.2269e-11	-2.58224e-10	-0.655664	2.02443e-08	-2.58224e-10	-0.625872
53009097	rs79926379	5.06473e-11	1.32334	-2.1237e-10	1.45907e-11	-1.07848	-2.1237e-10	0.0332565	13.686	-2.1237e-10
53009098	rs79118099	9.87815e-12	-0.311217	-2.1237e-10	7.93046e-12	-1.68815	-2.1237e-10	1.35886e-08	-1.02451	-2.1237e-10
53009757	rs1660235	1.94794e-12	-2.10201	0.167243	9.5993e-12	-1.49655	-0.000617527	1.65038e-08	-0.961126	0.130973
53010332	rs1440473	1.91336e-12	-2.10024	0.147556	8.4786e-12	-1.59385	-0.0274668	1.47414e-08	-1.05372	0.110631
53010348	rs74914300	5.93831e-11	1.48247	-2.1237e-10	1.59303e-11	-0.990637	-2.1237e-10	0.0467003	14.0255	-2.1237e-10
53011114	rs1788026	1.48688e-12	-2.09871	-0.10615	7.36831e-12	-1.47461	-0.287059	4.0038e-09	-2.10227	-0.144233
53011551	rs72926906	1.09115e-10	2.09086	-2.1237e-10	4.0106e-11	-0.0673326	-2.1237e-10	2.79184e-07	1.99813	-2.1237e-10
53011777	rs11874871	1.64892e-12	-2.10142	-2.1237e-10	7.43354e-12	-1.75286	-2.1237e-10	1.71337e-08	-0.792698	-2.1237e-10
53012047	rs72926908	1.20218e-10	2.18777	-2.1237e-10	4.29146e-11	0.000353203	-2.1237e-10	3.07264e-07	2.09396	-2.1237e-10
53012155	rs116671631	2.10589e-10	2.74837	-2.1237e-10	9.56276e-11	0.801602	-2.1237e-10	4.05647e-07	2.37174	-2.1237e-10
53012584	rs181535765	4.97951e-12	-2.58224e-10	-0.996211	1.59348e-11	-2.58224e-10	-0.990352	1.39824e-08	-2.58224e-10	-0.995942
53013947	rs1660237	9.33036e-13	-1.8691	-0.801754	3.58672e-12	-1.60599	-0.875629	4.65597e-09	-1.24496	-0.85063
53014092	rs60955239	4.85906e-11	1.28189	-2.1237e-10	1.42644e-11	-1.10109	-2.1237e-10	0.0304205	13.5969	-2.1237e-10
53014361	rs150222706	2.17622e-10	2.78122	-2.1237e-10	9.80908e-11	0.827034	-2.1237e-10	4.1865e-07	2.40329	-2.1237e-10
53014632	rs61602415	4.74649e-11	1.25845	-2.1237e-10	1.40839e-11	-1.11383	-2.1237e-10	0.0289217	13.5464	-2.1237e-10
53014633	rs57530083	4.07088e-11	1.1049	-2.1237e-10	1.29689e-11	-1.19631	-2.1237e-10	0.0207226	13.213	-2.1237e-10
53016604	rs73490837	5.28176e-11	1.3653	-2.1237e-10	1.49302e-11	-1.05547	-2.1237e-10	0.0363855	13.7759	-2.1237e-10
53016738	rs72926911	3.08555e-12	-1.47481	-2.1237e-10	2.56976e-11	-0.51246	-2.1237e-10	1.67782e-08	-0.813661	-2.1237e-10
53016952	rs144324200	1.46081e-11	-2.58224e-10	0.0800351	5.00866e-11	-2.58224e-10	0.154894	3.688e-08	-2.58224e-10	-0.0260755
53017488	rs117303010	3.80223e-12	-2.58224e-10	-1.26595	1.21244e-11	-2.58224e-10	-1.26364	1.06784e-08	-2.58224e-10	-1.26552
53017727	rs147845905	2.29314e-10	2.83355	-2.1237e-10	1.02152e-10	0.867599	-2.1237e-10	4.40235e-07	2.45356	-2.1237e-10
53018621	rs143289510	2.0187e-12	-1.89909	-2.1237e-10	6.45931e-12	-1.89334	-2.1237e-10	8.6046e-09	-1.48145	-2.1237e-10
53020011	rs56782530	1.95065e-10	2.67179	-2.1237e-10	1.21576e-10	1.04168	-2.1237e-10	3.8912e-07	2.33014	-2.1237e-10
53020475	rs150695360	2.38752e-10	2.87389	-2.1237e-10	1.05401e-10	0.898908	-2.1237e-10	4.57632e-07	2.49232	-2.1237e-10
53022647	rs2119291	4.92566e-12	-1.00708	-2.1237e-10	5.47167e-12	-2.05928	-2.1237e-10	6.13536e-09	-1.81968	-2.1237e-10
53022773	rs36027866	8.15881e-12	0.350948	-0.853392	3.34039e-12	-1.66916	-0.883608	2.55847e-09	-1.86613	-0.828209
53022870	rs75745173	3.14414e-12	-1.456	-2.1237e-10	5.25559e-12	-2.09957	-2.1237e-10	4.74572e-09	-2.0765	-2.1237e-10
53022896	rs149728681	2.62146e-10	2.96736	-2.1237e-10	1.13348e-10	0.971602	-2.1237e-10	5.00647e-07	2.58216	-2.1237e-10
53022954	rs73490839	2.8701e-10	3.05798	-2.1237e-10	1.21646e-10	1.04226	-2.1237e-10	5.46221e-07	2.66928	-2.1237e-10
53023170	rs74965575	2.57939e-11	0.648596	-2.1237e-10	1.21659e-11	-1.26022	-2.1237e-10	0.0225586	13.2979	-2.1237e-10
53023339	rs113233180	1.78852e-12	-2.02016	-2.1237e-10	5.32196e-12	-2.08702	-2.1237e-10	4.62024e-09	-2.1033	-2.1237e-10
53024771	rs117455054	4.44261e-12	-1.1103	-2.1237e-10	5.24716e-12	-2.10117	-2.1237e-10	5.83232e-09	-1.87033	-2.1237e-10
53025079	rs73490841	3.24667e-10	3.18126	-2.1237e-10	1.33957e-10	1.13866	-2.1237e-10	6.14987e-07	2.78786	-2.1237e-10
53026079	rs10164195	2.82852e-10	3.04338	-2.1237e-10	1.64584e-10	1.34456	-2.1237e-10	5.56792e-07	2.68845	-2.1237e-10
53026357	rs1631486	1.60507e-12	-2.00384	-0.124534	4.64103e-12	-1.92494	-0.29898	6.96213e-09	-1.53475	-0.158508
53026402	rs1025804	1.53216e-12	-2.10317	-0.071697	8.34886e-12	-1.35495	-0.28179	4.17489e-09	-2.092	-0.112656
53026694	rs144130249	1.96316e-10	2.67818	-2.1237e-10	1.34355e-10	1.14163	-2.1237e-10	3.67458e-07	2.27287	-2.1237e-10
53026719	rs148698620	2.14793e-10	2.76814	-2.1237e-10	1.31475e-10	1.11996	-2.1237e-10	4.2698e-07	2.42299	-2.1237e-10
53027723	rs150202082	2.89008e-12	-1.54026	-2.1237e-10	7.20649e-11	0.518708	-2.1237e-10	1.20671e-07	1.15932	-2.1237e-10
53028086	rs111422293	1.64581e-12	-2.10331	-2.1237e-10	6.9155e-12	-1.82509	-2.1237e-10	5.36667e-09	-1.95354	-2.1237e-10
53028712	rs112621325	3.77109e-12	-1.27418	-2.1237e-10	6.14974e-12	-1.94245	-2.1237e-10	5.97193e-09	-1.84667	-2.1237e-10
53028845	rs148017548	2.09162e-10	2.74157	-2.1237e-10	1.28665e-10	1.09836	-2.1237e-10	4.16184e-07	2.39738	-2.1237e-10
53028854	rs77115755	2.40357e-10	2.88058	-2.1237e-10	1.44086e-10	1.21155	-2.1237e-10	4.75874e-07	2.53141	-2.1237e-10
53029179	rs117088017	6.4837e-12	-2.58224e-10	-0.732251	1.64005e-11	-2.58224e-10	-0.961548	1.79429e-08	-2.58224e-10	-0.746548
53030074	rs1660233	2.30576e-12	-2.05127	0.285133	8.33026e-12	-1.70999	0.0710252	1.33484e-08	-1.28138	0.239038
53030763	rs67800840	9.11548e-12	-0.391568	-2.1237e-10	7.81497e-12	-1.70282	-2.1237e-10	1.24355e-08	-1.11319	-2.1237e-10
53031167	rs62092451	6.77351e-12	-0.688522	-2.1237e-10	1.43326e-11	-1.09632	-2.1237e-10	1.23926e-08	-1.11665	-2.1237e-10
53031894	rs77355441	1.42488e-11	0.055132	-2.1237e-10	9.42951e-12	-1.51501	-2.1237e-10	0.00803065	12.265	-2.1237e-10
53032007	rs73490853	1.3118e-11	-0.0275565	-2.1237e-10	9.0346e-12	-1.5578	-2.1237e-10	0.00647952	12.0504	-2.1237e-10
53032294	rs139444963	1.98602e-11	-2.58224e-10	0.387176	6.86402e-11	-2.58224e-10	0.470019	4.9556e-08	-2.58224e-10	0.269359
53032686	rs73490856	2.08208e-10	2.737	-2.1237e-10	1.28188e-10	1.09464	-2.1237e-10	4.14355e-07	2.39298	-2.1237e-10
53033407	rs144734009	4.8783e-12	-2.58224e-10	-1.01674	1.7211e-11	-2.58224e-10	-0.913308	1.38353e-08	-2.58224e-10	-1.00652
53034140	rs8092679	1.3214e-11	-0.0202642	-2.1237e-10	9.06846e-12	-1.55406	-2.1237e-10	0.00660402	12.0694	-2.1237e-10
53034301	rs73490861	2.37792e-10	2.86986	-2.1237e-10	1.42831e-10	1.2028	-2.1237e-10	4.70976e-07	2.52106	-2.1237e-10
53035236	rs10503000	3.22621e-12	-1.43023	-2.1237e-10	3.02512e-11	-0.349322	-2.1237e-10	1.84252e-08	-0.720025	-2.1237e-10
53035312	rs151289957	2.61453e-10	2.96471	-2.1237e-10	1.54329e-10	1.28023	-2.1237e-10	5.16097e-07	2.61255	-2.1237e-10
53035650	rs1660241	1.70913e-12	-2.10184	0.0362784	9.23491e-12	-1.35866	-0.177212	4.63138e-09	-2.09312	-0.00777237
53035825	rs145274204	2.61453e-10	2.96471	-2.1237e-10	1.54329e-10	1.28023	-2.1237e-10	5.16097e-07	2.61255	-2.1237e-10
53037319	rs148233407	1.71748e-10	2.54448	-2.1237e-10	7.17256e-12	-1.7886	-2.1237e-10	1.09238e-08	-1.2428	-2.1237e-10
53037388	rs112048489	4.43867e-10	3.49398	-2.1237e-10	2.13084e-10	1.60283	-2.1237e-10	7.07965e-07	2.92865	-2.1237e-10
53038484	rs1630422	9.73712e-12	-0.325596	-2.1237e-10	3.31204e-11	-0.258708	-2.1237e-10	8.94714e-09	-1.44241	-2.1237e-10
53038676	rs1660242	8.98426e-13	-1.95475	-0.7539	3.27866e-12	-1.70469	-0.866735	4.27734e-09	-1.37194	-0.808469
53038733	rs41421645	7.86123e-11	1.76299	-2.1237e-10	4.44865e-11	0.0363258	-2.1237e-10	1.19822e-07	1.15226	-2.1237e-10
53040066	rs1440476	2.24099e-12	-2.04259	0.247965	7.8153e-12	-1.75227	0.0494947	1.2401e-08	-1.32385	0.207888
53040606	rs73492930	3.43539e-10	3.23776	-2.1237e-10	1.93029e-10	1.50398	-2.1237e-10	6.71699e-07	2.87607	-2.1237e-10
53040842	rs111813441	3.72856e-10	3.31965	-2.1237e-10	2.06479e-10	1.57134	-2.1237e-10	7.26974e-07	2.95515	-2.1237e-10
53041903	rs1011392	3.91132e-12	-1.31875	0.0810872	4.82916e-12	-2.07188	-0.112303	7.75317e-09	-1.63026	0.0446176
53042837	rs144534295	2.54441e-10	2.93753	-2.1237e-10	1.50939e-10	1.25802	-2.1237e-10	5.02739e-07	2.58633	-2.1237e-10
53042998	rs78630462	1.17374e-11	-2.58224e-10	-0.138765	3.07892e-11	-2.58224e-10	-0.331696	3.44496e-08	-2.58224e-10	-0.0942467
53043220	rs2043961	2.86267e-12	-1.58989	0.040107	6.58096e-12	-1.71551	-0.159172	2.42092e-08	-0.44066	-0.00635292
53043509	rs112167885	2.15535e-12	-1.83359	-2.1237e-10	5.25636e-12	-2.09942	-2.1237e-10	4.83313e-09	-2.05825	-2.1237e-10
53043852	rs141437471	3.57571e-10	3.27779	-2.1237e-10	1.44492e-10	1.21436	-2.1237e-10	6.74848e-07	2.88074	-2.1237e-10
53044700	rs150900799	3.78263e-10	3.33405	-2.1237e-10	1.51022e-10	1.25857	-2.1237e-10	7.12396e-07	2.93489	-2.1237e-10
53044948	rs73492933	7.24653e-11	1.68157	-2.1237e-10	3.34018e-11	-0.250249	-2.1237e-10	1.08133e-07	1.04961	-2.1237e-10
53045051	rs58240695	1.71362e-11	0.239652	-2.1237e-10	1.04019e-11	-1.41687	-2.1237e-10	0.0128503	12.7351	-2.1237e-10
53045198	rs1788030	1.32669e-12	-1.73869	-0.58016	5.27803e-12	-1.39242	-0.702883	6.91902e-09	-1.05217	-0.647296
53046119	rs73492937	9.39384e-10	4.24368	-2.1237e-10	3.53321e-10	2.10852	-2.1237e-10	1.15664e-06	3.41953	-2.1237e-10
53046319	rs1623427	5.79606e-12	-1.35715	0.512789	6.82288e-12	-2.09218	0.253597	1.40338e-08	-1.45229	0.460017
53046577	rs1621581	2.44282e-12	-2.05599	0.3476	2.46364e-11	-0.6923	0.137667	5.04101e-08	-0.00861312	0.29506
53047511	rs9955697	8.01726e-12	-0.519945	-2.1237e-10	1.04944e-11	-1.40801	-2.1237e-10	7.36451e-09	-1.63707	-2.1237e-10
53047761	rs143677964	4.42192e-12	-2.58224e-10	-1.11497	1.44797e-11	-2.58224e-10	-1.08611	1.24791e-08	-2.58224e-10	-1.10969
53048529	rs149344987	1.34061e-11	-0.00582908	-2.1237e-10	1.24897e-11	-1.23395	-2.1237e-10	0.025805	13.4323	-2.1237e-10
53048678	rs1788025	1.92177e-11	-2.0982	2.4525	6.69386e-11	-1.62866	2.07357	1.05485e-07	-1.37513	2.39995
53048885	rs17594301	5.9456e-11	1.48369	-2.1237e-10	3.38955e-11	-0.235577	-2.1237e-10	4.95835e-09	-2.03267	-2.1237e-10
53049010	rs118145728	6.33512e-12	-0.755433	-2.1237e-10	2.55859e-11	-0.516816	-2.1237e-10	1.09887e-08	-1.23688	-2.1237e-10
53049157	rs566554079	2.06932e-11	-2.58224e-10	0.428265	6.02441e-11	-2.58224e-10	0.339545	5.95929e-08	-2.58224e-10	0.453792
53049212	rs9646596	6.74155e-12	-0.693251	-2.1237e-10	8.22004e-12	-1.65228	-2.1237e-10	0.00353465	11.4444	-2.1237e-10
53050058	rs1348047	3.20602e-11	-1.53102	2.3971	2.35488e-10	-0.227922	1.93072	5.99116e-08	-1.87361	2.33274
53050489	rs17594358	3.71239e-12	-1.28987	-2.1237e-10	4.63628e-09	4.68281	-2.1237e-10	6.56919e-07	2.85382	-2.1237e-10
53050523	rs1788019	3.03908e-11	-1.49768	2.31028	2.34419e-10	-0.167939	1.86619	5.64144e-08	-1.85231	2.25129
53050646	rs72926932	3.13751e-09	5.44964	-2.1237e-10	1.2029e-10	1.03105	-2.1237e-10	2.33464e-07	1.81928	-2.1237e-10
53051008	rs1893508	1.79639e-12	-2.01576	-2.1237e-10	2.80349e-11	-0.42541	-2.1237e-10	1.04984e-08	-1.28252	-2.1237e-10
53052169	rs9950000	1.52445e-11	-2.10298	2.22566	6.54081e-11	-1.50306	1.92485	9.0717e-08	-1.20169	2.07569
53052923	rs73492947	6.63585e-12	-0.709055	-2.1237e-10	8.35466e-12	-1.63604	-2.1237e-10	0.00435112	11.6522	-2.1237e-10
53053398	rs73492948	4.76642e-12	-1.03995	-2.1237e-10	6.08626e-12	-1.95283	-2.1237e-10	0.000395659	9.25456	-2.1237e-10
53053585	rs9958125	5.0935e-12	-0.973578	-2.1237e-10	9.55072e-12	-1.50224	-2.1237e-10	7.76761e-09	-1.58378	-2.1237e-10
53053897	rs9320010	1.60744e-11	-2.10301	2.27869	6.38993e-11	-1.56276	1.9612	9.55387e-08	-1.20002	2.12581
53055212	rs3794891	2.3601e-11	-1.53255	2.09229	1.87646e-10	-0.246686	1.72238	4.21788e-08	-1.82668	1.93485
53056283	rs149574089	3.88401e-12	-2.58224e-10	-1.24467	1.21355e-11	-2.58224e-10	-1.26272	1.09138e-08	-2.58224e-10	-1.24372
53056570	rs73492955	7.27214e-12	-0.617492	-2.1237e-10	8.81487e-12	-1.58242	-2.1237e-10	0.00578297	11.9367	-2.1237e-10
53056897	rs117323784	3.96334e-12	-2.58224e-10	-1.22445	1.27234e-11	-2.58224e-10	-1.21541	1.11375e-08	-2.58224e-10	-1.22343
53057188	rs11152363	1.31075e-11	-2.04006	2.01171	2.81266e-11	-2.06853	1.64639	6.20768e-08	-1.36156	1.85619
53058095	rs75037433	1.53852e-11	0.131863	-2.1237e-10	1.41714e-11	-1.10763	-2.1237e-10	0.0494176	14.0821	-2.1237e-10
53058238	rs17594526	7.77218e-12	-0.55099	-2.1237e-10	9.1716e-12	-1.54275	-2.1237e-10	0.00708395	12.1396	-2.1237e-10
53058594	rs6567314	1.0551e-11	-2.08486	1.83954	3.65969e-11	-1.70173	1.54283	5.16215e-08	-1.38635	1.69654
53058852	rs77354653	6.35704e-12	-2.58224e-10	-0.751979	2.24838e-11	-2.58224e-10	-0.646062	1.76044e-08	-2.58224e-10	-0.765596
53059320	rs28602385	8.64432e-12	-2.06344	1.6188	2.71417e-11	-1.77857	1.32079	3.73662e-08	-1.4904	1.47742
53059416	rs113229164	2.04201e-12	-1.88761	-2.1237e-10	5.25024e-12	-2.10059	-2.1237e-10	4.70219e-09	-2.08572	-2.1237e-10
53059748	rs12607679	1.40112e-11	-1.62	1.65831	8.89694e-11	-0.581908	1.31134	2.48927e-08	-1.92532	1.50615
53059951	rs12607705	3.86367e-12	-2.58224e-10	-1.24992	1.21266e-11	-2.58224e-10	-1.26345	1.08825e-08	-2.58224e-10	-1.24659
53060415	rs75741749	1.53852e-11	0.131863	-2.1237e-10	1.41714e-11	-1.10763	-2.1237e-10	0.0494176	14.0821	-2.1237e-10
53061937	rs3794889	1.66279e-11	-1.59628	1.80582	1.2595e-10	-0.363149	1.44018	3.0415e-08	-1.87048	1.65167
53062239	rs11877568	2.36995e-11	0.563911	-2.1237e-10	7.81284e-11	0.599494	-2.1237e-10	3.85296e-08	0.0176826	-2.1237e-10
53062343	rs17594610	1.74973e-10	2.56309	-2.1237e-10	2.66451e-08	6.4315	-2.1237e-10	4.46103e-06	4.76939	-2.1237e-10
53062636	rs80030816	8.12568e-12	-2.58224e-10	-0.506512	2.93698e-11	-2.58224e-10	-0.378894	2.24361e-08	-2.58224e-10	-0.523075
53063229	rs4801149	1.59875e-11	-1.40756	1.57782	1.18535e-10	-0.208722	1.22507	2.7323e-08	-1.75502	1.42901
53063676	rs78322266	1.61957e-11	0.183204	-2.1237e-10	1.46668e-11	-1.07327	-2.1237e-10	0.0567112	14.2197	-2.1237e-10
53063719	rs17594665	1.037e-11	-0.262626	-2.1237e-10	1.09605e-11	-1.36456	-2.1237e-10	0.0165502	12.9882	-2.1237e-10
53064423	rs12605773	9.47164e-12	-2.09981	1.74657	3.69708e-11	-1.59062	1.44189	5.87055e-08	-1.16331	1.6021
53064491	rs2872041	1.26256e-12	-2.06471	-0.303689	3.71303e-12	-1.9055	-0.541507	4.23856e-09	-1.73396	-0.455556
53065110	rs4801150	1.48759e-11	-1.61219	1.71039	9.4693e-11	-0.558874	1.35066	2.7334e-08	-1.8843	1.55869
53065342	rs17089778	2.81009e-11	0.73426	-2.1237e-10	5.13348e-11	0.17951	-2.1237e-10	3.12354e-08	-0.192193	-2.1237e-10
53065892	rs17594721	8.60433e-12	-0.449276	-2.1237e-10	9.75597e-12	-1.48098	-2.1237e-10	0.0096086	12.4444	-2.1237e-10
53066079	rs1020169	1.65135e-11	-1.50776	1.71039	1.18474e-10	-0.334822	1.35066	3.03485e-08	-1.77968	1.55869
53066328	rs11152369	7.88625e-12	-0.536421	-2.1237e-10	9.25238e-12	-1.53398	-2.1237e-10	0.00740307	12.1837	-2.1237e-10
53067184	rs17509991	7.82559e-12	-0.544143	-2.1237e-10	9.20945e-12	-1.53863	-2.1237e-10	0.0072323	12.1603	-2.1237e-10
53067758	rs7238888	1.66505e-11	-1.4844	1.6953	1.09436e-10	-0.390407	1.32689	2.9367e-08	-1.79964	1.54577
53067862	rs17594834	1.75819e-12	-2.03726	-2.1237e-10	5.4025e-12	-2.072	-2.1237e-10	4.62391e-09	-2.1025	-2.1237e-10
53067954	rs7235757	1.3341e-10	0.591307	1.70058	8.79662e-10	1.65721	1.36347	4.67764e-06	3.26017	1.55663
53068625	rs118153070	2.03739e-12	-1.88987	-2.1237e-10	5.33916e-12	-2.08379	-2.1237e-10	4.65957e-09	-2.09482	-2.1237e-10
53068680	rs17510124	1.51211e-11	0.114546	-2.1237e-10	1.40087e-11	-1.11918	-2.1237e-10	0.047165	14.0354	-2.1237e-10
53069972	rs2958178	9.6911e-12	-2.10228	1.77195	3.56543e-11	-1.64111	1.45612	5.64363e-08	-1.22932	1.62869
53070168	rs72926954	9.33522e-09	6.54001	-2.1237e-10	1.80294e-10	1.43573	-2.1237e-10	5.18227e-07	2.61667	-2.1237e-10
53070914	rs17522826	8.37345e-12	-2.06105	1.58458	1.87959e-11	-2.05796	1.23274	3.93582e-08	-1.39716	1.43612
53071766	rs73492977	7.88625e-12	-0.536421	-2.1237e-10	9.25238e-12	-1.53398	-2.1237e-10	0.00740307	12.1837	-2.1237e-10
53072319	rs2043962	3.06372e-12	-1.48191	-2.1237e-10	5.24651e-12	-2.1013	-2.1237e-10	4.7187e-09	-2.08221	-2.1237e-10
53072535	rs2958165	1.53953e-11	-1.58291	1.71543	1.05942e-10	-0.441705	1.34573	2.878e-08	-1.83946	1.56539
53072832	rs2958171	9.89386e-12	-2.06841	1.75878	3.21059e-11	-1.73348	1.44366	4.77963e-08	-1.38264	1.61584
53073090	rs77433731	3.89304e-12	-2.58224e-10	-1.24235	1.20762e-11	-2.58224e-10	-1.26762	1.09091e-08	-2.58224e-10	-1.24415
53073454	rs146044997	5.17764e-12	-0.957193	-2.1237e-10	6.5214e-12	-1.88377	-2.1237e-10	5.32748e-09	-1.96087	-2.1237e-10
53074320	rs56102710	1.69895e-11	0.231053	-2.1237e-10	4.30742e-11	0.00406525	-2.1237e-10	2.25488e-08	-0.518061	-2.1237e-10
53074573	rs117389325	3.99486e-12	-2.58224e-10	-1.21653	1.24017e-11	-2.58224e-10	-1.24102	1.10931e-08	-2.58224e-10	-1.22742
53074618	rs7228846	8.12115e-12	-0.50707	-2.1237e-10	9.41804e-12	-1.51623	-2.1237e-10	0.00808693	12.272	-2.1237e-10
53074862	rs17595065	1.87e-12	-1.9756	-2.1237e-10	5.26677e-12	-2.09744	-2.1237e-10	4.6442e-09	-2.09813	-2.1237e-10
53074958	rs2958175	1.65126e-11	-1.54034	1.74293	1.17218e-10	-0.366294	1.37147	3.04787e-08	-1.8089	1.59219
53075292	rs8089309	8.00256e-12	-0.521781	-2.1237e-10	9.33452e-12	-1.52514	-2.1237e-10	0.00773715	12.2278	-2.1237e-10
53075425	rs116913543	5.24297e-11	1.35793	-2.1237e-10	1.39254e-11	-1.12515	-2.1237e-10	1.08345e-08	-1.25101	-2.1237e-10
53075696	rs10503001	1.71775e-11	0.24206	-2.1237e-10	4.35271e-11	0.0145245	-2.1237e-10	2.27544e-08	-0.508987	-2.1237e-10
53076332	rs17089789	2.30729e-11	0.537117	-2.1237e-10	3.98132e-11	-0.0746611	-2.1237e-10	2.19237e-08	-0.546176	-2.1237e-10
53076736	rs72926962	7.99812e-09	6.38542	-2.1237e-10	1.63355e-10	1.33706	-2.1237e-10	4.62367e-07	2.50262	-2.1237e-10
53076790	rs72926963	8.20937e-09	6.41149	-2.1237e-10	1.6609e-10	1.35367	-2.1237e-10	4.71334e-07	2.52182	-2.1237e-10
53077235	rs17595212	8.12115e-12	-0.50707	-2.1237e-10	9.41804e-12	-1.51623	-2.1237e-10	0.00808693	12.272	-2.1237e-10
53077795	rs2958186	4.27026e-11	-0.67374	1.82646	3.99618e-10	0.739669	1.49198	5.51604e-08	-1.30108	1.67758
53077859	rs139152689	1.94621e-11	-2.58224e-10	0.366926	5.75736e-11	-2.58224e-10	0.294205	5.70446e-08	-2.58224e-10	0.410089
53079067	rs2919446	1.03864e-11	-2.1032	1.84216	4.07352e-11	-1.57438	1.52262	6.80342e-08	-1.11098	1.69724
53080391	rs2958161	1.57671e-11	-1.5447	1.70108	1.09011e-10	-0.399714	1.3323	2.90821e-08	-1.81503	1.5514
53080395	rs9951064	2.39554e-11	0.57465	-2.1237e-10	4.11455e-11	-0.0417453	-2.1237e-10	2.25655e-08	-0.517321	-2.1237e-10
53082154	rs1371833	7.60196e-12	-0.573136	-2.1237e-10	9.05064e-12	-1.55602	-2.1237e-10	0.00662328	12.0724	-2.1237e-10
53082236	rs1371832	1.51211e-11	0.114546	-2.1237e-10	1.40087e-11	-1.11918	-2.1237e-10	0.047165	14.0354	-2.1237e-10
53082974	rs2119292	2.32763e-12	-1.75669	-2.1237e-10	5.46628e-12	-2.06026	-2.1237e-10	5.25788e-09	-1.97402	-2.1237e-10
53082993	rs141810681	1.65016e-12	-2.10067	-2.1237e-10	5.37006e-12	-2.07802	-2.1237e-10	5.21519e-09	-1.98217	-2.1237e-10
53083372	rs148032875	1.65016e-12	-2.10067	-2.1237e-10	5.37006e-12	-2.07802	-2.1237e-10	5.21519e-09	-1.98217	-2.1237e-10
53083591	rs2860511	4.50597e-11	-0.605408	1.81186	5.22485e-10	1.02155	1.47819	6.00213e-08	-1.20238	1.66333
53083865	rs2958162	1.3058e-10	0.527171	1.74327	8.28373e-10	1.54715	1.41345	4.40799e-06	3.161	1.59643
53084300	rs2919451	1.03476e-11	-2.09231	1.82753	3.85779e-11	-1.61493	1.50875	5.85462e-08	-1.24688	1.68295
53084405	rs79664854	3.8554e-12	-2.58224e-10	-1.25207	1.20864e-11	-2.58224e-10	-1.26678	1.08078e-08	-2.58224e-10	-1.25347
53084545	rs2919450	1.61793e-11	-1.54034	1.72254	1.15002e-10	-0.366294	1.35238	2.9879e-08	-1.8089	1.57231
53085127	rs72926972	7.5408e-09	6.32654	-2.1237e-10	1.57351e-10	1.29962	-2.1237e-10	4.42755e-07	2.45927	-2.1237e-10
53085167	rs17089803	1.6813e-11	0.22061	-2.1237e-10	4.88007e-11	0.128885	-2.1237e-10	2.22472e-08	-0.531528	-2.1237e-10
53085273	rs78281202	9.83282e-12	-0.315816	-2.1237e-10	1.05988e-11	-1.39812	-2.1237e-10	0.0142018	12.8351	-2.1237e-10
53085392	rs73477256	7.55059e-12	-0.579916	-2.1237e-10	9.01405e-12	-1.56008	-2.1237e-10	0.00648789	12.0517	-2.1237e-10
53085412	rs2958163	1.77049e-12	-1.98966	-0.0406263	5.43488e-12	-1.73708	-0.328946	6.46952e-09	-1.55312	-0.213518
53085507	rs11873788	1.73054e-11	0.249477	-2.1237e-10	5.02011e-11	0.157178	-2.1237e-10	2.2782e-08	-0.507772	-2.1237e-10
53086059	rs77197894	6.63251e-12	-2.58224e-10	-0.709558	1.64178e-11	-2.58224e-10	-0.960493	1.85954e-08	-2.58224e-10	-0.710832
53086455	rs1440477	1.54913e-11	-1.52944	1.66818	1.11408e-10	-0.347175	1.30151	2.85623e-08	-1.801	1.51934
53087315	rs79589198	2.80562e-11	0.732667	-2.1237e-10	1.07904e-10	0.92238	-2.1237e-10	4.41906e-08	0.154769	-2.1237e-10
53087632	rs2958166	1.49478e-11	-1.56515	1.66818	8.37343e-11	-0.632724	1.30151	2.66069e-08	-1.87191	1.51934
53087984	rs72926982	9.45786e-09	6.55306	-2.1237e-10	1.81807e-10	1.44408	-2.1237e-10	5.2325e-07	2.62632	-2.1237e-10
53088349	rs7229740	2.16104e-11	0.471633	-2.1237e-10	6.24204e-11	0.375032	-2.1237e-10	2.73797e-08	-0.323943	-2.1237e-10
53089078	rs12103957	1.7184e-11	0.242438	-2.1237e-10	4.9856e-11	0.150279	-2.1237e-10	2.26504e-08	-0.513568	-2.1237e-10
53089138	rs2958169	4.23169e-11	-0.633819	1.77746	3.61212e-10	0.684883	1.44572	5.23959e-08	-1.3047	1.62978
53089162	rs8098843	1.67837e-11	-1.51799	1.73685	1.11016e-10	-0.414969	1.36578	3.01665e-08	-1.81328	1.58627
53090634	rs190436502	7.59216e-12	-2.58224e-10	-0.574426	1.71242e-11	-2.58224e-10	-0.918368	2.18392e-08	-2.58224e-10	-0.550036
53091227	rs116464595	3.80697e-11	1.03788	-2.1237e-10	7.68933e-11	0.583559	-2.1237e-10	3.98744e-08	0.0519907	-2.1237e-10
53091412	rs11877936	3.80697e-11	1.03788	-2.1237e-10	7.68933e-11	0.583559	-2.1237e-10	3.98744e-08	0.0519907	-2.1237e-10
53092243	rs118117804	1.6046e-11	0.173918	-2.1237e-10	1.45757e-11	-1.0795	-2.1237e-10	0.0553205	14.1949	-2.1237e-10
53092547	rs4374254	5.09595e-11	-0.414497	1.74399	3.86776e-10	0.78486	1.41413	5.44248e-08	-1.23405	1.59713
53092884	rs73477270	1.08779e-11	-0.21481	-2.1237e-10	1.12989e-11	-1.33416	-2.1237e-10	0.0189678	13.1245	-2.1237e-10
53093251	rs73477273	1.08779e-11	-0.21481	-2.1237e-10	1.12989e-11	-1.33416	-2.1237e-10	0.0189678	13.1245	-2.1237e-10
53093724	rs8095770	3.75565e-12	-1.27828	-2.1237e-10	6.01231e-09	4.94271	-2.1237e-10	8.83995e-07	3.15071	-2.1237e-10
53094050	rs147058572	1.94705e-12	-1.93523	-2.1237e-10	5.23898e-12	-2.10273	-2.1237e-10	4.69248e-09	-2.08778	-2.1237e-10
53094185	rs34461547	1.6589e-12	-0.853107	-1.24228	1.61132e-12	-2.02373	-1.25808	1.86423e-09	-1.77303	-1.23786
53094569	rs8096211	2.10524e-11	0.445471	-2.1237e-10	3.67438e-11	-0.154891	-2.1237e-10	2.04376e-08	-0.616366	-2.1237e-10
53095046	rs76731597	4.4261e-11	1.18856	-2.1237e-10	8.84038e-11	0.723056	-2.1237e-10	4.51891e-08	0.177113	-2.1237e-10
53095421	rs7227418	1.99309e-11	0.390731	-2.1237e-10	3.50279e-11	-0.202714	-2.1237e-10	1.96021e-08	-0.658106	-2.1237e-10
53095471	rs9320016	8.87732e-12	-2.10235	1.68431	3.64882e-11	-1.53507	1.3732	5.94725e-08	-1.09139	1.54316
53095616	rs73477275	1.1235e-11	-0.182506	-2.1237e-10	1.15348e-11	-1.31349	-2.1237e-10	0.0207848	13.216	-2.1237e-10
53096708	rs4524013	1.70868e-11	-1.50009	1.73685	1.11515e-10	-0.410488	1.36578	3.04572e-08	-1.80369	1.58627
53096902	rs8086014	3.78086e-11	1.031	-2.1237e-10	7.64055e-11	0.577196	-2.1237e-10	3.96478e-08	0.0462915	-2.1237e-10
53097158	rs8086206	2.64306e-11	0.672981	-2.1237e-10	6.25539e-11	0.37717	-2.1237e-10	2.84882e-08	-0.284255	-2.1237e-10
53097544	rs4500831	5.22254e-11	-0.38996	1.74399	3.86619e-10	0.784456	1.41413	5.5102e-08	-1.22169	1.59713
53098526	rs7229456	8.60982e-11	0.15497	1.69898	5.49015e-10	1.1692	1.38007	6.55272e-08	-1.0021	1.55082
53098532	rs9962014	2.69061e-11	0.69081	-2.1237e-10	2.32425e-11	-0.612876	-2.1237e-10	1.7587e-08	-0.766587	-2.1237e-10
53098700	rs149898726	1.80951e-12	-2.00849	-2.1237e-10	5.78894e-12	-2.00291	-2.1237e-10	5.17713e-09	-1.98949	-2.1237e-10
53098732	rs7240481	9.79607e-11	0.257703	1.72532	5.77196e-10	1.25752	1.3418	7.18415e-08	-0.936024	1.57674
53099012	rs12967143	5.9458e-10	2.31722	1.46909	7.71223e-10	1.79455	1.09457	9.74293e-06	4.21889	1.33167
53099093	rs12963463	6.86745e-11	0.396025	1.23181	2.07487e-10	0.598315	0.977893	3.11286e-08	-1.30125	1.10564
53099099	rs76522571	4.53379e-12	-1.08998	-2.1237e-10	7.39863e-12	-1.75756	-2.1237e-10	0.00105295	10.2334	-2.1237e-10
53100292	rs144830459	3.80155e-12	-2.58224e-10	-1.26613	1.21031e-11	-2.58224e-10	-1.2654	1.068e-08	-2.58224e-10	-1.26537
53101598	rs12958048	7.6264e-10	2.39252	1.64272	7.8352e-10	1.77506	1.12988	1.76168e-05	4.63418	1.50868
53101904	rs12969553	1.77688e-11	-1.50399	1.77989	4.59948e-11	-1.20028	1.26995	1.53925e-07	-0.244321	1.64705
53101984	rs4801154	8.67253e-11	0.124623	1.73658	2.89655e-10	0.706816	1.20302	7.48046e-08	-0.918344	1.59948
53103201	rs9951694	4.24944e-11	1.14783	-2.1237e-10	5.66743e-11	0.278462	-2.1237e-10	3.75622e-08	-0.0077468	-2.1237e-10
53103287	rs76716556	5.46933e-12	-2.58224e-10	-0.902385	1.41051e-11	-2.58224e-10	-1.11233	1.5356e-08	-2.58224e-10	-0.902238
53103368	rs72928904	3.32904e-09	5.5089	-2.1237e-10	2.83605e-10	1.88872	-2.1237e-10	1.89051e-06	3.91086	-2.1237e-10
53103739	rs4341827	1.45522e-11	-1.47864	1.55484	3.86521e-11	-1.16922	1.06497	1.29143e-07	-0.199878	1.42705
53103959	rs184974575	4.59559e-12	-2.58224e-10	-1.07645	1.29806e-11	-2.58224e-10	-1.1954	1.28345e-08	-2.58224e-10	-1.08161
53104019	rs4468713	1.31991e-11	-1.58066	1.55926	3.78865e-11	-1.19324	1.06898	1.22845e-07	-0.254189	1.43137
53104253	rs7228159	1.01452e-11	-2.0003	1.71576	3.00269e-11	-1.56822	1.21145	2.25287e-08	-2.10329	1.58433
53105163	rs117171785	6.00792e-12	-0.808463	-2.1237e-10	2.45429e-11	-0.558437	-2.1237e-10	1.38279e-08	-1.00705	-2.1237e-10
53105179	rs9967315	3.05856e-11	0.818989	-2.1237e-10	4.2825e-11	-0.00173786	-2.1237e-10	2.88963e-08	-0.270029	-2.1237e-10
53105573	rs56356133	5.97329e-12	-0.814244	-2.1237e-10	8.52819e-12	-1.61548	-2.1237e-10	0.00156797	10.6315	-2.1237e-10
53105738	rs56299223	7.68561e-12	-0.562192	-2.1237e-10	1.00017e-11	-1.4561	-2.1237e-10	0.0033801	11.3997	-2.1237e-10
53106326	rs72928910	3.79956e-09	5.6411	-2.1237e-10	3.12147e-10	1.98461	-2.1237e-10	2.12637e-06	4.02843	-2.1237e-10
53107115	rs7236656	1.29117e-11	-1.41843	1.37502	3.63536e-11	-1.07745	0.911885	1.21006e-07	-0.0902672	1.25237
53107452	rs17595731	5.92306e-12	-0.822689	-2.1237e-10	8.89781e-12	-1.57305	-2.1237e-10	0.00120276	10.3664	-2.1237e-10
53108005	rs72928911	1.64984e-09	4.80689	-2.1237e-10	2.56068e-10	1.78658	-2.1237e-10	1.09981e-06	3.36915	-2.1237e-10
53108127	rs149726027	7.6437e-12	-0.56766	-2.1237e-10	9.96639e-12	-1.45964	-2.1237e-10	0.0033258	11.3835	-2.1237e-10
53108857	rs72928914	3.41485e-09	5.53435	-2.1237e-10	2.88882e-10	1.90716	-2.1237e-10	1.93377e-06	3.93348	-2.1237e-10
53109035	rs7231748	2.31015e-10	1.41512	1.42582	5.22691e-10	1.55657	0.943565	1.04613e-07	-0.281366	1.29789
53109202	rs10503002	1.43817e-11	-1.30541	1.36982	1.24107e-11	-2.10323	0.862929	1.92161e-08	-1.91507	1.23707
53110049	rs4408617	3.67144e-12	-1.30096	-2.1237e-10	7.59524e-12	-1.73134	-2.1237e-10	5.43942e-09	-1.94007	-2.1237e-10
53111322	rs80116403	7.05034e-12	-0.648465	-2.1237e-10	9.46204e-12	-1.51157	-2.1237e-10	0.00261195	11.1419	-2.1237e-10
53111922	rs4801156	2.68973e-09	5.29565	-2.1237e-10	2.43124e-10	1.73471	-2.1237e-10	1.56435e-06	3.72148	-2.1237e-10
53112329	rs76194332	7.89848e-12	-2.58224e-10	-0.534871	2.88718e-11	-2.58224e-10	-0.395993	2.16382e-08	-2.58224e-10	-0.559286
53112767	rs117978154	1.63136e-11	0.190459	-2.1237e-10	5.43516e-12	-2.06597	-2.1237e-10	4.77478e-09	-2.0704	-2.1237e-10
53114263	rs9947720	1.75025e-11	0.2608	-2.1237e-10	3.04016e-11	-0.344363	-2.1237e-10	5.23544e-09	-1.97829	-2.1237e-10
53114756	rs2958172	7.79097e-09	6.35918	-2.1237e-10	5.28233e-10	2.51068	-2.1237e-10	4.03549e-06	4.66914	-2.1237e-10
53115691	rs192096663	3.83084e-12	-2.58224e-10	-1.25846	1.20991e-11	-2.58224e-10	-1.26573	1.07333e-08	-2.58224e-10	-1.26039
53115879	rs1452789	5.43442e-12	-1.49067	0.581879	1.80215e-11	-1.14186	0.274564	5.38717e-08	-0.132309	0.485169
53115961	rs77679524	7.62788e-12	-0.569731	-2.1237e-10	8.88069e-12	-1.57498	-2.1237e-10	0.00179713	10.768	-2.1237e-10
53117304	rs1452788	1.44354e-11	-0.148867	0.217005	4.26489e-11	0.10429	-0.110148	1.33049e-08	-1.15374	0.108123
53117531	rs74420648	5.95896e-11	1.48594	-2.1237e-10	5.03423e-11	0.159986	-2.1237e-10	3.75072e-08	-0.00921063	-2.1237e-10
53117681	rs112487824	5.88785e-12	-0.82865	-2.1237e-10	1.8651e-11	-0.832962	-2.1237e-10	1.18103e-08	-1.16477	-2.1237e-10
53117722	rs73479253	5.97738e-12	-0.813559	-2.1237e-10	8.07485e-12	-1.6701	-2.1237e-10	0.000724563	9.85958	-2.1237e-10
53117861	rs140471260	5.69765e-12	-2.58224e-10	-0.861488	1.69021e-11	-2.58224e-10	-0.931423	1.62827e-08	-2.58224e-10	-0.843643
53118111	rs117329455	1.23845e-11	-0.0850943	-2.1237e-10	6.91166e-12	-1.82565	-2.1237e-10	6.83361e-09	-1.71189	-2.1237e-10
53118462	rs78803556	2.87087e-12	-1.54693	-2.1237e-10	2.67955e-09	4.13454	-2.1237e-10	4.11858e-07	2.38693	-2.1237e-10
53119375	rs114647162	8.12331e-11	1.79578	-2.1237e-10	2.28366e-11	-0.630495	-2.1237e-10	7.46309e-08	0.67881	-2.1237e-10
53119693	rs72928929	3.38889e-12	-1.38104	-2.1237e-10	6.23335e-12	-1.92895	-2.1237e-10	4.7199e-09	-2.08196	-2.1237e-10
53120325	rs73479257	7.09204e-12	-0.642568	-2.1237e-10	8.70854e-12	-1.59456	-2.1237e-10	0.000968942	10.1502	-2.1237e-10
53120676	rs75756131	5.69067e-12	-2.58224e-10	-0.862714	1.99253e-11	-2.58224e-10	-0.766868	1.5643e-08	-2.58224e-10	-0.883721
53120997	rs72928933	4.24458e-09	5.75186	-2.1237e-10	3.3834e-10	2.06519	-2.1237e-10	2.34671e-06	4.12703	-2.1237e-10
53121576	rs12606995	1.51955e-11	-0.0267752	0.146232	4.53279e-11	0.233932	-0.178868	1.35579e-08	-1.06807	0.0413029
53121831	rs72928936	3.54684e-09	5.57227	-2.1237e-10	2.96934e-10	1.93465	-2.1237e-10	2.00009e-06	3.9672	-2.1237e-10
53123031	rs896686	3.17712e-11	0.857018	-2.1237e-10	6.45233e-12	-1.89442	-2.1237e-10	5.69937e-09	-1.89339	-2.1237e-10
53123172	rs732779	1.44956e-10	2.31231	0.0625755	2.81768e-10	2.11321	-0.23099	4.78226e-08	0.268512	-0.0347586
53123357	rs732780	4.95978e-12	-1.00018	-2.1237e-10	1.95989e-11	-0.783386	-2.1237e-10	9.05272e-09	-1.43068	-2.1237e-10
53123519	rs116973193	2.21017e-12	-1.80847	-2.1237e-10	5.29983e-12	-2.09118	-2.1237e-10	4.75121e-09	-2.07535	-2.1237e-10
53124039	rs72928943	4.72666e-09	5.85943	-2.1237e-10	3.65957e-10	2.14366	-2.1237e-10	2.58277e-06	4.22287	-2.1237e-10
53125364	rs9966430	1.28042e-10	2.21944	0.0313729	2.51868e-10	2.02247	-0.252427	4.33063e-08	0.200579	-0.0660248
53125435	rs2924321	3.28061e-12	-0.709371	-0.704142	3.58543e-12	-1.63228	-0.849703	6.01469e-09	-1.01439	-0.825148
53125474	rs72928950	4.90431e-09	5.89633	-2.1237e-10	3.75956e-10	2.17061	-2.1237e-10	2.66913e-06	4.25576	-2.1237e-10
53125783	rs72928953	1.71573e-12	-2.0617	-2.1237e-10	1.14928e-11	-1.31714	-2.1237e-10	7.72481e-09	-1.58931	-2.1237e-10
53125938	rs56127529	6.51053e-09	6.17963	-2.1237e-10	4.62763e-10	2.37836	-2.1237e-10	3.43704e-06	4.50862	-2.1237e-10
53126330	rs55776938	5.45447e-09	6.00265	-2.1237e-10	4.06377e-10	2.24842	-2.1237e-10	2.93464e-06	4.3506	-2.1237e-10
53126993	rs17089826	1.94092e-11	0.364203	-2.1237e-10	1.14921e-11	-1.3172	-2.1237e-10	3.72824e-08	-0.0152235	-2.1237e-10
53128047	rs117247506	2.0765e-12	-1.87086	-2.1237e-10	5.30202e-12	-2.09077	-2.1237e-10	4.72421e-09	-2.08104	-2.1237e-10
53128468	rs73479266	5.89112e-12	-0.828096	-2.1237e-10	8.00725e-12	-1.67851	-2.1237e-10	0.000693125	9.81522	-2.1237e-10
53130630	rs62091167	3.95939e-11	1.07713	-2.1237e-10	5.3223e-12	-2.08695	-2.1237e-10	5.06843e-09	-2.01071	-2.1237e-10
53131488	rs3760600	6.24472e-10	3.88104	-0.0456734	1.12964e-11	-1.05388	-0.280498	2.25759e-08	-0.376282	-0.140578
53132830	rs72928959	1.22694e-08	6.81332	-2.1237e-10	5.25174e-10	2.50487	-2.1237e-10	5.78752e-06	5.02971	-2.1237e-10
53133079	rs78744376	1.39812e-11	-2.58224e-10	0.0361709	4.69855e-11	-2.58224e-10	0.0909789	3.80653e-08	-2.58224e-10	0.00555883
53133740	rs2924328	4.54686e-10	3.44398	0.0740835	1.0797e-11	-1.20701	-0.172578	2.18372e-08	-0.524674	-0.0254551
53134518	rs11662243	4.10681e-11	1.11369	-2.1237e-10	5.76291e-12	-2.00742	-2.1237e-10	6.90844e-09	-1.701	-2.1237e-10
53134556	rs1377242	5.98487e-09	6.09545	-2.1237e-10	3.14786e-10	1.99303	-2.1237e-10	3.05025e-06	4.38924	-2.1237e-10
53134652	rs1377243	8.67186e-10	4.10839	0.055322	1.32143e-11	-0.988035	-0.189521	2.69796e-08	-0.29516	-0.0435048
53135314	rs72928962	7.57051e-09	6.33047	-2.1237e-10	3.71855e-10	2.15965	-2.1237e-10	3.7605e-06	4.59856	-2.1237e-10
53135582	rs144587105	5.08193e-12	-2.58224e-10	-0.975851	1.46472e-11	-2.58224e-10	-1.07461	1.42227e-08	-2.58224e-10	-0.978903
53135749	rs17511376	6.68856e-12	-0.701143	-2.1237e-10	8.62696e-12	-1.60397	-2.1237e-10	0.00101549	10.1971	-2.1237e-10
53135894	rs2924329	1.00461e-10	2.42834	-0.420104	2.96209e-12	-2.0762	-0.596767	2.95991e-09	-2.0426	-0.505983
53136244	rs77203000	4.17693e-12	-2.58224e-10	-1.17197	1.24819e-11	-2.58224e-10	-1.23458	1.18577e-08	-2.58224e-10	-1.16076
53136598	rs138032432	3.5428e-11	0.96596	-2.1237e-10	7.98973e-11	0.621882	-2.1237e-10	4.12353e-08	0.0855506	-2.1237e-10
53137272	rs75188545	3.80157e-12	-2.58224e-10	-1.26613	1.21065e-11	-2.58224e-10	-1.26512	1.0683e-08	-2.58224e-10	-1.26509
53138152	rs79293619	3.80411e-12	-2.58224e-10	-1.26546	1.21874e-11	-2.58224e-10	-1.25846	1.06622e-08	-2.58224e-10	-1.26704
53138622	rs76279974	4.21351e-11	1.13934	-2.1237e-10	5.67547e-11	0.27988	-2.1237e-10	3.49974e-08	-0.0784694	-2.1237e-10
53138692	rs115758894	7.51498e-12	-0.584644	-2.1237e-10	8.91375e-12	-1.57126	-2.1237e-10	1.96363e-08	-0.656365	-2.1237e-10
53139017	rs139849098	1.88257e-12	-1.9689	-2.1237e-10	5.24098e-12	-2.10235	-2.1237e-10	5.13378e-09	-1.9979	-2.1237e-10
53139225	rs72928968	8.41102e-09	6.43576	-2.1237e-10	4.93995e-10	2.44367	-2.1237e-10	3.83655e-06	4.61858	-2.1237e-10
53141537	rs17596267	6.47896e-12	-0.732982	-2.1237e-10	8.46522e-12	-1.62289	-2.1237e-10	0.000923778	10.1025	-2.1237e-10
53141959	rs12326678	1.52394e-11	0.122341	-2.1237e-10	1.12281e-11	-1.34044	-2.1237e-10	2.93052e-08	-0.25598	-2.1237e-10
53141964	rs80007062	6.57018e-12	-0.719	-2.1237e-10	8.53572e-12	-1.6146	-2.1237e-10	0.000963074	10.1441	-2.1237e-10
53142328	rs75461791	6.47896e-12	-0.732982	-2.1237e-10	8.46522e-12	-1.62289	-2.1237e-10	0.000923778	10.1025	-2.1237e-10
53143573	rs7233312	9.90666e-10	4.75684	-0.460008	1.00711e-11	-0.878555	-0.570637	3.5466e-09	-1.84375	-0.524004
53144037	rs76155870	1.08741e-11	-0.215157	-2.1237e-10	6.15165e-12	-1.94214	-2.1237e-10	8.89543e-09	-1.44821	-2.1237e-10
53144720	rs143264374	4.5087e-11	1.20705	-2.1237e-10	5.85979e-12	-1.99075	-2.1237e-10	7.14341e-09	-1.66755	-2.1237e-10
53144772	rs76577540	5.43335e-13	-1.95889	-1.25268	1.98556e-12	-1.83795	-1.23501	2.17904e-09	-1.6145	-1.24036
53144837	rs72930740	9.71908e-09	6.5803	-2.1237e-10	5.49039e-10	2.54931	-2.1237e-10	4.36182e-06	4.7469	-2.1237e-10
53145187	rs117025447	7.79121e-12	-2.58224e-10	-0.548545	2.01816e-11	-2.58224e-10	-0.754087	2.12073e-08	-2.58224e-10	-0.579397
53146097	rs117427928	1.64709e-12	-2.10253	-2.1237e-10	1.09911e-11	-1.36177	-2.1237e-10	8.52893e-09	-1.49028	-2.1237e-10
53146303	rs2924331	7.1141e-12	0.560666	-1.20013	2.87519e-12	-1.57348	-1.12926	8.16323e-09	-0.336618	-1.19749
53146694	rs76881744	3.89492e-12	-2.58224e-10	-1.24187	1.21696e-11	-2.58224e-10	-1.25992	1.09962e-08	-2.58224e-10	-1.2362
53146842	rs8086784	7.575e-12	-0.576689	-2.1237e-10	1.41891e-11	-1.10638	-2.1237e-10	9.91211e-09	-1.33999	-2.1237e-10
53146896	rs8090422	6.70918e-12	-0.698065	-2.1237e-10	1.28697e-11	-1.20398	-2.1237e-10	9.10358e-09	-1.42508	-2.1237e-10
53146975	rs76232056	6.02464e-12	-0.805683	-2.1237e-10	5.38314e-12	-2.07559	-2.1237e-10	6.42625e-09	-1.77335	-2.1237e-10
53148092	rs182735775	1.14499e-11	-0.16356	-2.1237e-10	3.62334e-11	-0.168879	-2.1237e-10	2.11057e-08	-0.584202	-2.1237e-10
53148136	rs148421571	5.54471e-07	10.6242	-2.1237e-10	4.39286e-09	4.62888	-2.1237e-10	9.83301e-05	7.86234	-2.1237e-10
53149021	rs2958182	2.07708e-09	4.73458	0.302599	4.98348e-12	-2.07077	-0.0819624	4.83753e-09	-2.10305	0.0457091
53149722	rs17511755	4.50071e-11	1.20528	-2.1237e-10	3.01962e-11	-0.351144	-2.1237e-10	0.00453644	11.6939	-2.1237e-10
53150076	rs2958183	4.49784e-09	5.80981	-2.1237e-10	6.16975e-11	0.363385	-2.1237e-10	2.5435e-08	-0.39762	-2.1237e-10
53151150	rs72930755	9.68817e-07	11.1823	-2.1237e-10	6.60272e-09	5.03638	-2.1237e-10	0.00016123	8.35684	-2.1237e-10
53151337	rs72930757	1.01893e-06	11.2327	-2.1237e-10	6.85148e-09	5.07336	-2.1237e-10	0.000168609	8.4016	-2.1237e-10
53151851	rs2958184	4.49784e-09	5.80981	-2.1237e-10	6.16975e-11	0.363385	-2.1237e-10	2.5435e-08	-0.39762	-2.1237e-10
53153117	rs2924332	4.49784e-09	5.80981	-2.1237e-10	6.16975e-11	0.363385	-2.1237e-10	2.5435e-08	-0.39762	-2.1237e-10
53153294	rs72930759	9.42564e-07	11.1548	-2.1237e-10	6.47111e-09	5.01624	-2.1237e-10	0.000157348	8.33247	-2.1237e-10
53153593	rs140282719	1.04498e-06	11.258	-2.1237e-10	6.97958e-09	5.09188	-2.1237e-10	0.00017243	8.42401	-2.1237e-10
53153691	rs147358516	7.0433e-12	-0.649465	-2.1237e-10	5.52837e-12	-2.04897	-2.1237e-10	6.96826e-09	-1.69238	-2.1237e-10
53154167	rs17596722	4.38867e-10	3.48266	-2.1237e-10	5.23655e-12	-2.1032	-2.1237e-10	4.74754e-09	-2.07612	-2.1237e-10
53154484	rs139595796	1.11944e-10	-2.58224e-10	2.11646	3.10919e-10	-2.58224e-10	1.98067	2.96021e-07	-2.58224e-10	2.05669
53154778	rs78276480	5.94622e-12	-2.58224e-10	-0.818786	1.693e-11	-2.58224e-10	-0.929775	1.6216e-08	-2.58224e-10	-0.847744
53154887	rs72930763	1.17652e-06	11.3765	-2.1237e-10	7.61456e-09	5.17896	-2.1237e-10	0.000191572	8.52927	-2.1237e-10
53155002	rs9960767	6.18236e-11	1.52274	-2.1237e-10	2.02532e-11	-0.750545	-2.1237e-10	0.000367396	9.18045	-2.1237e-10
53156229	rs2924333	1.63339e-11	1.30062	-1.10892	3.66884e-12	-1.47103	-0.987951	9.43901e-09	-0.285612	-1.10328
53156264	rs76686327	2.44404e-12	-1.70789	-2.1237e-10	1.73525e-11	-0.905123	-2.1237e-10	1.03127e-08	-1.30037	-2.1237e-10
53156707	rs1993193	1.80123e-06	11.8024	-2.1237e-10	1.04227e-08	5.49288	-2.1237e-10	0.000279751	8.90791	-2.1237e-10
53156815	rs113364928	7.17015e-12	-0.631615	-2.1237e-10	6.63087e-12	-1.86712	-2.1237e-10	5.64171e-09	-1.90356	-2.1237e-10
53157503	rs111458608	1.7105e-12	-2.06475	-2.1237e-10	6.28056e-12	-1.9214	-2.1237e-10	5.53488e-09	-1.92267	-2.1237e-10
53157977	rs142761122	3.99696e-12	-2.58224e-10	-1.21601	1.40509e-11	-2.58224e-10	-1.11617	1.13193e-08	-2.58224e-10	-1.20723
53158629	rs72930767	1.07172e-06	11.2832	-2.1237e-10	7.11023e-09	5.11043	-2.1237e-10	0.000176342	8.44644	-2.1237e-10
53158650	rs72930769	1.30612e-06	11.481	-2.1237e-10	8.2229e-09	5.25582	-2.1237e-10	0.000210207	8.6221	-2.1237e-10
53158868	rs77857012	1.06663e-11	-0.234451	-2.1237e-10	1.36951e-11	-1.14182	-2.1237e-10	9.49092e-09	-1.38341	-2.1237e-10
53159541	rs2060889	2.9882e-09	5.40089	-2.1237e-10	5.82093e-11	0.305186	-2.1237e-10	2.24793e-08	-0.521149	-2.1237e-10
53159915	rs72930774	1.30612e-06	11.481	-2.1237e-10	8.2229e-09	5.25582	-2.1237e-10	0.000210207	8.6221	-2.1237e-10
53160343	rs2958187	1.71576e-11	1.30062	-1.05972	3.91218e-12	-1.47103	-0.923731	9.923e-09	-0.285612	-1.05328
53160491	rs55794506	1.46393e-06	11.5951	-2.1237e-10	8.94362e-09	5.33984	-2.1237e-10	0.000232636	8.72348	-2.1237e-10
53160790	rs72930780	7.31943e-07	10.9019	-2.1237e-10	5.37816e-09	4.83124	-2.1237e-10	0.000125741	8.10823	-2.1237e-10
53161545	rs79301837	7.24589e-13	-1.66019	-1.2635	1.50429e-12	-2.08299	-1.26755	1.37908e-09	-2.04773	-1.26459
53161800	rs118010901	3.82513e-12	-2.58224e-10	-1.25995	1.21103e-11	-2.58224e-10	-1.26481	1.0757e-08	-2.58224e-10	-1.25819
53161930	rs2924335	2.91639e-09	5.37656	-2.1237e-10	5.52801e-11	0.253553	-2.1237e-10	2.24077e-08	-0.524339	-2.1237e-10
53162669	rs62091170	6.57897e-12	-0.717663	-2.1237e-10	6.41117e-12	-1.90082	-2.1237e-10	5.47014e-09	-1.93444	-2.1237e-10
53162930	rs2924336	3.69613e-09	5.84484	-0.231338	6.62163e-12	-1.57141	-0.297107	9.77017e-09	-1.0502	-0.304207
53163569	rs72930787	1.37476e-06	11.5322	-2.1237e-10	8.53892e-09	5.29353	-2.1237e-10	0.000219996	8.66762	-2.1237e-10
53164693	rs4801157	6.59814e-12	-0.306154	-0.4086	3.14635e-12	-2.10295	-0.509668	3.22523e-09	-1.98333	-0.479407
53164762	rs56016607	7.50446e-07	10.9269	-2.1237e-10	5.47712e-09	4.84948	-2.1237e-10	0.000128553	8.13035	-2.1237e-10
53165959	rs2958188	2.79842e-09	5.84484	-0.509569	5.13778e-12	-1.57141	-0.550828	7.82846e-09	-1.0502	-0.525774
53166557	rs17596974	5.83566e-11	1.46503	-2.1237e-10	3.6528e-11	-0.160781	-2.1237e-10	0.00767112	12.2192	-2.1237e-10
53166594	rs17596995	3.5959e-10	3.28342	-2.1237e-10	5.23849e-12	-2.10283	-2.1237e-10	4.81279e-09	-2.06247	-2.1237e-10
53166994	rs2958189	1.43713e-11	1.06818	-1.00449	3.84018e-12	-1.55972	-0.853624	8.95775e-09	-0.443982	-0.997244
53167520	rs2060886	2.63686e-09	5.66556	-0.389756	5.67577e-12	-1.61703	-0.405624	7.89921e-09	-1.11481	-0.45217
53167729	rs17089841	2.38577e-12	-1.73202	-2.1237e-10	1.2608e-11	-1.22453	-2.1237e-10	9.17562e-09	-1.41719	-2.1237e-10
53168073	rs12327270	3.60414e-11	0.983127	-2.1237e-10	1.51379e-11	-1.04166	-2.1237e-10	0.000153938	8.31056	-2.1237e-10
53168243	rs3017183	4.24653e-09	5.60291	0.149404	4.87196e-12	-2.10211	-0.0732555	4.3546e-09	-2.05989	-0.102621
53170201	rs1037430	4.73049e-13	-2.08247	-1.26763	4.19633e-12	-1.07008	-1.25456	6.07773e-09	-0.567175	-1.26194
53170510	rs190227664	4.03259e-12	-1.20713	-2.1237e-10	8.10848e-12	-1.66595	-2.1237e-10	5.59496e-09	-1.91188	-2.1237e-10
53170871	rs72930799	1.71629e-12	-2.06138	-2.1237e-10	3.75895e-11	-0.132134	-2.1237e-10	3.24146e-08	-0.155134	-2.1237e-10
53172105	rs2958158	5.32873e-13	-2.04381	-1.1872	2.97561e-12	-1.58474	-1.08367	8.48483e-08	1.99009	-1.18297
53172797	rs576869847	5.34959e-12	-2.58224e-10	-0.924522	1.48099e-11	-2.58224e-10	-1.06356	1.52242e-08	-2.58224e-10	-0.91086
53173173	rs17512480	3.80592e-11	1.0376	-2.1237e-10	1.79222e-11	-0.872818	-2.1237e-10	0.0152755	12.908	-2.1237e-10
53175582	rs147250548	3.81373e-12	-2.58224e-10	-1.26294	1.21586e-11	-2.58224e-10	-1.26082	1.06558e-08	-2.58224e-10	-1.26764
53175787	rs2924338	5.8888e-13	-1.99742	-1.13365	2.87841e-12	-1.69546	-1.00617	6.48808e-08	1.66701	-1.12821
53175955	rs76786109	1.64587e-12	-2.10327	-2.1237e-10	6.43258e-12	-1.89748	-2.1237e-10	6.63708e-09	-1.74107	-2.1237e-10
53175966	rs12956276	5.78236e-12	0.41437	-1.2611	1.24008e-11	0.0256159	-1.26671	8.01675e-08	2.01548	-1.26511
53176432	rs55812411	2.77551e-12	-0.320583	-1.26013	5.53073e-12	-0.841767	-1.20677	1.26214e-08	0.155422	-1.25377
53176914	rs56273376	1.79779e-12	-0.755938	-1.25905	3.09354e-12	-1.3621	-1.26745	1.4663e-09	-2.01608	-1.23492
53177132	rs1452791	4.05866e-12	-0.672859	-0.52783	2.97093e-12	-2.10327	-0.56672	2.90649e-09	-1.99821	-0.568584
53177208	rs17597288	6.53186e-13	-1.76261	-1.26482	6.15228e-12	-0.674762	-1.26727	2.00396e-09	-1.69155	-1.24708
53177670	rs9957668	1.41513e-12	-0.988346	-1.26597	3.08707e-12	-1.37115	-1.26049	1.48071e-09	-1.97372	-1.2675
53177740	rs9954890	3.21207e-12	-0.170673	-1.26395	2.14266e-12	-1.73336	-1.26345	1.31573e-09	-2.09272	-1.26664
53177774	rs9964328	3.43253e-12	-0.103827	-1.26442	2.0837e-12	-1.76179	-1.26292	1.30972e-09	-2.09706	-1.26687
53178061	rs67387556	1.04944e-11	1.01096	-1.26165	1.2555e-11	0.0386798	-1.26742	3.06042e-09	-1.27783	-1.23736
53178523	rs77470861	1.83388e-12	-1.99511	-2.1237e-10	9.22277e-12	-1.53718	-2.1237e-10	6.53756e-09	-1.75618	-2.1237e-10
53178798	rs8090106	3.53746e-12	-0.0730332	-1.2651	2.07581e-12	-1.76502	-1.26349	1.30752e-09	-2.09844	-1.26717
53179241	rs17089851	3.46399e-12	-0.0948852	-1.26424	2.09258e-12	-1.75601	-1.26445	1.30953e-09	-2.09731	-1.26677
53179419	rs72932708	1.21616e-10	3.46487	-1.26555	1.79041e-12	-1.91	-1.26642	1.37241e-09	-2.06999	-1.24719
53181676	rs200677372	3.19207e-11	0.861714	-2.1237e-10	1.415e-11	-1.10914	-2.1237e-10	2.74786e-08	-0.320335	-2.1237e-10
53181848	rs139155145	4.38278e-12	-2.58224e-10	-1.12386	1.37786e-11	-2.58224e-10	-1.13574	1.24079e-08	-2.58224e-10	-1.11541
53182000	rs80053557	8.5301e-12	-2.58224e-10	-0.45794	2.81279e-11	-2.58224e-10	-0.422098	2.44245e-08	-2.58224e-10	-0.438156
53182691	rs75170353	6.16217e-13	-1.81809	-1.2676	3.13497e-12	-1.35511	-1.26113	2.90185e-09	-1.30833	-1.26007
53183396	rs624244	1.39442e-08	6.94128	-2.1237e-10	8.15242e-12	-1.66054	-2.1237e-10	7.30112e-08	0.656869	-2.1237e-10
53184034	rs78769229	6.16218e-13	-1.81809	-1.2676	3.13513e-12	-1.35511	-1.26108	2.90203e-09	-1.30833	-1.26001
53184786	rs12606243	6.10105e-13	-1.82803	-1.26764	3.18285e-12	-1.33879	-1.26229	2.94738e-09	-1.29151	-1.26132
53184787	rs76858784	7.98321e-09	6.38355	-2.1237e-10	5.31337e-12	-2.08863	-2.1237e-10	4.71196e-09	-2.08364	-2.1237e-10
53186092	rs627685	6.59041e-12	0.529608	-1.24553	6.40048e-12	-0.638246	-1.26424	3.17299e-08	1.07673	-1.25322
53186254	rs1011565	6.07135e-13	-1.83318	-1.26737	3.20565e-12	-1.33014	-1.26381	2.9675e-09	-1.28259	-1.26343
53186847	rs2060888	6.01315e-13	-1.84334	-1.26684	3.25781e-12	-1.31268	-1.26513	3.01715e-09	-1.26461	-1.26482
53186911	rs72932713	4.83545e-12	-1.02557	-2.1237e-10	5.73953e-10	2.59369	-2.1237e-10	9.4141e-07	3.21363	-2.1237e-10
53189979	rs76198460	6.03314e-12	-2.58224e-10	-0.804274	1.71728e-11	-2.58224e-10	-0.915531	1.66336e-08	-2.58224e-10	-0.822318
53190188	rs9948513	3.09446e-11	2.03888	-1.20822	1.72518e-11	0.310696	-1.22164	7.09656e-09	-0.529161	-1.14497
53190198	rs9965067	2.99937e-11	2.00665	-1.2072	1.76994e-11	0.335412	-1.22074	7.25033e-09	-0.50919	-1.14351
53190307	rs9965195	2.61166e-11	1.86643	-1.2054	2.69806e-11	0.756466	-1.22021	8.93753e-09	-0.303435	-1.14005
53192498	rs10401120	1.38253e-11	0.0249596	-2.1237e-10	5.65189e-12	-2.02687	-2.1237e-10	7.04817e-06	5.22678	-2.1237e-10
53193027	rs35371867	2.82997e-11	1.94258	-1.20127	1.95756e-11	0.432021	-1.2166	7.78296e-09	-0.447636	-1.13417
53193424	rs9949107	2.56353e-11	1.8311	-1.18867	2.96786e-11	0.837045	-1.20548	9.58898e-09	-0.256603	-1.11653
53193974	rs183827581	4.28927e-12	-2.58224e-10	-1.14543	1.44994e-11	-2.58224e-10	-1.08475	1.2131e-08	-2.58224e-10	-1.13798
53194088	rs117815031	3.39451e-12	-1.37938	-2.1237e-10	1.83479e-11	-0.849345	-2.1237e-10	2.79848e-08	-0.302081	-2.1237e-10
53194584	rs147650800	1.76026e-11	-2.58224e-10	0.266507	5.13841e-11	-2.58224e-10	0.18047	5.27112e-08	-2.58224e-10	0.331084
53194863	rs190794097	7.41344e-12	-2.58224e-10	-0.598247	2.05626e-11	-2.58224e-10	-0.735386	2.13673e-08	-2.58224e-10	-0.571881
53194878	rs10503003	1.76866e-12	-2.03132	-2.1237e-10	5.59077e-12	-2.03774	-2.1237e-10	5.37713e-09	-1.95159	-2.1237e-10
53194961	rs17512836	4.12449e-11	1.11799	-2.1237e-10	9.75155e-12	-1.48143	-2.1237e-10	0.000650907	9.75238	-2.1237e-10
53195249	rs7240986	0.00673402	21.2452	-1.21635	1.80327e-12	-1.92635	-1.2429	5.9927e-09	-0.601616	-1.24159
53195432	rs28395341	3.16616e-12	-1.44902	-2.1237e-10	5.35158e-12	-2.08147	-2.1237e-10	4.88169e-09	-2.04825	-2.1237e-10
53195888	rs4801158	2.6821e-11	1.86294	-1.1753	2.92223e-11	0.809632	-1.19356	9.55621e-09	-0.278314	-1.09824
53195958	rs141249972	7.13359e-12	-0.636727	-2.1237e-10	5.25889e-12	-2.09894	-2.1237e-10	4.89871e-09	-2.04477	-2.1237e-10
53195964	rs72627231	9.76388e-05	17.0193	-1.2241	1.74692e-12	-1.94332	-1.25768	1.34904e-09	-2.08653	-1.24782
53196226	rs7235482	3.37616e-12	-1.3848	-2.1237e-10	5.42139e-12	-2.06851	-2.1237e-10	4.97878e-09	-2.02856	-2.1237e-10
53196616	rs74548930	5.41735e-13	-1.95885	-1.25567	4.26613e-12	-1.06503	-1.24313	4.02639e-09	-1.01005	-1.23083
53197944	rs4800990	9.57915e-11	3.21845	-1.25782	2.02136e-12	-1.78853	-1.26655	1.36731e-09	-2.05914	-1.26175
53198563	rs4458089	1.52738e-10	3.64943	-1.22225	1.08267e-11	-0.147201	-1.22965	4.0413e-09	-1.0728	-1.16438
53198606	rs4572488	1.57954e-10	3.68389	-1.22313	1.06036e-11	-0.167212	-1.23045	3.9778e-09	-1.08731	-1.1657
53198619	rs12968271	2.22622e-10	4.02246	-1.21852	8.82144e-12	-0.355444	-1.22623	3.49946e-09	-1.22234	-1.15879
53198836	rs619466	2.22002e-12	-1.80402	-2.1237e-10	5.68181e-12	-2.02159	-2.1237e-10	7.6826e-09	-1.59479	-2.1237e-10
53199131	rs17089876	4.87932e-13	-2.05279	-1.26633	4.79495e-12	-0.931563	-1.25973	4.36438e-09	-0.906408	-1.25386
53199459	rs150005198	2.25806e-12	-1.78703	-2.1237e-10	5.52277e-12	-2.04998	-2.1237e-10	4.62109e-09	-2.10311	-2.1237e-10
53199696	rs117976985	2.93092e-12	-1.52623	-2.1237e-10	5.95863e-12	-1.97402	-2.1237e-10	5.39267e-09	-1.9487	-2.1237e-10
53200024	rs17597786	1.67019e-11	1.14065	-0.92667	1.79271e-12	-2.03477	-1.14036	1.88571e-09	-1.94812	-1.05132
53200117	rs9636107	0.979878	26.2333	-1.22415	1.48902e-12	-2.09455	-1.26619	2.18631e-09	-1.58427	-1.26726
53201618	rs141063575	3.81126e-12	-2.58224e-10	-1.26358	1.20791e-11	-2.58224e-10	-1.26738	1.06861e-08	-2.58224e-10	-1.2648
53201972	rs2123389	1.68758e-10	3.76084	-1.23392	1.00938e-11	-0.211321	-1.23562	3.79041e-09	-1.1192	-1.18208
53202107	rs75404777	3.8032e-12	-2.58224e-10	-1.2657	1.20762e-11	-2.58224e-10	-1.26762	1.07011e-08	-2.58224e-10	-1.2634
53202366	rs17597863	3.3459e-10	3.21136	-2.1237e-10	2.71623e-11	-0.457031	-2.1237e-10	1.98332e-08	-0.646387	-2.1237e-10
53203106	rs72932724	7.25691e-12	-0.619588	-2.1237e-10	2.88e-11	-0.398484	-2.1237e-10	6.4938e-09	-1.7629	-2.1237e-10
53203705	rs78431385	4.78126e-11	1.26575	-2.1237e-10	1.2029e-11	-1.27154	-2.1237e-10	0.00115321	10.3243	-2.1237e-10
53204136	rs658905	5.20974e-12	0.240122	-1.19113	1.55678e-11	0.177286	-1.19094	3.86056e-09	-1.16343	-1.1195
53204779	rs150565868	3.42316e-12	-1.37098	-2.1237e-10	3.87901e-11	-0.100695	-2.1237e-10	3.50825e-08	-0.0760419	-2.1237e-10
53204864	rs611439	1.81875e-12	-2.00339	-2.1237e-10	6.51071e-12	-1.88541	-2.1237e-10	9.48518e-09	-1.38401	-2.1237e-10
53205938	rs17597926	4.66733e-11	1.24163	-2.1237e-10	1.10604e-11	-1.35549	-2.1237e-10	0.00133045	10.4673	-2.1237e-10
53207207	rs1452787	1.44923e-05	15.1443	-1.25674	1.81211e-12	-1.89687	-1.26749	1.52791e-09	-1.9436	-1.26625
53207325	rs1319637	1.94372e-06	12.84	-0.961475	4.11231e-11	1.11378	-1.15607	3.85707e-07	3.41059	-1.08926
53208215	rs111510094	1.93032e-12	-1.94386	-2.1237e-10	5.23887e-12	-2.10275	-2.1237e-10	4.71298e-09	-2.08342	-2.1237e-10
53208256	rs17089887	5.00803e-13	-2.03245	-1.26064	4.4363e-12	-1.01955	-1.24949	4.04504e-09	-0.995354	-1.2409
53208982	rs17513240	1.61277e-06	12.6513	-0.959339	3.7735e-11	1.02651	-1.15478	3.4456e-07	3.29615	-1.08762
53210195	rs117826375	2.3578e-12	-1.74381	-2.1237e-10	5.99226e-12	-1.96839	-2.1237e-10	5.38225e-09	-1.95064	-2.1237e-10
53210302	rs613872	2.48129e-12	-1.69276	-2.1237e-10	5.68144e-11	0.280931	-2.1237e-10	0.000117778	8.04281	-2.1237e-10
53212404	rs182536657	7.94948e-12	-2.58224e-10	-0.528436	2.11092e-11	-2.58224e-10	-0.709152	2.30858e-08	-2.58224e-10	-0.494527
53213326	rs12607857	5.02161e-13	-2.02851	-1.26187	4.24596e-12	-1.06207	-1.25082	3.6363e-09	-1.09916	-1.24361
53213495	rs79318721	3.17741e-11	0.85711	-2.1237e-10	6.5401e-12	-1.88091	-2.1237e-10	4.64028e-09	-2.09897	-2.1237e-10
53213887	rs658977	1.46551e-06	12.5342	-0.93805	2.85961e-11	0.736167	-1.14176	2.66701e-07	3.02366	-1.07127
53214865	rs2123392	0.00208142	20.0898	-1.23506	2.19931e-12	-1.70745	-1.26326	1.47315e-09	-1.99134	-1.255
53215142	rs12963873	1.51419e-06	12.5595	-0.930625	3.68191e-11	0.984311	-1.13715	3.33249e-07	3.24068	-1.06553
53215310	rs78908011	6.30788e-12	-2.58224e-10	-0.759742	1.92879e-11	-2.58224e-10	-0.799382	1.64636e-08	-2.58224e-10	-0.83259
53215739	rs581653	1.91557e-06	12.7916	-0.927662	4.10544e-11	1.09135	-1.13531	3.84411e-07	3.3812	-1.06323
53216373	rs117300425	2.73191e-12	-1.59654	-2.1237e-10	5.69413e-12	-2.01942	-2.1237e-10	4.7231e-09	-2.08128	-2.1237e-10
53217085	rs117637263	2.36085e-12	-1.74252	-2.1237e-10	5.82082e-12	-1.99742	-2.1237e-10	5.33362e-09	-1.95971	-2.1237e-10
53217473	rs72932738	2.3221e-12	-1.75907	-2.1237e-10	5.23624e-12	-2.10326	-2.1237e-10	4.74491e-09	-2.07667	-2.1237e-10
53218933	rs17089894	1.10715e-11	-2.58224e-10	-0.197166	3.11545e-11	-2.58224e-10	-0.319902	3.34238e-08	-2.58224e-10	-0.124475
53219936	rs113220896	3.08318e-10	3.12959	-2.1237e-10	2.59574e-11	-0.502403	-2.1237e-10	1.90048e-08	-0.689051	-2.1237e-10
53225049	rs587136	1.49159e-06	12.5173	-0.90345	4.04911e-11	1.06227	-1.12004	3.54853e-07	3.28233	-1.04437
53225637	rs682026	2.09423e-12	-1.86236	-2.1237e-10	6.27805e-12	-1.9218	-2.1237e-10	5.63531e-09	-1.90469	-2.1237e-10
53226119	rs76969677	6.00197e-12	-0.809454	-2.1237e-10	5.3453e-12	-2.08264	-2.1237e-10	5.42178e-09	-1.94332	-2.1237e-10
53226691	rs17598366	6.34729e-11	1.54907	-2.1237e-10	1.28366e-11	-1.20656	-2.1237e-10	0.00239929	11.0569	-2.1237e-10
53227648	rs584564	1.75036e-12	-2.04172	-2.1237e-10	6.96911e-12	-1.81737	-2.1237e-10	1.06929e-08	-1.26417	-2.1237e-10
53229628	rs72932743	6.41177e-10	5.00415	-1.14238	1.7576e-12	-2.04961	-1.1453	1.9104e-09	-1.92933	-1.0571
53229761	rs17598416	3.50455e-11	0.955105	-2.1237e-10	1.24789e-11	-1.23482	-2.1237e-10	6.97057e-09	-1.69205	-2.1237e-10
53229786	rs112945363	1.90655e-12	-1.95625	-2.1237e-10	5.23628e-12	-2.10325	-2.1237e-10	4.73525e-09	-2.07871	-2.1237e-10
53230650	rs66791238	2.14076e-09	6.03894	-0.971571	5.4989e-11	1.4104	-1.16213	2.18196e-07	2.84859	-1.09694
53230859	rs28607662	6.7126e-12	-0.697556	-2.1237e-10	1.25722e-11	-1.22737	-2.1237e-10	5.0454e-09	-2.01527	-2.1237e-10
53234728	rs34533676	5.20582e-12	-0.951764	-2.1237e-10	5.52167e-12	-2.05018	-2.1237e-10	4.96874e-09	-2.03058	-2.1237e-10
53238550	rs113055896	6.27941e-12	-0.764266	-2.1237e-10	7.05489e-12	-1.80514	-2.1237e-10	7.36929e-09	-1.63642	-2.1237e-10
53239287	rs56839141	1.79548e-12	-2.01627	-2.1237e-10	5.28939e-12	-2.09316	-2.1237e-10	4.66983e-09	-2.09262	-2.1237e-10
53239302	rs8098032	8.1229e-07	11.994	-0.987956	3.15986e-11	0.866072	-1.17182	2.30865e-07	2.91741	-1.10933
53239916	rs72627232	4.18087e-10	4.7015	-1.26735	1.97535e-12	-1.82673	-1.25138	1.60675e-09	-1.89435	-1.26518
53240573	rs139791423	5.69327e-12	-2.58224e-10	-0.862256	2.09405e-11	-2.58224e-10	-0.717174	1.65853e-08	-2.58224e-10	-0.825228
53242137	rs41396445	0.00100651	19.3745	-1.24632	2.0202e-12	-1.78814	-1.26752	1.41253e-09	-2.02685	-1.26152
53242178	rs138458240	5.71012e-12	-2.58224e-10	-0.859302	2.10127e-11	-2.58224e-10	-0.713732	1.66366e-08	-2.58224e-10	-0.822142
53242546	rs74509138	4.21987e-12	-1.16174	-2.1237e-10	1.31856e-11	-1.17973	-2.1237e-10	2.10205e-08	-0.588248	-2.1237e-10
53242807	rs11151167	8.04953e-12	-0.515928	-2.1237e-10	2.67878e-11	-0.470911	-2.1237e-10	6.73298e-09	-1.72673	-2.1237e-10
53247256	rs182575796	3.98826e-12	-2.58224e-10	-1.21819	1.22686e-11	-2.58224e-10	-1.25182	1.1279e-08	-2.58224e-10	-1.2108
53247701	rs146547988	5.68816e-12	-2.58224e-10	-0.863155	2.09186e-11	-2.58224e-10	-0.718222	1.65697e-08	-2.58224e-10	-0.826167
53248151	rs618869	1.65424e-12	-2.0982	-2.1237e-10	6.07012e-11	0.347104	-2.1237e-10	2.18474e-07	1.75292	-2.1237e-10
53250050	rs12456652	8.22049e-07	12.0463	-1.02829	4.70848e-11	1.28787	-1.19478	2.93849e-07	3.18861	-1.13928
53250324	rs79703067	1.02695e-11	-0.272361	-2.1237e-10	1.3161e-09	3.42357	-2.1237e-10	2.35214e-07	1.82675	-2.1237e-10
53251562	rs17598729	7.19154e-07	11.9107	-1.02641	4.41136e-11	1.22165	-1.19374	2.70871e-07	3.10581	-1.13791
53251725	rs4144686	6.29162e-07	11.7343	-0.983654	4.14943e-11	1.13599	-1.16929	2.51164e-07	2.99845	-1.10609
53252285	rs12455881	7.17805e-07	11.9107	-1.02829	4.40679e-11	1.22165	-1.19478	2.70498e-07	3.10581	-1.13928
53252388	rs599550	1.7188e-12	-2.05992	-2.1237e-10	3.14479e-11	-0.310527	-2.1237e-10	9.45111e-08	0.914973	-2.1237e-10
53252889	rs34603418	7.17805e-07	11.9107	-1.02829	4.40679e-11	1.22165	-1.19478	2.70498e-07	3.10581	-1.13928
53254028	rs75754713	1.99386e-11	0.391116	-2.1237e-10	6.65071e-12	-1.86414	-2.1237e-10	4.67029e-09	-2.09252	-2.1237e-10
53254741	rs72932757	1.28971e-09	5.59718	-1.03655	1.46041e-11	0.121745	-1.1993	2.16593e-09	-1.71558	-1.14531
53256178	rs143448554	5.56436e-12	-2.58224e-10	-0.885161	1.39475e-11	-2.58224e-10	-1.12356	1.48489e-08	-2.58224e-10	-0.935821
53257574	rs149324531	1.93561e-11	-2.58224e-10	0.361465	5.03881e-11	-2.58224e-10	0.160895	5.18871e-08	-2.58224e-10	0.315326
53258609	rs12457949	2.23426e-07	10.2261	-0.510796	4.25844e-11	0.875797	-0.883168	2.74119e-07	2.67012	-0.6903
53259146	rs13381608	1.07707e-09	5.51849	-1.13803	1.76243e-12	-2.04826	-1.14391	1.99177e-09	-1.89239	-1.05233
53260732	rs590076	0.000164303	17.5827	-1.26699	1.79939e-12	-1.9104	-1.26101	1.35719e-09	-2.06262	-1.26571
53261217	rs34556259	7.32386e-08	9.71234	-1.11241	2.32843e-11	0.626042	-1.23712	1.20038e-07	2.35252	-1.19846
53262184	rs57884215	7.62717e-08	9.75609	-1.11557	2.37464e-11	0.647088	-1.23852	1.23049e-07	2.3794	-1.20056
53264275	rs142966917	4.3854e-12	-2.58224e-10	-1.12326	1.32993e-11	-2.58224e-10	-1.17115	1.22931e-08	-2.58224e-10	-1.12471
53264343	rs596668	1.66329e-12	-2.09275	-2.1237e-10	6.33027e-11	0.389069	-2.1237e-10	2.12706e-07	1.72617	-2.1237e-10
53264346	rs66485076	7.61458e-08	9.75609	-1.11722	2.37293e-11	0.647088	-1.23924	1.22914e-07	2.3794	-1.20166
53264809	rs149703466	4.15501e-12	-2.58224e-10	-1.17723	1.42489e-11	-2.58224e-10	-1.10218	1.17272e-08	-2.58224e-10	-1.17183
53265063	rs145451952	1.67748e-12	-2.08425	-2.1237e-10	5.97701e-12	-1.97094	-2.1237e-10	5.89402e-09	-1.85981	-2.1237e-10
53267742	rs17061809	3.36142e-10	4.48134	-1.26535	2.00248e-12	-1.8273	-1.23718	1.58349e-09	-1.91994	-1.25417
53268175	rs113477183	1.29986e-11	-0.0367013	-2.1237e-10	6.69151e-12	-1.85802	-2.1237e-10	6.37982e-09	-1.7806	-2.1237e-10
53268923	rs35178579	5.60185e-08	9.45934	-1.12745	2.05003e-11	0.505157	-1.24358	1.01805e-07	2.19768	-1.20837
53269093	rs17514172	7.52523e-08	9.75609	-1.12903	2.36111e-11	0.647088	-1.24423	1.21967e-07	2.3794	-1.20939
53269352	rs34341606	8.8934e-08	9.92782	-1.13371	2.56063e-11	0.730111	-1.24613	1.35171e-07	2.48522	-1.21242
53270531	rs682245	4.19834e-12	0.0551404	-1.22199	3.5199e-12	-1.26318	-1.23725	1.34917e-08	0.196994	-1.22867
53270902	rs17514242	0.000200525	17.7817	-1.26681	1.83981e-12	-1.89797	-1.25123	1.36319e-09	-2.06581	-1.2581
53272160	rs12455205	1.07529e-07	10.0461	-1.06211	2.77507e-11	0.786998	-1.22259	1.62869e-07	2.62031	-1.16111
53273496	rs57756389	2.02905e-12	-1.89398	-2.1237e-10	5.9885e-12	-1.96902	-2.1237e-10	4.78041e-09	-2.06922	-2.1237e-10
53273614	rs635538	1.72563e-12	-2.05595	-2.1237e-10	7.6464e-12	-1.72462	-2.1237e-10	1.23983e-08	-1.11618	-2.1237e-10
53274398	rs117652372	7.05959e-12	-2.58224e-10	-0.647155	1.72146e-11	-2.58224e-10	-0.913101	1.93463e-08	-2.58224e-10	-0.671243
53276116	rs12458118	5.69271e-12	0.202462	-1.06482	3.69094e-12	-1.35114	-1.10184	1.35585e-08	0.04985	-1.07658
53276523	rs9951280	5.81816e-12	0.227498	-1.06805	3.62829e-12	-1.36533	-1.10476	1.31946e-08	0.0257903	-1.07973
53276589	rs10871582	0.000209428	17.7995	-1.24116	1.93363e-12	-1.89883	-1.20063	1.434e-09	-2.05953	-1.21374
53281244	rs2156008	4.75969e-13	-2.10309	-1.24085	3.09903e-12	-1.37002	-1.25775	4.09612e-09	-0.963422	-1.26028
53284109	rs616580	5.68547e-12	0.200915	-1.06454	3.69512e-12	-1.35026	-1.10159	1.35824e-08	0.0513455	-1.07632
53287570	rs1642313	5.54353e-12	0.200915	-1.08983	3.58827e-12	-1.35026	-1.13093	1.32317e-08	0.0513455	-1.10247
53288026	rs72932792	6.26367e-12	-0.766776	-2.1237e-10	1.3299e-11	-1.17117	-2.1237e-10	5.13917e-09	-1.99685	-2.1237e-10
53288175	rs78526562	3.61216e-12	-1.31724	-2.1237e-10	5.24417e-12	-2.10174	-2.1237e-10	4.66287e-09	-2.09411	-2.1237e-10
53289716	rs117145248	8.51659e-12	-2.58224e-10	-0.459525	2.39313e-11	-2.58224e-10	-0.58367	2.54707e-08	-2.58224e-10	-0.396214
53290877	rs118134308	4.74228e-11	1.25756	-2.1237e-10	1.11442e-11	-1.34794	-2.1237e-10	0.00137216	10.4981	-2.1237e-10
53292430	rs17514601	8.84365e-09	7.72542	-1.23951	1.7828e-12	-1.97636	-1.20431	1.39128e-09	-2.06165	-1.24187
53292908	rs8090341	4.07661e-12	-0.140562	-1.05571	5.13125e-12	-1.02665	-1.09686	1.94881e-08	0.4042	-1.06814
53293076	rs75725390	2.8632e-11	-2.58224e-10	0.752982	8.28431e-11	-2.58224e-10	0.658089	7.79393e-08	-2.58224e-10	0.722186
53294475	rs78675244	1.31888e-11	-2.58224e-10	-0.0221751	4.33825e-11	-2.58224e-10	0.0111961	3.71439e-08	-2.58224e-10	-0.0189448
53294555	rs80031234	5.01358e-12	-2.58224e-10	-0.989392	1.77581e-11	-2.58224e-10	-0.882017	1.43021e-08	-2.58224e-10	-0.973339
53294569	rs644279	3.69514e-12	-0.246347	-1.04818	4.96389e-12	-1.06658	-1.09009	2.00537e-08	0.425492	-1.06082
53295245	rs148012797	6.30793e-12	-0.759734	-2.1237e-10	2.11835e-11	-0.705639	-2.1237e-10	3.94556e-08	0.0414307	-2.1237e-10
53296840	rs150512051	3.98464e-12	-2.58224e-10	-1.21909	1.21811e-11	-2.58224e-10	-1.25897	1.12256e-08	-2.58224e-10	-1.21555
53296927	rs12457157	3.98421e-12	-0.163489	-1.05571	5.21974e-12	-1.00955	-1.09686	2.00026e-08	0.430257	-1.06814
53297991	rs17527346	4.51054e-11	1.20746	-2.1237e-10	1.08837e-11	-1.3716	-2.1237e-10	0.00124507	10.401	-2.1237e-10
53299332	rs112311990	6.05629e-11	1.50214	-2.1237e-10	1.25425e-11	-1.22973	-2.1237e-10	0.0021945	10.9677	-2.1237e-10
53299460	rs12103984	3.9244e-12	-0.178614	-1.05571	4.69203e-12	-1.11613	-1.09686	1.84187e-08	0.347764	-1.06814
53301359	rs78294462	5.77498e-11	1.45458	-2.1237e-10	1.22533e-11	-1.25307	-2.1237e-10	0.00200421	10.877	-2.1237e-10
53301432	rs190710584	5.72216e-12	-0.857195	-2.1237e-10	5.23773e-12	-2.10297	-2.1237e-10	5.67398e-09	-1.89785	-2.1237e-10
53301527	rs6566169	3.63465e-12	-0.255315	-1.05571	5.29875e-12	-0.994524	-1.09686	2.09572e-08	0.476879	-1.06814
53301794	rs111935424	9.82262e-12	-0.316854	-2.1237e-10	6.11661e-12	-1.94785	-2.1237e-10	5.74657e-09	-1.88514	-2.1237e-10
53302321	rs7236100	1.18767e-10	3.27843	-1.10281	1.87667e-12	-1.97812	-1.15124	4.76987e-09	-0.952889	-1.11854
53303150	rs77891683	3.01683e-12	-1.49733	-2.1237e-10	1.18121e-10	1.01285	-2.1237e-10	4.26377e-08	0.118995	-2.1237e-10
53303546	rs35691742	4.01219e-12	-0.163489	-1.04872	5.23532e-12	-1.00955	-1.09388	2.01308e-08	0.430257	-1.06175
53303616	rs8096777	1.0095e-10	3.10651	-1.09343	1.83964e-12	-2.00316	-1.14613	4.44663e-09	-1.03163	-1.10997
53303684	rs34733940	6.06551e-08	9.44218	-1.03077	2.25704e-11	0.549866	-1.19208	1.26952e-07	2.34697	-1.13691
53304346	rs189990017	1.82824e-12	-1.99819	-2.1237e-10	6.57718e-12	-1.87525	-2.1237e-10	4.6382e-09	-2.09942	-2.1237e-10
53304755	rs75467007	7.73443e-12	-2.58224e-10	-0.55586	1.77383e-11	-2.58224e-10	-0.883132	2.1131e-08	-2.58224e-10	-0.583004
53305311	rs72934723	2.76215e-12	-1.58553	-2.1237e-10	1.19075e-10	1.02089	-2.1237e-10	1.88432e-07	1.605	-2.1237e-10
53305735	rs12458015	3.45135e-05	15.9681	-1.21278	1.72914e-12	-2.04792	-1.16331	1.42633e-09	-2.10295	-1.17569
53306804	rs149220204	6.04423e-11	-2.58224e-10	1.50015	1.84415e-10	-2.58224e-10	1.45833	1.77942e-07	-2.58224e-10	1.54771
53309114	rs1421024	2.85253e-11	1.77868	-1.02943	3.5774e-12	-1.40757	-1.07666	1.90764e-09	-1.94484	-1.04304
53309363	rs1421025	2.92504e-11	1.81159	-1.03724	3.52319e-12	-1.41585	-1.08365	1.86934e-09	-1.95754	-1.05062
53310291	rs117296444	4.08529e-12	-2.58224e-10	-1.19415	1.35079e-11	-2.58224e-10	-1.15558	1.14899e-08	-2.58224e-10	-1.19227
53310969	rs660010	1.65327e-12	-2.09878	-2.1237e-10	3.93639e-11	-0.0860104	-2.1237e-10	1.38851e-07	1.29966	-2.1237e-10
53311001	rs76888488	5.95643e-11	1.48552	-2.1237e-10	1.24404e-11	-1.23791	-2.1237e-10	0.00212608	10.936	-2.1237e-10
53311559	rs9946669	3.39082e-11	1.90707	-0.98495	3.55086e-12	-1.45504	-1.03663	1.93223e-09	-1.97528	-0.999792
53312190	rs141239491	4.20077e-12	-2.58224e-10	-1.16627	1.3649e-11	-2.58224e-10	-1.14519	1.18915e-08	-2.58224e-10	-1.15792
53313574	rs183660124	5.7039e-12	-2.58224e-10	-0.860392	1.57186e-11	-2.58224e-10	-1.00402	1.56004e-08	-2.58224e-10	-0.886449
53314500	rs652749	1.88213e-12	-1.96914	-2.1237e-10	5.74025e-12	-2.01136	-2.1237e-10	7.94715e-09	-1.56093	-2.1237e-10
53314519	rs79526326	1.82813e-12	-1.99825	-2.1237e-10	5.91596e-12	-1.98121	-2.1237e-10	5.57282e-09	-1.91584	-2.1237e-10
53314984	rs75920120	3.86415e-12	-2.58224e-10	-1.2498	1.2141e-11	-2.58224e-10	-1.26227	1.11565e-08	-2.58224e-10	-1.22172
53315397	rs17089911	4.27947e-12	-0.106613	-1.0411	5.56066e-12	-0.95605	-1.08709	2.01607e-08	0.424356	-1.05436
53316148	rs117047105	3.95067e-12	-2.58224e-10	-1.22766	1.31178e-11	-2.58224e-10	-1.18489	1.11428e-08	-2.58224e-10	-1.22295
53316832	rs663118	2.97054e-11	1.81136	-1.02157	3.57331e-12	-1.41575	-1.06962	1.89808e-09	-1.95749	-1.03541
53316911	rs11151206	3.08168e-11	1.84438	-1.01786	3.53631e-12	-1.42949	-1.06629	1.89299e-09	-1.96378	-1.0318
53319703	rs619442	2.8988e-11	1.77564	-1.0103	3.74967e-12	-1.37524	-1.06195	1.93079e-09	-1.95201	-1.02381
53320016	rs76864171	7.76951e-12	-2.58224e-10	-0.551334	2.2987e-11	-2.58224e-10	-0.623933	2.13803e-08	-2.58224e-10	-0.571276
53320447	rs605951	2.29112e-11	1.53637	-1.00628	3.76481e-12	-1.37481	-1.05835	2.00833e-09	-1.91654	-1.0199
53320738	rs651350	1.65327e-12	-2.09878	-2.1237e-10	3.93639e-11	-0.0860104	-2.1237e-10	1.38851e-07	1.29966	-2.1237e-10
53320864	rs144886295	6.89501e-12	-0.670743	-2.1237e-10	2.31954e-11	-0.614903	-2.1237e-10	4.41341e-08	0.153489	-2.1237e-10
53321026	rs652714	1.66089e-12	-2.09419	-2.1237e-10	4.26861e-11	-0.0049859	-2.1237e-10	1.54223e-07	1.40466	-2.1237e-10
53321069	rs77057028	1.80292e-12	-2.01213	-2.1237e-10	6.33374e-12	-1.91297	-2.1237e-10	4.64898e-09	-2.0971	-2.1237e-10
53321200	rs188893333	6.55463e-12	-2.58224e-10	-0.72137	1.97014e-11	-2.58224e-10	-0.778169	1.86918e-08	-2.58224e-10	-0.705658
53321323	rs56142542	2.14747e-11	1.47576	-1.01043	3.8554e-12	-1.34732	-1.06206	2.02853e-09	-1.9025	-1.02393
53322172	rs58819658	4.0301e-12	-2.58224e-10	-1.20775	1.25014e-11	-2.58224e-10	-1.23301	1.1083e-08	-2.58224e-10	-1.22833
53322475	rs138069855	3.79584e-12	-2.58224e-10	-1.26764	1.21165e-11	-2.58224e-10	-1.26429	1.07296e-08	-2.58224e-10	-1.26074
53323367	rs9956444	2.01232e-12	-1.90225	-2.1237e-10	6.75022e-12	-1.84928	-2.1237e-10	5.01125e-09	-2.02206	-2.1237e-10
53323519	rs652447	1.91138e-11	1.35515	-1.00628	4.09645e-12	-1.29038	-1.05835	2.09844e-09	-1.87265	-1.0199
53325504	rs12964264	1.1774e-07	10.1355	-1.06082	4.36176e-11	1.21806	-1.20146	3.7403e-07	3.44429	-1.15369
53325860	rs77531971	1.66276e-12	-2.09306	-2.1237e-10	6.34119e-12	-1.91179	-2.1237e-10	5.39552e-09	-1.94818	-2.1237e-10
53325987	rs12965620	6.29401e-12	-0.761943	-2.1237e-10	7.72019e-12	-1.71502	-2.1237e-10	7.55649e-09	-1.61134	-2.1237e-10
53326575	rs12458731	2.08152e-11	1.44457	-1.01043	3.91146e-12	-1.33289	-1.06206	2.04375e-09	-1.89503	-1.02393
53326656	rs607664	2.14923e-11	1.47645	-1.0103	3.8546e-12	-1.34764	-1.06195	2.02845e-09	-1.90266	-1.02381
53327370	rs899103	2.07172e-11	1.44371	-1.01429	3.89955e-12	-1.33249	-1.06551	2.03651e-09	-1.89482	-1.02769
53328392	rs676735	2.07172e-11	1.44371	-1.01429	3.89955e-12	-1.33249	-1.06551	2.03651e-09	-1.89482	-1.02769
53329474	rs4800992	3.00025e-11	1.80605	-1.00631	3.44041e-12	-1.46489	-1.05838	1.95352e-09	-1.94418	-1.01993
53331060	rs590949	2.00205e-11	1.41407	-1.01885	3.92513e-12	-1.31858	-1.07288	2.04151e-09	-1.88755	-1.0325
53331267	rs629376	1.65752e-12	-2.09622	-2.1237e-10	4.13167e-11	-0.037592	-2.1237e-10	1.47851e-07	1.36246	-2.1237e-10
53331430	rs116960059	7.39279e-12	-0.601036	-2.1237e-10	7.11496e-12	-1.79666	-2.1237e-10	5.402e-09	-1.94698	-2.1237e-10
53332089	rs796742	2.31312e-11	1.56651	-1.02687	3.63453e-12	-1.3882	-1.08018	1.95443e-09	-1.92329	-1.04035
53332309	rs796741	2.12035e-11	1.47949	-1.02687	3.80763e-12	-1.34167	-1.08018	1.97933e-09	-1.91063	-1.04035
53332327	rs784231	1.99576e-11	1.41407	-1.022	3.92269e-12	-1.31858	-1.0735	2.03389e-09	-1.88755	-1.03624
53332518	rs150402042	4.23099e-12	-2.58224e-10	-1.15911	1.32596e-11	-2.58224e-10	-1.17414	1.19006e-08	-2.58224e-10	-1.15715
53332964	rs784229	1.92087e-11	1.38455	-1.03073	3.93824e-12	-1.30455	-1.08358	2.03293e-09	-1.88017	-1.0441
53333913	rs79476595	7.1121e-11	1.66284	-2.1237e-10	1.39476e-11	-1.12355	-2.1237e-10	0.0032678	11.3659	-2.1237e-10
53334002	rs784227	1.92943e-11	1.38455	-1.02628	3.963e-12	-1.30455	-1.07731	2.04046e-09	-1.88017	-1.0404
53334197	rs804200	1.92943e-11	1.38455	-1.02628	3.963e-12	-1.30455	-1.07731	2.04046e-09	-1.88017	-1.0404
53334404	rs631957	1.93771e-11	1.38455	-1.022	3.97811e-12	-1.30455	-1.07351	2.04896e-09	-1.88017	-1.03625
53335057	rs675637	1.92475e-11	1.38455	-1.02871	3.98016e-12	-1.30455	-1.07299	2.03679e-09	-1.88017	-1.0422
53335497	rs687902	1.93771e-11	1.38455	-1.022	3.97811e-12	-1.30455	-1.07351	2.04896e-09	-1.88017	-1.03625
53335512	rs11659764	2.06216e-12	-1.87779	-2.1237e-10	1.40425e-10	1.18581	-2.1237e-10	1.73278e-07	1.52116	-2.1237e-10
53335718	rs7245175	1.87363e-11	1.3549	-1.02598	4.02109e-12	-1.29026	-1.07704	2.05658e-09	-1.87259	-1.04011
53336479	rs591693	1.72298e-11	1.27138	-1.02628	3.92634e-12	-1.31384	-1.07731	2.08508e-09	-1.85853	-1.0404
53337484	rs372793198	4.02878e-12	-2.58224e-10	-1.20808	1.38609e-11	-2.58224e-10	-1.12979	1.12669e-08	-2.58224e-10	-1.21187
53337697	rs141599435	3.79739e-12	-2.58224e-10	-1.26723	1.22146e-11	-2.58224e-10	-1.25622	1.06643e-08	-2.58224e-10	-1.26684
53337869	rs611347	1.77705e-12	-2.02659	-2.1237e-10	5.42433e-12	-2.06796	-2.1237e-10	7.29744e-09	-1.64622	-2.1237e-10
53337912	rs62091195	1.75521e-11	0.26363	-2.1237e-10	1.78256e-11	-0.878225	-2.1237e-10	9.42414e-09	-1.39047	-2.1237e-10
53337939	rs611775	1.65915e-12	-2.09523	-2.1237e-10	4.19945e-11	-0.0213217	-2.1237e-10	1.50999e-07	1.38353	-2.1237e-10
53340504	rs639590	1.92943e-11	1.38455	-1.02628	3.963e-12	-1.30455	-1.07731	2.04046e-09	-1.88017	-1.0404
53341393	rs635474	1.87991e-11	1.35515	-1.02288	4.0152e-12	-1.29038	-1.07839	2.0602e-09	-1.87265	-1.03829
53342069	rs78460675	3.13079e-12	-1.46026	-2.1237e-10	5.24437e-12	-2.1017	-2.1237e-10	5.67498e-09	-1.89768	-2.1237e-10
53344711	rs139482268	3.87998e-12	-2.58224e-10	-1.24571	1.26033e-11	-2.58224e-10	-1.2249	1.08344e-08	-2.58224e-10	-1.25102
53345472	rs145184385	2.12486e-12	-1.84784	-2.1237e-10	7.26808e-12	-1.77537	-2.1237e-10	6.0709e-09	-1.83024	-2.1237e-10
53345495	rs71352212	1.65721e-12	-2.09641	-2.1237e-10	5.74119e-12	-2.01119	-2.1237e-10	4.83652e-09	-2.05755	-2.1237e-10
53345956	rs2111564	1.86048e-11	1.3549	-1.03302	3.98009e-12	-1.29026	-1.08729	2.04022e-09	-1.87259	-1.0481
53346365	rs668439	1.85343e-11	1.38455	-1.06646	3.81087e-12	-1.30455	-1.11646	1.96044e-09	-1.88017	-1.08041
53346739	rs75828199	6.01862e-11	1.4959	-2.1237e-10	1.25041e-11	-1.2328	-2.1237e-10	0.00216857	10.9558	-2.1237e-10
53347258	rs1031831	4.91601e-05	16.3178	-1.20875	1.83317e-12	-1.99259	-1.16022	1.46534e-09	-2.08105	-1.17061
53348537	rs78309099	4.72812e-12	-2.58224e-10	-1.04801	1.42295e-11	-2.58224e-10	-1.10354	1.294e-08	-2.58224e-10	-1.07342
53349931	rs784220	1.64707e-12	-2.10254	-2.1237e-10	3.5227e-11	-0.197046	-2.1237e-10	1.20148e-07	1.15498	-2.1237e-10
53350210	rs56096225	6.21859e-12	-0.773998	-2.1237e-10	6.11232e-12	-1.94855	-2.1237e-10	5.31717e-09	-1.9628	-2.1237e-10
53350481	rs11151224	1.96517e-11	1.41351	-1.03689	3.85688e-12	-1.31832	-1.09068	2.00268e-09	-1.88742	-1.05184
53351484	rs784219	1.88804e-12	-1.966	-2.1237e-10	5.72555e-12	-2.01392	-2.1237e-10	7.8976e-09	-1.56719	-2.1237e-10
53351969	rs141093848	3.95501e-12	-2.58224e-10	-1.22656	1.27255e-11	-2.58224e-10	-1.21525	1.08429e-08	-2.58224e-10	-1.25024
53352082	rs784218	1.64722e-12	-2.10245	-2.1237e-10	3.53815e-11	-0.19267	-2.1237e-10	1.20837e-07	1.1607	-2.1237e-10
53353598	rs181815572	4.0063e-12	-2.58224e-10	-1.21367	1.2631e-11	-2.58224e-10	-1.2227	1.13723e-08	-2.58224e-10	-1.20256
53353847	rs784217	1.94287e-11	1.41351	-1.04831	3.81858e-12	-1.31832	-1.10066	1.9807e-09	-1.88742	-1.06288
53353895	rs34183318	8.02014e-08	9.76197	-1.07121	3.55846e-11	1.02485	-1.2118	2.87327e-07	3.19374	-1.16686
53354331	rs62091211	2.53443e-11	1.73544	-1.10443	1.67094e-12	-2.09971	-1.14576	2.4851e-09	-1.6037	-1.11973
53354347	rs784216	1.75186e-11	1.38568	-1.12397	3.62593e-12	-1.30509	-1.16566	1.85444e-09	-1.88045	-1.13571
53355334	rs28646213	2.12877e-12	-1.846	-2.1237e-10	7.18777e-12	-1.78648	-2.1237e-10	5.20027e-09	-1.98503	-2.1237e-10
53358425	rs78493974	9.52269e-12	-0.347864	-2.1237e-10	8.34093e-12	-1.63768	-2.1237e-10	6.6228e-09	-1.74323	-2.1237e-10
53359473	rs12457071	3.15314e-12	-0.373805	-1.07934	5.97292e-12	-0.841061	-1.13056	2.51305e-08	0.683541	-1.0932
53359864	rs141925678	2.3144e-12	-1.76239	-2.1237e-10	6.03933e-12	-1.96057	-2.1237e-10	6.09673e-09	-1.82599	-2.1237e-10
53360558	rs8095944	2.09581e-12	-1.8616	-2.1237e-10	7.06418e-12	-1.80382	-2.1237e-10	5.14594e-09	-1.99554	-2.1237e-10
53361053	rs186979750	4.88509e-12	-2.58224e-10	-1.01535	1.64977e-11	-2.58224e-10	-0.955637	1.37555e-08	-2.58224e-10	-1.0123
53361306	rs117805759	1.01548e-11	-0.283599	-2.1237e-10	1.34863e-11	-1.15718	-2.1237e-10	8.4293e-09	-1.50203	-2.1237e-10
53363478	rs117094174	6.59525e-12	-0.715191	-2.1237e-10	6.10214e-12	-1.95022	-2.1237e-10	7.14277e-09	-1.66764	-2.1237e-10
53364338	rs75561599	4.26679e-12	-2.58224e-10	-1.15068	1.29651e-11	-2.58224e-10	-1.1966	1.17521e-08	-2.58224e-10	-1.16971
53364920	rs118034103	2.00538e-10	2.69946	-2.1237e-10	7.42855e-12	-1.75353	-2.1237e-10	1.63629e-08	-0.838727	-2.1237e-10
53365281	rs76431570	1.88685e-11	0.335953	-2.1237e-10	5.98368e-12	-1.96982	-2.1237e-10	4.62634e-09	-2.10198	-2.1237e-10
53365738	rs9946839	1.58103e-11	1.20606	-1.04693	4.20114e-12	-1.21566	-1.10784	2.09614e-09	-1.83208	-1.06156
53365938	rs2901982	2.40473e-12	-0.497151	-1.22695	5.95519e-12	-0.745359	-1.22924	2.6593e-08	0.874863	-1.22796
53367328	rs1421022	1.84994e-12	-1.98639	-2.1237e-10	5.41315e-12	-2.07003	-2.1237e-10	5.10499e-09	-2.00353	-2.1237e-10
53367853	rs72936874	2.31388e-12	-1.76261	-2.1237e-10	7.50295e-11	0.559022	-2.1237e-10	1.13737e-07	1.10014	-2.1237e-10
53368823	rs12456600	2.68072e-12	-0.543583	-1.07187	6.64648e-12	-0.735821	-1.12895	2.88753e-08	0.814879	-1.08564
53371686	rs116852645	6.74925e-12	-0.692111	-2.1237e-10	5.51251e-12	-2.05184	-2.1237e-10	4.81289e-09	-2.06245	-2.1237e-10
53373610	rs184332798	5.59132e-11	1.42226	-2.1237e-10	1.20617e-11	-1.26883	-2.1237e-10	0.0018841	10.8152	-2.1237e-10
53373759	rs371678508	5.3197e-12	-2.58224e-10	-0.930124	1.5769e-11	-2.58224e-10	-1.00081	1.52366e-08	-2.58224e-10	-0.910041
53374913	rs1642294	1.64665e-12	-2.1028	-2.1237e-10	3.16833e-11	-0.30307	-2.1237e-10	1.00321e-07	0.974632	-2.1237e-10
53375677	rs34704381	2.5278e-12	-0.563743	-1.11045	6.58729e-12	-0.716817	-1.1569	2.85959e-08	0.84261	-1.12309
53378586	rs77268215	5.20878e-13	-1.99597	-1.25781	1.92905e-12	-1.83435	-1.26749	2.17768e-09	-1.58823	-1.26726
53379992	rs11662998	2.53869e-12	-0.563743	-1.10615	6.59937e-12	-0.716817	-1.15507	2.87321e-08	0.84261	-1.11834
53381227	rs78477593	1.29032e-11	-2.58224e-10	-0.0440645	3.81962e-11	-2.58224e-10	-0.116123	3.50297e-08	-2.58224e-10	-0.077548
53381537	rs79633366	3.91396e-12	-2.58224e-10	-1.23699	1.29102e-11	-2.58224e-10	-1.20085	1.07511e-08	-2.58224e-10	-1.25874
53388018	rs190648509	3.81355e-12	-2.58224e-10	-1.26298	1.23734e-11	-2.58224e-10	-1.24331	1.07237e-08	-2.58224e-10	-1.26129
53388946	rs184484919	5.9807e-12	-2.58224e-10	-0.813004	1.74714e-11	-2.58224e-10	-0.898296	1.72232e-08	-2.58224e-10	-0.787484
53389061	rs899104	2.82511e-12	-0.450958	-1.11204	5.97266e-12	-0.81276	-1.15891	2.26517e-08	0.611876	-1.12539
53390214	rs140208480	8.18362e-12	-0.499407	-2.1237e-10	5.38411e-12	-2.07541	-2.1237e-10	5.06476e-09	-2.01144	-2.1237e-10
53391956	rs139446506	4.48205e-12	-2.58224e-10	-1.10146	1.47083e-11	-2.58224e-10	-1.07045	1.26811e-08	-2.58224e-10	-1.09363
53393895	rs784258	1.81132e-12	-2.00748	-2.1237e-10	3.52125e-11	-0.197458	-2.1237e-10	1.30364e-07	1.23658	-2.1237e-10
53394310	rs373536667	6.10383e-12	-2.58224e-10	-0.792625	1.93953e-11	-2.58224e-10	-0.793826	1.73719e-08	-2.58224e-10	-0.778887
53395072	rs147039096	1.64582e-12	-2.10331	-2.1237e-10	5.36318e-12	-2.0793	-2.1237e-10	4.94386e-09	-2.0356	-2.1237e-10
53397199	rs784257	5.05574e-12	-0.981018	-2.1237e-10	4.49335e-11	0.0463234	-2.1237e-10	4.57449e-05	7.09709	-2.1237e-10
53398626	rs784256	4.44091e-12	-1.11068	-2.1237e-10	3.74948e-11	-0.134656	-2.1237e-10	3.1325e-05	6.71843	-2.1237e-10
53398812	rs117781552	9.94778e-12	-2.58224e-10	-0.304192	2.37912e-11	-2.58224e-10	-0.589545	2.71475e-08	-2.58224e-10	-0.332458
53399129	rs77374836	3.84882e-12	-2.58224e-10	-1.25378	1.23428e-11	-2.58224e-10	-1.24578	1.0856e-08	-2.58224e-10	-1.24902
53400656	rs8097418	2.05729e-12	-1.88015	-2.1237e-10	5.97269e-12	-1.97166	-2.1237e-10	4.69831e-09	-2.08654	-2.1237e-10
53400834	rs17089925	8.60874e-13	-1.49409	-1.25726	1.48545e-12	-2.09906	-1.26408	1.39199e-09	-2.03611	-1.2669
53403228	rs784255	0.000229159	17.8465	-1.19807	3.82669e-12	-1.15182	-1.26504	2.80512e-08	0.94756	-1.24727
53403850	rs4800994	5.09039e-08	9.18176	-0.945607	3.69959e-11	0.944065	-1.09212	2.43364e-07	2.91311	-1.05229
53404694	rs813043	0.000166956	17.5599	-1.22822	3.58935e-12	-1.21358	-1.2673	2.47383e-08	0.836139	-1.26153
53404986	rs17527878	0.00023299	17.9326	-1.26764	2.29901e-12	-1.67091	-1.25547	1.42194e-08	0.287751	-1.26689
53405382	rs784254	0.000144378	17.4136	-1.22723	3.47983e-12	-1.24449	-1.26739	2.3391e-08	0.779746	-1.26114
53405564	rs36084065	1.87572e-12	-1.97255	-2.1237e-10	5.37651e-12	-2.07682	-2.1237e-10	5.04388e-09	-2.01557	-2.1237e-10
53407090	rs77190311	2.91666e-12	-1.5311	-2.1237e-10	6.311e-12	-1.91657	-2.1237e-10	4.92546e-09	-2.03933	-2.1237e-10
53407097	rs711745	0.000145588	17.4136	-1.21888	3.479e-12	-1.24449	-1.26763	2.34749e-08	0.779746	-1.25756
53408051	rs784253	6.56712e-13	-1.77041	-1.25164	2.27397e-12	-1.6774	-1.25994	2.61115e-09	-1.41001	-1.26394
53408187	rs28758902	0.00311291	20.5244	-1.2671	8.16789e-12	-0.400014	-1.25864	1.32939e-07	2.52379	-1.26764
53408661	rs75425167	2.16236e-12	-1.83034	-2.1237e-10	6.20766e-12	-1.93308	-2.1237e-10	5.32462e-09	-1.9614	-2.1237e-10
53408798	rs784252	6.51493e-13	-1.77839	-1.25164	2.25353e-12	-1.68643	-1.25994	2.5812e-09	-1.42155	-1.26394
53410025	rs117971070	6.14632e-12	-0.785689	-2.1237e-10	9.92127e-12	-1.46418	-2.1237e-10	7.03483e-09	-1.68287	-2.1237e-10
53410912	rs12458596	0.000218773	17.8611	-1.25913	2.0935e-12	-1.75258	-1.26744	1.27708e-08	0.176712	-1.2633
53412903	rs784251	3.48705e-05	15.9563	-1.19066	2.82387e-12	-1.45677	-1.26398	1.50278e-08	0.31913	-1.24297
53413423	rs784250	1.71743e-12	-2.06071	-2.1237e-10	6.38793e-12	-1.90445	-2.1237e-10	1.01187e-08	-1.31936	-2.1237e-10
53413566	rs57820851	0.00014314	17.4163	-1.23847	1.89176e-12	-1.85781	-1.26354	1.03003e-08	-0.0545746	-1.247
53415063	rs77882218	1.25553e-10	2.23119	-2.1237e-10	1.83746e-11	-0.847891	-2.1237e-10	0.00381836	11.5216	-2.1237e-10
53415185	rs139774501	2.0505e-12	-1.88346	-2.1237e-10	5.32836e-12	-2.08582	-2.1237e-10	4.7652e-09	-2.07241	-2.1237e-10
53415377	rs4800995	4.68101e-13	-2.09573	-1.26488	5.19188e-12	-0.853514	-1.25825	5.04184e-09	-0.761514	-1.25446
53416114	rs784237	2.40169e-12	-1.72537	-2.1237e-10	3.34617e-11	-0.248458	-2.1237e-10	7.58295e-08	0.694744	-2.1237e-10
53416409	rs74991938	2.11023e-12	-1.85474	-2.1237e-10	5.3988e-12	-2.07268	-2.1237e-10	4.93958e-09	-2.03646	-2.1237e-10
53416492	rs76281173	3.81187e-12	-2.58224e-10	-1.26342	1.21216e-11	-2.58224e-10	-1.26387	1.08054e-08	-2.58224e-10	-1.25369
53417248	rs78163173	2.08755e-12	-1.86555	-2.1237e-10	5.57542e-12	-2.04049	-2.1237e-10	4.67323e-09	-2.09189	-2.1237e-10
53417639	rs796743	2.45521e-12	-1.70333	-2.1237e-10	3.22948e-11	-0.283953	-2.1237e-10	7.51689e-08	0.685994	-2.1237e-10
53418082	rs7227376	5.15027e-07	10.7699	-0.219512	1.31552e-10	1.62595	-0.505407	1.6709e-06	4.16939	-0.382021
53418307	rs8099157	2.06033e-09	5.19657	-0.167489	3.76864e-11	0.337674	-0.467233	3.81234e-07	2.64415	-0.334478
53418551	rs784238	2.49359e-12	-1.68782	-2.1237e-10	3.33756e-11	-0.251035	-2.1237e-10	7.82933e-08	0.726718	-2.1237e-10
53418825	rs58541785	2.07132e-09	5.19657	-0.162172	3.78578e-11	0.337674	-0.462697	3.83105e-07	2.64415	-0.32958
53418850	rs9945725	2.72451e-10	3.51502	-0.5091	4.89804e-12	-1.95203	-0.217996	3.43821e-09	-1.98392	-0.414871
53418928	rs66669275	2.83461e-05	15.6943	-1.13586	1.82619e-12	-1.93036	-1.22627	1.01494e-08	-0.160845	-1.15549
53418985	rs56992108	2.66962e-05	15.6315	-1.13302	1.81791e-12	-1.9365	-1.22467	9.96745e-09	-0.18156	-1.15286
53419084	rs60106272	2.49716e-05	15.5618	-1.13014	1.80873e-12	-1.94319	-1.22304	9.76786e-09	-0.204444	-1.1502
53419515	rs146073806	3.82763e-12	-2.58224e-10	-1.2593	1.23857e-11	-2.58224e-10	-1.24232	1.07232e-08	-2.58224e-10	-1.26134
53419914	rs3919557	9.94647e-12	0.890666	-1.19499	5.4325e-12	-0.898668	-1.16779	2.04479e-09	-1.70593	-1.21252
53419934	rs6566219	2.6558e-10	3.48563	-0.505259	4.94423e-12	-1.94716	-0.213478	3.4376e-09	-1.98817	-0.410798
53420576	rs36059932	3.84112e-07	10.541	-0.283874	1.08792e-10	1.50321	-0.572632	1.34415e-06	4.0099	-0.440128
53421172	rs34984088	1.68857e-09	5.08774	-0.257649	3.25642e-11	0.274915	-0.550562	3.21869e-07	2.55646	-0.416061
53421368	rs74422567	2.9852e-12	-1.50788	-2.1237e-10	8.35474e-11	0.666555	-2.1237e-10	3.58933e-08	-0.0531944	-2.1237e-10
53421466	rs12959148	1.64911e-09	5.04932	-0.242867	3.22526e-11	0.252838	-0.538098	3.16334e-07	2.52554	-0.402483
53421845	rs11873199	2.98435e-10	3.51502	-0.418006	5.44958e-12	-1.95203	-0.111293	3.78628e-09	-1.98392	-0.31844
53421932	rs17528154	6.681e-12	0.142333	-0.844608	3.09955e-12	-1.923	-0.704608	2.17542e-09	-2.07897	-0.777553
53422092	rs12455055	2.19332e-05	15.4299	-1.12793	1.78953e-12	-1.95553	-1.22137	9.37507e-09	-0.247539	-1.14815
53422145	rs113863887	3.16616e-11	0.853562	-2.1237e-10	4.30174e-11	0.0027464	-2.1237e-10	1.44193e-08	-0.965178	-2.1237e-10
53422618	rs11665413	3.05882e-05	15.7636	-1.12897	1.76566e-12	-1.96836	-1.22197	9.67343e-09	-0.215245	-1.14912
53422639	rs56161077	1.66526e-09	5.04932	-0.233121	3.2519e-11	0.252838	-0.529871	3.1918e-07	2.52554	-0.393527
53422724	rs17600287	1.75659e-09	5.08774	-0.218154	3.36681e-11	0.274915	-0.517223	3.33767e-07	2.55646	-0.379764
53422907	rs784234	2.59361e-12	-1.64849	-2.1237e-10	7.53029e-11	0.56266	-2.1237e-10	1.43231e-07	1.33071	-2.1237e-10
53423144	rs784235	2.73125e-12	-1.59678	-2.1237e-10	8.51769e-11	0.685872	-2.1237e-10	1.64697e-07	1.47036	-2.1237e-10
53423515	rs138658189	6.12182e-11	1.5129	-2.1237e-10	2.27236e-11	-0.635455	-2.1237e-10	4.91351e-08	0.26083	-2.1237e-10
53424246	rs784233	7.16369e-13	-1.68882	-1.24628	2.52075e-12	-1.5857	-1.24861	2.94336e-09	-1.29425	-1.25994
53424358	rs4800996	4.95961e-13	-2.03584	-1.26696	4.92808e-12	-0.897842	-1.26607	5.62865e-09	-0.644776	-1.2611
53424848	rs35554103	1.64361e-09	4.97623	-0.173119	3.25202e-11	0.21097	-0.487969	3.17193e-07	2.46678	-0.341014
53424880	rs61269817	3.86265e-11	2.2656	-1.2132	1.51707e-12	-2.08216	-1.25992	1.34624e-09	-2.09977	-1.23666
53425305	rs11876635	2.89266e-05	15.6937	-1.11492	1.76617e-12	-1.97437	-1.21567	9.5719e-09	-0.237923	-1.13699
53425534	rs56027712	1.34078e-09	4.78318	-0.183718	3.03708e-11	0.151533	-0.49691	2.46553e-07	2.2246	-0.350764
53425670	rs3745044	4.95961e-13	-2.03584	-1.26696	4.92808e-12	-0.897842	-1.26607	5.62865e-09	-0.644776	-1.2611
53425751	rs28525036	3.71631e-10	3.67255	-0.356194	5.66656e-12	-1.98491	-0.0393635	4.12425e-09	-1.96369	-0.253168
53425763	rs28600976	3.17264e-10	3.48563	-0.32744	6.08409e-12	-1.94716	-0.00602045	4.14842e-09	-1.98817	-0.222846
53426442	rs12456049	0.000117408	16.9188	-0.939225	6.93895e-12	-0.678593	-1.14312	3.12589e-07	3.15538	-1.04424
53426627	rs12456612	7.80953e-05	16.5056	-0.933683	5.90071e-12	-0.843024	-1.14076	2.40825e-07	2.88942	-1.0391
53426929	rs56285026	9.07803e-06	14.5745	-1.15466	3.26791e-12	-1.32574	-1.24897	6.62418e-08	1.76737	-1.2078
53427481	rs784232	2.42013e-12	-1.71772	-2.1237e-10	3.81978e-11	-0.116082	-2.1237e-10	7.04636e-08	0.621353	-2.1237e-10
53427591	rs9959943	5.77939e-05	16.3407	-1.06983	5.53274e-12	-0.83019	-1.21799	2.11912e-07	2.86633	-1.1439
53427979	rs9957855	5.76659e-05	16.3407	-1.07204	5.52661e-12	-0.83019	-1.21909	2.11541e-07	2.86633	-1.14565
53428085	rs12956282	5.76659e-05	16.3407	-1.07204	5.52661e-12	-0.83019	-1.21909	2.11541e-07	2.86633	-1.14565
53428294	rs12960151	5.40128e-05	16.2752	-1.07204	5.43264e-12	-0.847341	-1.21909	2.04481e-07	2.83238	-1.14565
53428347	rs17089932	5.53072e-11	1.96857	-0.557205	4.13865e-12	-2.05818	-0.280313	4.00967e-09	-1.77409	-0.470945
53428905	rs1421023	4.55998e-05	16.1108	-1.07693	5.4908e-12	-0.834274	-1.22151	1.99127e-07	2.8097	-1.1495
53429433	rs4800997	3.02738e-10	3.55839	-0.447067	1.48093e-11	-0.349944	-0.713657	9.51652e-08	1.50004	-0.578173
53429655	rs4800998	5.22631e-08	8.74212	-0.479614	3.95385e-11	0.666166	-0.74775	3.4777e-07	2.82677	-0.60897
53429699	rs1642295	9.82331e-13	-1.59354	-1.02583	3.52572e-12	-1.4521	-1.04667	3.69155e-09	-1.25601	-1.07169
53429841	rs4800933	2.71668e-08	8.15753	-0.549321	5.23674e-11	0.99539	-0.795965	3.66989e-07	2.9424	-0.670807
53429879	rs4800999	2.41418e-08	8.01817	-0.52801	2.67547e-11	0.306517	-0.778666	2.05431e-07	2.34274	-0.651368
53430391	rs9960987	7.03968e-12	0.0646466	-0.714625	3.61075e-12	-1.92709	-0.547859	4.90181e-09	-1.40433	-0.639805
53430616	rs117575272	4.94364e-12	-2.58224e-10	-1.00344	1.51434e-11	-2.58224e-10	-1.04129	1.39099e-08	-2.58224e-10	-1.00114
53431951	rs59355765	5.25515e-12	0.177012	-1.11935	2.58707e-12	-1.76339	-1.04495	3.52826e-09	-1.29252	-1.08042
53432288	rs12327494	6.6586e-08	9.26094	-0.756229	2.91238e-12	-1.72959	-0.960304	2.06454e-08	0.251608	-0.857858
53432476	rs754882	1.42792e-07	10.0525	-0.784942	3.40287e-12	-1.55697	-0.977275	3.06061e-08	0.671213	-0.883757
53432839	rs784239	1.08399e-12	-1.72574	-0.795149	3.76026e-12	-1.56149	-0.872878	4.42439e-09	-1.28973	-0.856879
53432989	rs117728775	1.87486e-12	-1.97301	-2.1237e-10	5.62733e-12	-2.03122	-2.1237e-10	4.65898e-09	-2.09495	-2.1237e-10
53434122	rs784240	1.09607e-12	-1.70484	-0.804967	3.83855e-12	-1.53652	-0.877249	4.52153e-09	-1.25919	-0.865705
53435400	rs12968519	1.31322e-07	9.89071	-0.706846	3.42495e-12	-1.60601	-0.921766	3.0108e-08	0.584579	-0.813534
53435469	rs12326693	1.32211e-07	9.89071	-0.700099	3.42782e-12	-1.60601	-0.920926	3.03207e-08	0.584579	-0.806493
53436104	rs12326688	1.37195e-07	9.93843	-0.710818	3.44775e-12	-1.59625	-0.924883	3.06867e-08	0.607193	-0.817107
53436678	rs784241	1.08546e-12	-1.70898	-0.810554	3.80008e-12	-1.54146	-0.88238	4.47099e-09	-1.26522	-0.870912
53437005	rs149883618	1.00976e-10	2.01335	-2.1237e-10	3.10039e-11	-0.324747	-2.1237e-10	1.73096e-08	-0.782484	-2.1237e-10
53437203	rs784242	2.79818e-07	11.1832	-1.24288	5.94581e-12	-0.759252	-1.21692	1.07033e-07	2.27822	-1.23883
53437249	rs71352214	1.44603e-07	9.99103	-0.710818	3.48532e-12	-1.58541	-0.924883	3.1463e-08	0.632176	-0.817107
53437295	rs539917861	7.43191e-12	-2.58224e-10	-0.595759	2.44158e-11	-2.58224e-10	-0.563627	2.08819e-08	-2.58224e-10	-0.594863
53437659	rs72932563	3.86069e-11	1.05189	-2.1237e-10	6.46879e-12	-1.89187	-2.1237e-10	8.29773e-09	-1.51776	-2.1237e-10
53439036	rs1362781	1.57755e-07	10.0389	-0.671679	3.63047e-12	-1.57546	-0.894033	3.33445e-08	0.654985	-0.781834
53439589	rs784243	9.78875e-13	-1.74905	-0.873841	3.43269e-12	-1.58949	-0.936024	3.97572e-09	-1.32413	-0.929412
53440175	rs12967215	9.85982e-13	-1.43359	-1.18207	1.62854e-12	-2.10326	-1.16791	1.44339e-09	-2.09884	-1.16791
53440604	rs12455906	8.62427e-08	9.49345	-0.730069	3.11016e-12	-1.68424	-0.939951	2.44741e-08	0.398277	-0.834407
53441164	rs7244737	7.41008e-05	16.6028	-1.08344	4.98663e-12	-0.929681	-1.22242	2.1218e-07	2.87765	-1.15396
53441383	rs72932565	2.02571e-12	-1.70736	-0.188264	1.65216e-11	-0.380803	-0.573386	5.14445e-09	-1.70771	-0.288118
53441506	rs17600763	9.59378e-08	9.59217	-0.722253	3.18903e-12	-1.6653	-0.933843	2.58057e-08	0.444239	-0.827388
53441615	rs17528693	6.89094e-12	-0.671334	-2.1237e-10	1.31893e-11	-1.17946	-2.1237e-10	6.1914e-09	-1.81058	-2.1237e-10
53442049	rs2306163	1.40957e-09	5.34892	-0.699422	2.45006e-12	-1.94682	-0.91593	1.40052e-08	-0.187465	-0.80685
53442108	rs2306164	9.1187e-05	16.8079	-1.08102	5.25797e-12	-0.877895	-1.22122	2.36375e-07	2.98374	-1.15206
53442117	rs3816653	1.46676e-09	5.38869	-0.699422	2.46434e-12	-1.94101	-0.91593	1.42909e-08	-0.167272	-0.80685
53442119	rs189973157	1.64635e-12	-2.10298	-2.1237e-10	7.96276e-12	-1.68408	-2.1237e-10	5.01846e-09	-2.02062	-2.1237e-10
53442480	rs139339362	1.79466e-12	-2.01673	-2.1237e-10	5.85863e-12	-1.99094	-2.1237e-10	4.62302e-09	-2.1027	-2.1237e-10
53443429	rs931040	2.594e-12	-1.64834	-2.1237e-10	3.91605e-11	-0.0911916	-2.1237e-10	7.7227e-08	0.713005	-2.1237e-10
53443580	rs931041	5.71687e-10	4.50627	-0.759221	5.98697e-12	-1.44779	-0.52148	9.65761e-09	-0.68013	-0.685868
53443889	rs17536	1.05944e-11	0.578209	-0.819422	4.06688e-12	-1.76117	-0.594811	5.94414e-09	-1.10094	-0.750397
53443931	rs12969473	1.07579e-07	9.69128	-0.706846	3.29084e-12	-1.64595	-0.921766	2.74076e-08	0.49061	-0.813534
53443943	rs73494715	1.06225e-11	0.583935	-0.822506	4.14203e-12	-1.73908	-0.598591	6.39202e-09	-1.02498	-0.753711
53443978	rs17528	1.05309e-11	0.578209	-0.825441	4.03698e-12	-1.76117	-0.60219	5.90582e-09	-1.10094	-0.756865
53444123	rs12965363	1.99274e-07	10.8554	-1.25448	5.27945e-12	-0.862131	-1.23291	8.76353e-08	2.09082	-1.25138
53445930	rs6566233	0.00101674	19.3388	-1.20052	1.7517e-11	0.228859	-1.12455	2.35837e-06	5.3165	-1.18451
53446374	rs2861344	0.00115638	19.4888	-1.22175	1.77502e-11	0.278476	-1.16094	2.51721e-06	5.40479	-1.20763
53446514	rs12961717	1.89267e-09	5.36311	-0.418906	3.31489e-12	-1.88029	-0.680145	1.94739e-08	-0.0757849	-0.588884
53447005	rs2126786	2.88821e-12	-1.54091	-2.1237e-10	4.89644e-11	0.132234	-2.1237e-10	1.20552e-07	1.15834	-2.1237e-10
53447246	rs62091221	1.25601e-09	5.29267	-0.758512	7.79306e-12	-1.185	-0.520621	1.4087e-08	-0.30338	-0.68511
53447690	rs9952704	1.36191e-09	5.31898	-0.703881	8.40145e-12	-1.17571	-0.45474	1.51287e-08	-0.290384	-0.62677
53448395	rs9947593	2.88821e-12	-1.54091	-2.1237e-10	4.89644e-11	0.132234	-2.1237e-10	1.20552e-07	1.15834	-2.1237e-10
53449667	rs8097498	4.58299e-06	13.4279	-0.691558	2.07363e-12	-2.07192	-0.957639	6.29274e-09	-0.940549	-0.853799
53450864	rs72932578	2.65859e-12	-1.62375	-2.1237e-10	5.59548e-11	0.265685	-2.1237e-10	5.46127e-08	0.366522	-2.1237e-10
53452144	rs28719468	1.08411e-11	0.415724	-0.633921	4.73405e-12	-1.83294	-0.371143	6.51151e-09	-1.20786	-0.552314
53452446	rs9951562	8.05696e-10	4.80849	-0.718326	6.68973e-12	-1.38618	-0.472105	1.13817e-08	-0.559557	-0.642177
53453113	rs9952111	9.6918e-12	0.379461	-0.709722	4.27325e-12	-1.84473	-0.461758	5.8786e-09	-1.22943	-0.632999
53453353	rs72932579	2.34465e-06	13.3273	-1.26119	6.03915e-10	3.90805	-1.26348	8.07941e-05	8.91636	-1.25044
53453575	rs7245109	8.08399e-10	4.80849	-0.714977	6.71675e-12	-1.38618	-0.468075	1.14225e-08	-0.559557	-0.638604
53454041	rs56056732	3.59721e-07	10.8026	-0.611046	4.43688e-12	-1.43061	-0.838298	4.60544e-08	0.955212	-0.759133
53454066	rs56152138	3.39352e-07	10.7533	-0.620027	4.35565e-12	-1.44183	-0.845554	4.46094e-08	0.931233	-0.767032
53454369	rs4996482	3.02008e-09	6.04014	-0.62864	3.00017e-12	-1.80769	-0.852502	1.98833e-08	0.130736	-0.774602
53454774	rs7235891	0.00154377	19.7968	-1.24085	2.05604e-11	0.45418	-1.18967	2.84847e-06	5.54264	-1.22185
53455204	rs899100	3.27931e-09	6.10879	-0.614945	3.128e-12	-1.77702	-0.841449	2.23307e-08	0.234779	-0.762563
53455231	rs899101	3.57944e-09	6.19636	-0.614945	3.18368e-12	-1.75937	-0.841449	2.34014e-08	0.281615	-0.762563
53455296	rs75893975	4.28343e-12	-2.58224e-10	-1.14679	1.43568e-11	-2.58224e-10	-1.09464	1.22032e-08	-2.58224e-10	-1.13205
53455329	rs899102	0.000201531	17.5494	-1.02954	7.1751e-12	-0.597537	-1.19071	3.76269e-07	3.42363	-1.12707
53455685	rs11151321	3.0247e-09	6.00449	-0.591465	3.41141e-12	-1.7093	-0.822436	3.08035e-08	0.535766	-0.741883
53455923	rs12455398	1.04176e-11	0.292344	-0.550387	2.44073e-12	-2.05896	-0.807607	2.62747e-09	-1.95995	-0.707774
53456476	rs12456030	8.56661e-12	0.379235	-0.832905	2.24032e-12	-2.0816	-0.870634	1.95513e-09	-2.10307	-0.860217
53456562	rs77480825	4.73108e-12	-2.58224e-10	-1.04739	1.40711e-11	-2.58224e-10	-1.11474	1.32433e-08	-2.58224e-10	-1.05025
53456661	rs2169688	8.78102e-12	0.403956	-0.832905	2.2353e-12	-2.08385	-0.870634	1.95478e-09	-2.10325	-0.860217
53456685	rs2169687	8.78102e-12	0.403956	-0.832905	2.2353e-12	-2.08385	-0.870634	1.95478e-09	-2.10325	-0.860217
53456801	rs2126788	2.91648e-12	-1.53116	-2.1237e-10	4.57256e-11	0.0637981	-2.1237e-10	9.36524e-08	0.905846	-2.1237e-10
53456943	rs4801000	4.28673e-05	16.2396	-1.26756	1.79457e-12	-1.91468	-1.25942	1.19559e-08	0.111063	-1.26358
53457430	rs62091222	3.40733e-11	0.926972	-2.1237e-10	5.69138e-11	0.282679	-2.1237e-10	1.94403e-08	-0.666397	-2.1237e-10
53457462	rs4455053	9.00193e-12	0.428802	-0.832905	2.23056e-12	-2.08597	-0.870634	1.95467e-09	-2.10331	-0.860217
53457502	rs7226741	1.04347e-09	5.02405	-0.675285	7.55917e-12	-1.31562	-0.420474	1.32055e-08	-0.45681	-0.596304
53457522	rs2861345	8.78102e-12	0.403956	-0.832905	2.2353e-12	-2.08385	-0.870634	1.95478e-09	-2.10325	-0.860217
53458456	rs922394	7.45137e-12	0.259909	-0.853053	2.22586e-12	-2.06884	-0.889877	1.92246e-09	-2.10043	-0.879714
53458806	rs7233731	9.40771e-13	-1.76066	-0.901941	3.18806e-12	-1.60349	-0.995959	3.81793e-09	-1.34138	-0.952653
53458908	rs13313612	1.76196e-09	5.47626	-0.603623	2.85922e-12	-1.89295	-0.815358	1.6189e-08	-0.0968181	-0.752597
53459057	rs8090270	7.41355e-12	0.259909	-0.85814	2.21507e-12	-2.06884	-0.894733	1.91302e-09	-2.10043	-0.884635
53459905	rs1382119	6.9113e-05	16.7173	-1.26763	2.151e-12	-1.73148	-1.26145	1.75449e-08	0.495983	-1.26496
53460035	rs2086066	9.40057e-13	-1.75294	-0.910415	3.20627e-12	-1.59418	-0.999573	3.83287e-09	-1.3299	-0.960232
53460058	rs5009456	6.91691e-05	16.7173	-1.26682	2.1639e-12	-1.73148	-1.25547	1.76201e-08	0.495983	-1.26069
53461123	rs958714	7.38282e-12	0.275292	-0.877678	2.1599e-12	-2.07543	-0.913366	1.87658e-09	-2.10077	-0.903522
53461251	rs75363678	9.35883e-13	-1.75294	-0.914866	3.19394e-12	-1.59418	-1.00343	3.81708e-09	-1.3299	-0.964359
53461638	rs78563479	3.9871e-12	-2.58224e-10	-1.21848	1.29539e-11	-2.58224e-10	-1.19746	1.11412e-08	-2.58224e-10	-1.22309
53461871	rs1382118	6.22146e-13	-1.99069	-1.08543	3.79002e-12	-1.27575	-1.15074	4.84566e-09	-0.937904	-1.11776
53461945	rs1382117	7.67397e-12	0.323801	-0.887509	2.12913e-12	-2.08041	-0.922733	1.85637e-09	-2.1021	-0.913019
53462053	rs77003123	2.94896e-12	-1.52009	-2.1237e-10	9.50222e-12	-1.50733	-2.1237e-10	1.09645e-08	-1.23908	-2.1237e-10
53462608	rs2126787	2.84401e-12	-1.55633	-2.1237e-10	4.16966e-11	-0.0284393	-2.1237e-10	8.97807e-08	0.863626	-2.1237e-10
53462888	rs12606831	3.82326e-12	-2.58224e-10	-1.26044	1.22291e-11	-2.58224e-10	-1.25504	1.07641e-08	-2.58224e-10	-1.25753
53463114	rs11151327	3.20073e-05	15.947	-1.26711	2.00084e-12	-1.80109	-1.2642	1.54916e-08	0.373189	-1.26663
53463618	rs8091837	2.64569e-12	-0.387208	-1.2414	2.07732e-12	-1.84527	-1.18252	1.69633e-09	-1.88526	-1.22002
53463661	rs3943320	3.65429e-05	16.0797	-1.26723	1.76789e-12	-1.92448	-1.26459	1.10965e-08	0.039319	-1.26643
53463912	rs35968451	2.71507e-09	5.85285	-0.547819	3.20061e-12	-1.82641	-0.769107	2.06887e-08	0.0991584	-0.703316
53464191	rs80249394	3.9888e-12	-2.58224e-10	-1.21805	1.25783e-11	-2.58224e-10	-1.22689	1.13997e-08	-2.58224e-10	-1.20015
53464767	rs1031830	7.71939e-12	0.275292	-0.833099	2.24672e-12	-2.07543	-0.873955	1.96135e-09	-2.10077	-0.859338
53464917	rs1031829	3.06424e-12	-1.48174	-2.1237e-10	4.25417e-11	-0.00837489	-2.1237e-10	1.04703e-07	1.01738	-2.1237e-10
53468190	rs146615282	1.46295e-11	-2.58224e-10	0.081497	3.98483e-11	-2.58224e-10	-0.0737786	4.01706e-08	-2.58224e-10	0.0593915
53468526	rs140279447	2.21041e-08	7.92439	-0.522413	3.27219e-12	-1.74501	-0.828394	8.22644e-09	-0.914849	-0.611542
53470386	rs184658902	5.78195e-12	-2.58224e-10	-0.8468	1.73723e-11	-2.58224e-10	-0.903983	1.6597e-08	-2.58224e-10	-0.824521
53470986	rs58318242	1.99843e-08	7.8295	-0.528337	3.20003e-12	-1.76276	-0.83294	7.91908e-09	-0.947369	-0.6171
53471187	rs67526282	2.08729e-08	7.87938	-0.53472	3.21413e-12	-1.75347	-0.837831	8.00725e-09	-0.93031	-0.623087
53472610	rs34771881	5.6046e-10	4.55149	-0.824272	2.28926e-12	-1.98959	-0.941038	1.29733e-08	-0.130959	-0.939892
53472722	rs4603647	1.78291e-08	7.73508	-0.548036	3.09809e-12	-1.78006	-0.848014	7.52886e-09	-0.979431	-0.635571
53473423	rs11151343	1.97189e-08	7.8295	-0.54171	3.16743e-12	-1.76276	-0.84318	7.82039e-09	-0.947369	-0.629641
53473477	rs12605940	1.87364e-08	7.78472	-0.548036	3.12625e-12	-1.77101	-0.848014	7.65654e-09	-0.962613	-0.635571
53473528	rs12605499	1.78291e-08	7.73508	-0.548036	3.09809e-12	-1.78006	-0.848014	7.52886e-09	-0.979431	-0.635571
53473964	rs143154030	6.12792e-12	-2.58224e-10	-0.788687	2.11177e-11	-2.58224e-10	-0.708747	1.77931e-08	-2.58224e-10	-0.754935
53475163	rs12606645	1.91178e-08	7.78472	-0.527885	3.17483e-12	-1.77101	-0.832593	7.80259e-09	-0.962613	-0.616676
53475165	rs2221526	6.51433e-13	-1.96314	-1.06698	1.63001e-12	-2.10324	-1.16703	2.18284e-09	-1.80583	-1.04729
53477697	rs79849041	3.63478e-10	3.29418	-2.1237e-10	8.89804e-12	-1.57303	-2.1237e-10	1.7654e-08	-0.762782	-2.1237e-10
53477784	rs12455722	7.79641e-10	4.79888	-0.741587	2.54465e-12	-1.95529	-0.86957	1.59616e-08	0.00475027	-0.868306
53477819	rs1477942	1.64267e-08	7.54765	-0.442526	3.21958e-12	-1.8133	-0.776312	7.80083e-09	-1.04218	-0.537331
53478119	rs17601129	1.00777e-10	2.01136	-2.1237e-10	1.20466e-11	-1.27008	-2.1237e-10	7.11827e-09	-1.67108	-2.1237e-10
53478145	rs74901282	5.6562e-12	-2.58224e-10	-0.868789	1.46409e-11	-2.58224e-10	-1.07504	1.55371e-08	-2.58224e-10	-0.890511
53480206	rs1531519	1.82059e-12	-0.738176	-1.2642	8.18269e-12	-0.38943	-1.26741	1.17305e-08	0.0895473	-1.2611
53480350	rs150134856	5.04497e-12	-2.58224e-10	-0.983149	1.65855e-11	-2.58224e-10	-0.950331	1.42083e-08	-2.58224e-10	-0.979917
53480368	rs1531518	6.61638e-08	9.76534	-1.26699	4.70451e-11	1.33629	-1.24405	3.93174e-08	1.30031	-1.26239
53480458	rs138609960	8.62049e-12	-2.58224e-10	-0.4474	2.40627e-11	-2.58224e-10	-0.578196	2.46596e-08	-2.58224e-10	-0.428579
53480756	rs1532897	2.70214e-12	-0.343604	-1.26389	2.21297e-12	-1.75715	-1.20738	1.39732e-09	-2.03785	-1.26133
53480902	rs1532896	2.51618e-12	-0.412627	-1.26617	2.12421e-12	-1.78737	-1.21809	1.37533e-09	-2.05061	-1.26444
53482756	rs71352216	1.6539e-12	-2.09841	-2.1237e-10	7.38264e-12	-1.75973	-2.1237e-10	5.79318e-09	-1.87706	-2.1237e-10
53483103	rs7244531	4.84205e-08	9.44612	-1.25999	4.38526e-11	1.24517	-1.22319	3.67311e-08	1.21998	-1.2501
53483151	rs148795643	2.35411e-12	-1.74538	-2.1237e-10	9.58623e-12	-1.49853	-2.1237e-10	6.26041e-09	-1.7995	-2.1237e-10
53483269	rs62091246	4.96314e-08	9.44612	-1.23528	4.57653e-11	1.24517	-1.1805	3.79563e-08	1.21998	-1.21729
53484069	rs804295	7.89284e-11	3.03376	-1.26676	8.54002e-12	-0.350255	-1.26384	1.49958e-08	0.339257	-1.26523
53485445	rs12455831	3.25009e-12	-0.453307	-0.969552	2.85293e-12	-2.03931	-0.671202	1.75055e-09	-2.09652	-0.977299
53486724	rs72627233	1.97102e-12	-0.662079	-1.26091	2.05829e-12	-1.84025	-1.19673	1.3678e-09	-2.06295	-1.25759
53487231	rs9956897	2.29149e-12	-0.510209	-1.26213	2.07362e-12	-1.82873	-1.20083	1.36071e-09	-2.06664	-1.2591
53487462	rs9944650	2.25393e-12	-0.526734	-1.26213	2.0595e-12	-1.83557	-1.20083	1.35735e-09	-2.06911	-1.2591
53487620	rs11151358	7.75898e-11	2.41539	-0.665499	5.00372e-12	-1.88564	-0.263042	3.18897e-09	-1.79751	-0.676532
53488922	rs72627234	1.9105e-12	-0.69342	-1.26076	2.03576e-12	-1.85354	-1.19445	1.3612e-09	-2.06805	-1.25733
53489366	rs8085454	2.40459e-08	8.73111	-1.24493	3.07863e-11	0.865442	-1.19723	2.56833e-08	0.841728	-1.22963
53491424	rs72934520	2.66168e-10	4.24954	-1.26696	5.26212e-11	1.46837	-1.26411	4.18276e-08	1.36367	-1.26386
53491749	rs812738	1.81731e-08	8.43048	-1.22433	4.28396e-11	1.16163	-1.16303	2.92518e-08	0.946012	-1.20381
53494075	rs17601312	1.36776e-08	8.16673	-1.24476	2.99601e-11	0.837583	-1.19658	2.21613e-08	0.693916	-1.22931
53494326	rs12605144	5.99463e-13	-2.10282	-1.01044	2.88469e-12	-1.8648	-0.834648	2.31371e-09	-1.80844	-0.986446
53494672	rs12605336	2.08421e-12	-0.605834	-1.26132	2.13035e-12	-1.80452	-1.19806	1.36222e-09	-2.06654	-1.25809
53494964	rs9636056	2.02064e-12	-0.636201	-1.26193	2.09752e-12	-1.81799	-1.20011	1.35491e-09	-2.07117	-1.25884
53494969	rs784330	4.60942e-11	2.48528	-1.25614	7.42149e-12	-0.486919	-1.26756	1.28464e-08	0.170818	-1.2515
53495329	rs9319731	1.86634e-12	-0.713054	-1.26451	2.00899e-12	-1.85131	-1.20992	1.33635e-09	-2.08166	-1.26214
53495479	rs3105602	4.45419e-11	2.45103	-1.25614	7.27231e-12	-0.507225	-1.26756	1.25405e-08	0.146721	-1.2515
53498114	rs12605156	1.95661e-12	-0.667824	-1.2625	2.06448e-12	-1.83184	-1.20214	1.34781e-09	-2.0757	-1.25956
53501023	rs1553597	1.20775e-08	8.03757	-1.24001	3.05813e-11	0.849901	-1.18837	2.17598e-08	0.669545	-1.22323
53502108	rs148967995	2.73049e-12	-1.59706	-2.1237e-10	1.75375e-11	-0.894516	-2.1237e-10	1.60304e-08	-0.85926	-2.1237e-10
53502563	rs117387607	7.95381e-11	1.77469	-2.1237e-10	7.52168e-12	-1.74107	-2.1237e-10	1.19338e-08	-1.15437	-2.1237e-10
53502996	rs9959500	1.37718e-12	-1.01868	-1.26282	1.78463e-12	-1.97793	-1.20172	1.3115e-09	-2.10251	-1.26006
53503720	rs57984515	1.45822e-12	-0.965356	-1.25897	1.84132e-12	-1.95938	-1.189	1.32038e-09	-2.10045	-1.25537
53503803	rs117484606	1.12103e-11	-0.184711	-2.1237e-10	6.03346e-12	-1.96154	-2.1237e-10	7.41527e-09	-1.6302	-2.1237e-10
53505016	rs7242862	4.33078e-12	0.0892342	-1.22503	1.64857e-12	-2.10314	-1.15582	1.34469e-09	-2.10057	-1.23701
53505198	rs7233695	1.76307e-11	1.53428	-1.26618	1.58281e-12	-2.03968	-1.25998	1.31309e-09	-2.10178	-1.25958
53505340	rs1506630	1.33042e-12	-1.06162	-1.25443	1.74964e-12	-2.01	-1.18945	1.32372e-09	-2.10303	-1.25027
53505388	rs34712402	2.2328e-12	-1.79828	-2.1237e-10	7.48474e-12	-1.74599	-2.1237e-10	6.50298e-09	-1.76148	-2.1237e-10
53505462	rs146177328	1.69044e-12	-2.07655	-2.1237e-10	5.33454e-12	-2.08466	-2.1237e-10	5.03799e-09	-2.01674	-2.1237e-10
53506030	rs11151372	3.01519e-11	1.99531	-1.1906	3.06072e-11	0.708697	-1.04632	1.68546e-08	0.376437	-1.18556
53506067	rs117889379	4.18135e-12	-2.58224e-10	-1.17091	1.21932e-11	-2.58224e-10	-1.25798	1.16393e-08	-2.58224e-10	-1.17936
53506376	rs12455051	1.30677e-12	-1.07559	-1.25839	1.73978e-12	-2.01043	-1.19467	1.31802e-09	-2.10329	-1.25432
53506971	rs937831	3.03322e-11	1.99531	-1.18464	3.09157e-11	0.708697	-1.03629	1.69586e-08	0.376437	-1.17941
53507024	rs118125340	1.69368e-12	-2.07464	-2.1237e-10	5.88321e-12	-1.98676	-2.1237e-10	7.46628e-09	-1.62335	-2.1237e-10
53508059	rs8095075	1.06454e-11	-0.236412	-2.1237e-10	5.74651e-11	0.292319	-2.1237e-10	8.41131e-08	0.798419	-2.1237e-10
53508224	rs2862256	1.47256e-12	-0.958531	-1.25601	1.80318e-12	-1.98109	-1.18821	1.32456e-09	-2.10117	-1.25149
53508273	rs9955295	1.37986e-12	-1.02536	-1.2542	1.79957e-12	-1.98772	-1.18359	1.32524e-09	-2.10278	-1.24937
53508409	rs1814777	1.47256e-12	-0.958531	-1.25601	1.80318e-12	-1.98109	-1.18821	1.32456e-09	-2.10117	-1.25149
53508754	rs12604708	5.05804e-13	-2.10181	-1.18134	2.26399e-12	-1.92046	-1.02127	1.81329e-09	-1.87075	-1.16785
53509541	rs186809953	4.00716e-12	-2.58224e-10	-1.21346	1.3317e-11	-2.58224e-10	-1.16982	1.13646e-08	-2.58224e-10	-1.20324
53509957	rs62091249	1.07521e-08	7.92807	-1.24676	2.70238e-11	0.74968	-1.21182	1.82853e-08	0.50385	-1.2315
53510307	rs12455625	3.64325e-12	-0.0770882	-1.23158	1.63113e-12	-2.10276	-1.16683	1.33327e-09	-2.10331	-1.2428
53510583	rs111957075	5.50261e-12	-2.58224e-10	-0.89632	1.73935e-11	-2.58224e-10	-0.902762	1.56654e-08	-2.58224e-10	-0.882291
53510595	rs62091250	1.55967e-12	-0.902802	-1.25427	1.80272e-12	-1.9858	-1.18376	1.33213e-09	-2.09752	-1.24945
53510970	rs35421772	8.9662e-12	-0.40808	-2.1237e-10	4.65397e-11	0.0814474	-2.1237e-10	6.61149e-08	0.557651	-2.1237e-10
53511069	rs79828098	5.31423e-12	-0.931153	-2.1237e-10	6.71251e-12	-1.85489	-2.1237e-10	7.46367e-07	2.98147	-2.1237e-10
53511190	rs11151377	1.5396e-12	-0.916668	-1.25335	1.79905e-12	-1.99011	-1.18149	1.33232e-09	-2.09844	-1.24838
53512363	rs11662985	2.4083e-11	0.579965	-2.1237e-10	4.21334e-11	-0.0180177	-2.1237e-10	8.56726e-08	0.816789	-2.1237e-10
53514134	rs1553600	8.93739e-13	-1.46579	-1.24809	1.4795e-12	-2.10221	-1.26495	1.39768e-09	-2.04545	-1.25348
53514843	rs11151379	9.83897e-13	-1.36763	-1.25015	1.48225e-12	-2.10083	-1.26446	1.37198e-09	-2.06215	-1.25534
53515052	rs2135520	5.68343e-12	-0.863986	-2.1237e-10	5.65725e-12	-2.02592	-2.1237e-10	4.73045e-09	-2.07972	-2.1237e-10
53515284	rs13380893	2.51218e-11	0.622194	-2.1237e-10	4.37324e-11	0.0192295	-2.1237e-10	8.95306e-08	0.860836	-2.1237e-10
53515583	rs72934543	4.53181e-11	1.21216	-2.1237e-10	2.2263e-09	3.94924	-2.1237e-10	7.71556e-07	3.01466	-2.1237e-10
53516138	rs4637006	1.85354e-11	0.318139	-2.1237e-10	9.46153e-11	0.79096	-2.1237e-10	1.30329e-07	1.23632	-2.1237e-10
53516802	rs7233004	3.44603e-11	2.20555	-1.26729	2.30424e-11	0.593002	-1.21452	1.38822e-08	0.263624	-1.26676
53516897	rs6566299	7.70896e-13	-1.60032	-1.26143	1.49977e-12	-2.0984	-1.25514	1.3936e-09	-2.0378	-1.26405
53522271	rs144909927	4.44163e-12	-2.58224e-10	-1.11052	1.34111e-11	-2.58224e-10	-1.16278	1.24528e-08	-2.58224e-10	-1.1118
53522718	rs10871620	2.76057e-11	1.98095	-1.26446	2.06713e-11	0.465724	-1.19584	1.24397e-08	0.150284	-1.26314
53523659	rs77452106	5.8559e-12	-0.834092	-2.1237e-10	9.6738e-12	-1.48944	-2.1237e-10	6.27342e-09	-1.79742	-2.1237e-10
53524094	rs72934552	5.43191e-12	-0.909251	-2.1237e-10	5.93952e-12	-1.97723	-2.1237e-10	4.6317e-09	-2.10082	-2.1237e-10
53524269	rs6650723	2.67865e-11	1.9491	-1.26275	2.02889e-11	0.440484	-1.18927	1.21743e-08	0.126648	-1.26107
53524392	rs12454407	2.74661e-11	1.97494	-1.26353	2.12176e-11	0.487599	-1.19163	1.24559e-08	0.150485	-1.26204
53525297	rs20370	3.12162e-11	2.10341	-1.26401	2.34603e-11	0.590197	-1.19375	1.36999e-08	0.246243	-1.2626
53525351	rs20371	8.87362e-12	-2.58224e-10	-0.418459	2.28195e-11	-2.58224e-10	-0.631242	2.39863e-08	-2.58224e-10	-0.456263
53527000	rs10871622	1.73607e-12	-2.04992	-2.1237e-10	8.70213e-12	-1.59529	-2.1237e-10	6.26187e-09	-1.79927	-2.1237e-10
53527445	rs13381961	1.65687e-12	-2.09661	-2.1237e-10	5.89794e-12	-1.98426	-2.1237e-10	8.06312e-09	-1.54644	-2.1237e-10
53527960	rs73957222	2.14727e-12	-1.83734	-2.1237e-10	1.31944e-11	-1.17907	-2.1237e-10	8.6811e-09	-1.4726	-2.1237e-10
53529456	rs7228225	2.01869e-12	-1.60038	-0.298717	4.58412e-12	-2.0667	-0.169557	3.2865e-09	-2.0807	-0.363221
53529463	rs73957224	2.19889e-12	-1.81359	-2.1237e-10	1.37857e-11	-1.13522	-2.1237e-10	9.00207e-09	-1.43629	-2.1237e-10
53529876	rs138874487	4.70356e-12	-2.58224e-10	-1.05322	1.48498e-11	-2.58224e-10	-1.06088	1.32897e-08	-2.58224e-10	-1.04676
53530027	rs141949978	1.82518e-12	-1.99986	-2.1237e-10	8.07755e-12	-1.66977	-2.1237e-10	7.99329e-09	-1.55514	-2.1237e-10
53530878	rs9675567	1.90822e-12	-1.63162	-0.323755	4.4502e-12	-2.06969	-0.196223	3.21238e-09	-2.07933	-0.387406
53530973	rs56108467	1.85995e-12	-1.98099	-2.1237e-10	9.33636e-12	-1.52494	-2.1237e-10	6.48522e-09	-1.76422	-2.1237e-10
53531732	rs8092776	2.02023e-12	-1.67406	-0.224271	4.96764e-12	-2.06552	-0.0903931	3.5082e-09	-2.08739	-0.291248
53531884	rs7243690	1.8267e-12	-1.99903	-2.1237e-10	9.87919e-12	-1.46843	-2.1237e-10	6.50255e-09	-1.76155	-2.1237e-10
53533189	rs72934570	9.0622e-06	13.4181	-2.1237e-10	3.69424e-08	6.75826	-2.1237e-10	0.00820591	12.2866	-2.1237e-10
53533923	rs73957225	1.83257e-12	-1.99582	-2.1237e-10	9.23167e-12	-1.53622	-2.1237e-10	6.35403e-09	-1.78465	-2.1237e-10
53534465	rs7234284	1.9398e-12	-1.93896	-2.1237e-10	1.04381e-11	-1.41339	-2.1237e-10	6.97733e-09	-1.69108	-2.1237e-10
53534631	rs55667542	3.5181e-11	0.958965	-2.1237e-10	1.09797e-10	0.939774	-2.1237e-10	3.77041e-07	2.29861	-2.1237e-10
53535544	rs870778	1.60556e-12	-0.896924	-1.23114	1.71155e-12	-2.06395	-1.1575	1.37247e-09	-2.09664	-1.22049
53536098	rs117426676	1.85687e-12	-1.98265	-2.1237e-10	5.24007e-12	-2.10252	-2.1237e-10	5.21179e-09	-1.98282	-2.1237e-10
53536299	rs191502165	4.73522e-12	-2.58224e-10	-1.04651	1.49521e-11	-2.58224e-10	-1.054	1.3272e-08	-2.58224e-10	-1.04809
53536547	rs17089986	6.69533e-13	-1.73878	-1.26394	5.1831e-12	-0.907821	-1.20563	4.9795e-09	-0.766054	-1.26236
53537986	rs77180904	4.25118e-12	-2.58224e-10	-1.15435	1.27017e-11	-2.58224e-10	-1.21712	1.18368e-08	-2.58224e-10	-1.16253
53538257	rs9954153	3.27946e-11	0.888723	-2.1237e-10	1.02372e-10	0.869754	-2.1237e-10	3.4656e-07	2.21431	-2.1237e-10
53538746	rs76737645	3.44891e-11	0.939101	-2.1237e-10	7.30664e-12	-1.77008	-2.1237e-10	5.53569e-09	-1.92253	-2.1237e-10
53538869	rs72934577	6.24267e-06	13.0454	-2.1237e-10	2.93606e-08	6.52855	-2.1237e-10	0.0076454	12.2159	-2.1237e-10
53538902	rs17089989	3.4312e-11	0.933953	-2.1237e-10	1.07093e-10	0.914841	-2.1237e-10	3.65899e-07	2.26861	-2.1237e-10
53539147	rs72934580	6.45296e-06	13.0785	-2.1237e-10	3.01043e-08	6.55356	-2.1237e-10	0.00789568	12.2481	-2.1237e-10
53539357	rs75577512	2.20024e-12	-1.81298	-2.1237e-10	1.1371e-11	-1.32779	-2.1237e-10	7.6672e-09	-1.59679	-2.1237e-10
53539480	rs66649216	1.49772e-12	-1.41674	-0.780853	2.9506e-12	-2.08299	-0.593859	4.66637e-09	-1.35876	-0.734606
53539613	rs140348413	1.64666e-12	-2.10279	-2.1237e-10	7.1355e-12	-1.79378	-2.1237e-10	5.09206e-09	-2.00606	-2.1237e-10
53539657	rs12458132	4.9457e-12	-0.279627	-0.723396	2.11888e-12	-2.06964	-0.938332	2.47851e-09	-2.05469	-0.6714
53540311	rs78796328	2.71031e-12	-1.60448	-2.1237e-10	7.80883e-12	-1.7036	-2.1237e-10	1.06682e-08	-1.26648	-2.1237e-10
53540466	rs12964404	6.23977e-13	-1.89297	-1.18022	1.51964e-12	-2.07661	-1.26377	1.81426e-09	-1.85409	-1.18397
53540990	rs28465572	3.26656e-11	0.884782	-2.1237e-10	8.88722e-11	0.72834	-2.1237e-10	3.66277e-07	2.26964	-2.1237e-10
53541420	rs79008228	8.22276e-12	-2.58224e-10	-0.494636	2.10746e-11	-2.58224e-10	-0.71079	2.26279e-08	-2.58224e-10	-0.514559
53541467	rs17529908	2.53622e-12	-1.67087	-2.1237e-10	1.29117e-11	-1.20073	-2.1237e-10	8.78165e-09	-1.46108	-2.1237e-10
53541581	rs17089990	2.10227e-12	-1.85853	-2.1237e-10	1.14736e-11	-1.31881	-2.1237e-10	7.46803e-09	-1.62311	-2.1237e-10
53543941	rs146762099	1.64765e-12	-2.10219	-2.1237e-10	5.24663e-12	-2.10127	-2.1237e-10	1.16666e-08	-1.17701	-2.1237e-10
53543986	rs1395374	4.8201e-12	-0.279627	-0.74912	2.09363e-12	-2.06964	-0.95032	2.41098e-09	-2.05469	-0.699023
53544034	rs12968000	3.59121e-11	0.979533	-2.1237e-10	1.12071e-10	0.960277	-2.1237e-10	3.86452e-07	2.32326	-2.1237e-10
53544911	rs7228115	2.25399e-12	-1.78884	-2.1237e-10	1.29534e-11	-1.1975	-2.1237e-10	8.21931e-09	-1.52726	-2.1237e-10
53545463	rs12052006	6.00497e-13	-1.94431	-1.16723	1.57444e-12	-2.05346	-1.2515	1.9575e-09	-1.79072	-1.17136
53546591	rs56219016	2.25399e-12	-1.78884	-2.1237e-10	1.29534e-11	-1.1975	-2.1237e-10	8.21931e-09	-1.52726	-2.1237e-10
53547145	rs9966169	3.92895e-11	1.06942	-2.1237e-10	1.22577e-10	1.04988	-2.1237e-10	4.30343e-07	2.43084	-2.1237e-10
53547654	rs1395378	5.05903e-12	-0.225378	-0.754989	2.10504e-12	-2.05519	-0.959331	2.40248e-09	-2.05338	-0.703863
53549098	rs9319747	5.86851e-13	-1.96971	-1.16481	1.60133e-12	-2.03751	-1.25052	2.03871e-09	-1.75244	-1.16899
53549517	rs76947972	5.43041e-12	-0.909527	-2.1237e-10	2.68006e-11	-0.470434	-2.1237e-10	1.60309e-06	3.74595	-2.1237e-10
53550831	rs183623252	4.38218e-12	-2.58224e-10	-1.12399	1.44539e-11	-2.58224e-10	-1.08789	1.22256e-08	-2.58224e-10	-1.13021
53550937	rs72934586	1.02672e-05	13.5429	-2.1237e-10	6.00105e-08	7.24342	-2.1237e-10	0.0156884	12.9347	-2.1237e-10
53551093	rs6566331	3.75134e-11	1.02316	-2.1237e-10	1.17053e-10	1.00376	-2.1237e-10	4.07178e-07	2.37551	-2.1237e-10
53551147	rs72934587	3.88177e-10	3.35992	-2.1237e-10	7.63165e-08	7.48379	-2.1237e-10	1.8607e-05	6.19755	-2.1237e-10
53551186	rs76778052	5.57008e-13	-2.00851	-1.17821	1.96676e-12	-1.85918	-1.22329	2.82895e-09	-1.42941	-1.16442
53551770	rs11876143	1.35851e-12	-1.42826	-0.866891	2.49915e-12	-2.08095	-0.761956	4.31867e-09	-1.34667	-0.82413
53552794	rs74470869	2.29557e-12	-1.77056	-2.1237e-10	8.59462e-12	-1.60772	-2.1237e-10	6.98343e-09	-1.6902	-2.1237e-10
53553243	rs62093768	4.02141e-11	1.09268	-2.1237e-10	1.25453e-10	1.07307	-2.1237e-10	4.42474e-07	2.45864	-2.1237e-10
53553651	rs7242996	2.2975e-12	-1.76972	-2.1237e-10	1.3378e-11	-1.16525	-2.1237e-10	8.43395e-09	-1.50148	-2.1237e-10
53554264	rs79288072	4.94377e-12	-2.58224e-10	-1.00341	1.5066e-11	-2.58224e-10	-1.04642	1.38393e-08	-2.58224e-10	-1.00623
53561170	rs9962249	4.0048e-11	1.08854	-2.1237e-10	4.22482e-10	2.28729	-2.1237e-10	6.7209e-07	2.87665	-2.1237e-10
53561919	rs1857917	4.22573e-11	1.14224	-2.1237e-10	4.49929e-10	2.35023	-2.1237e-10	7.18677e-07	2.94367	-2.1237e-10
53562185	rs1857916	6.25525e-13	-2.01341	-1.0573	1.96261e-12	-1.89449	-1.19009	2.77232e-09	-1.54991	-1.06416
53565193	rs72934598	1.19686e-05	13.6963	-2.1237e-10	4.80697e-08	7.02155	-2.1237e-10	0.0143981	12.8489	-2.1237e-10
53565287	rs17602354	1.11829e-05	13.6284	-2.1237e-10	4.5653e-08	6.96997	-2.1237e-10	0.0134779	12.7828	-2.1237e-10
53566022	rs9965636	4.10679e-11	1.11369	-2.1237e-10	1.28108e-10	1.09401	-2.1237e-10	4.53718e-07	2.48373	-2.1237e-10
53566141	rs9945025	3.66605e-11	1.00016	-2.1237e-10	1.14399e-10	0.980837	-2.1237e-10	3.96119e-07	2.34797	-2.1237e-10
53566264	rs74609952	1.66121e-11	0.20859	-2.1237e-10	1.47271e-09	3.536	-2.1237e-10	3.32709e-07	2.17352	-2.1237e-10
53566471	rs2202572	4.85547e-11	1.28115	-2.1237e-10	5.29304e-10	2.5127	-2.1237e-10	8.54297e-07	3.11653	-2.1237e-10
53566761	rs12953334	4.30416e-11	1.16063	-2.1237e-10	1.34246e-10	1.14081	-2.1237e-10	4.7986e-07	2.53975	-2.1237e-10
53567855	rs72934600	1.23825e-05	13.7303	-2.1237e-10	4.93281e-08	7.04739	-2.1237e-10	0.0148823	12.8819	-2.1237e-10
53568458	rs72934602	1.59204e-05	13.9816	-2.1237e-10	5.41794e-08	7.1412	-2.1237e-10	0.0199043	13.1727	-2.1237e-10
53568670	rs112330669	1.76294e-12	-2.03456	-2.1237e-10	5.74447e-12	-2.01062	-2.1237e-10	5.0158e-09	-2.02115	-2.1237e-10
53568736	rs17089998	1.82346e-12	-0.767241	-1.23357	1.59492e-12	-2.10092	-1.19112	1.42004e-09	-2.0598	-1.22326
53569387	rs79519695	3.79584e-12	-2.58224e-10	-1.26764	1.20982e-11	-2.58224e-10	-1.2658	1.06558e-08	-2.58224e-10	-1.26764
53569429	rs10503006	5.83554e-13	-2.09649	-1.04367	1.7189e-12	-2.10177	-1.1154	1.96905e-09	-1.93457	-1.02163
53569894	rs1354761	3.73637e-11	1.01916	-2.1237e-10	3.71536e-10	2.15879	-2.1237e-10	6.51044e-07	2.84483	-2.1237e-10
53570310	rs957514	2.54405e-12	-1.66779	-2.1237e-10	1.57991e-11	-0.998907	-2.1237e-10	9.64898e-09	-1.36689	-2.1237e-10
53571137	rs4801005	2.2014e-12	-1.81245	-2.1237e-10	1.24406e-11	-1.23789	-2.1237e-10	7.95954e-09	-1.55937	-2.1237e-10
53571623	rs146047519	4.05258e-12	-2.58224e-10	-1.20219	1.26051e-11	-2.58224e-10	-1.22476	1.14784e-08	-2.58224e-10	-1.19328
53572062	rs11662206	2.36266e-11	0.560833	-2.1237e-10	6.76305e-11	0.4552	-2.1237e-10	3.69178e-07	2.27754	-2.1237e-10
53572922	rs72936305	4.41472e-07	10.3963	-2.1237e-10	1.01198e-08	5.46339	-2.1237e-10	0.000672643	9.78523	-2.1237e-10
53572946	rs4801007	4.77181e-12	-1.03882	-2.1237e-10	4.19506e-11	-0.0223666	-2.1237e-10	1.80636e-08	-0.739848	-2.1237e-10
53573965	rs17530578	2.5771e-12	-1.46172	-0.193156	4.73666e-12	-2.0644	-0.139127	7.30019e-09	-1.48983	-0.156011
53574043	rs9962650	5.3902e-13	-2.09241	-1.12713	2.84524e-12	-1.60919	-1.10402	1.93326e-09	-1.82719	-1.14734
53575741	rs72936308	4.8383e-07	10.4879	-2.1237e-10	6.98659e-09	5.09289	-2.1237e-10	0.000549757	9.58349	-2.1237e-10
53575949	rs12959908	5.31324e-13	-2.07999	-1.15394	2.96502e-12	-1.53891	-1.13306	1.989e-09	-1.77407	-1.17204
53576101	rs34436296	1.27265e-12	-1.98723	-0.373215	3.39648e-12	-1.99856	-0.537561	3.29292e-09	-2.10093	-0.341041
53576121	rs34091723	4.62733e-12	-1.06956	-2.1237e-10	2.96865e-11	-0.368167	-2.1237e-10	1.37902e-08	-1.00979	-2.1237e-10
53576502	rs12454727	1.83283e-12	-1.13783	-0.857849	2.02624e-12	-2.06221	-0.990465	2.10884e-09	-2.05794	-0.829671
53577346	rs1553598	2.38258e-12	-1.49442	-0.238936	4.4346e-12	-2.0622	-0.207222	6.94226e-09	-1.4936	-0.202517
53577888	rs11151432	5.29718e-13	-2.0693	-1.16765	5.81132e-12	-0.765515	-1.23354	9.02421e-09	-0.267238	-1.16659
53577939	rs72936311	2.09535e-11	0.440764	-2.1237e-10	2.55326e-10	1.78368	-2.1237e-10	2.34508e-06	4.12633	-2.1237e-10
53578214	rs9807155	4.84257e-13	-2.09221	-1.23447	1.65343e-12	-1.98998	-1.26603	2.12481e-09	-1.64919	-1.23087
53578457	rs76959845	4.87946e-12	-2.58224e-10	-1.01651	1.54821e-11	-2.58224e-10	-1.01917	1.41962e-08	-2.58224e-10	-0.98077
53578876	rs72936313	4.44794e-07	10.4038	-2.1237e-10	7.00112e-09	5.09497	-2.1237e-10	0.00051732	9.52267	-2.1237e-10
53579166	rs34831489	2.62935e-11	0.667782	-2.1237e-10	5.30704e-11	0.21276	-2.1237e-10	3.15388e-07	2.12006	-2.1237e-10
53579294	rs1506632	4.86254e-13	-2.09668	-1.22588	1.63036e-12	-2.00554	-1.26452	2.07752e-09	-1.6809	-1.22167
53579937	rs62093777	2.06412e-12	-1.87684	-2.1237e-10	5.2655e-12	-2.09768	-2.1237e-10	4.88706e-09	-2.04715	-2.1237e-10
53580677	rs72936314	4.17952e-07	10.3416	-2.1237e-10	4.92081e-09	4.74237	-2.1237e-10	0.000394213	9.2509	-2.1237e-10
53581718	rs10083932	2.80642e-11	0.732952	-2.1237e-10	5.63302e-11	0.272372	-2.1237e-10	3.41781e-07	2.20042	-2.1237e-10
53582254	rs12963691	5.49219e-12	-0.898215	-2.1237e-10	3.69935e-11	-0.148116	-2.1237e-10	1.64447e-08	-0.833741	-2.1237e-10
53582761	rs954610	4.81093e-13	-2.08859	-1.24464	1.66917e-12	-1.97898	-1.26755	2.14833e-09	-1.62742	-1.24163
53583104	rs9963616	2.62935e-11	0.667782	-2.1237e-10	5.30704e-11	0.21276	-2.1237e-10	3.15388e-07	2.12006	-2.1237e-10
53583217	rs1395375	4.81657e-13	-2.08859	-1.24347	1.66932e-12	-1.97898	-1.26746	2.151e-09	-1.62742	-1.24038
53583258	rs1395376	4.82721e-13	-2.08638	-1.24347	1.67982e-12	-1.97271	-1.26746	2.17738e-09	-1.61524	-1.24038
53583427	rs140248126	1.98227e-12	-1.9173	-2.1237e-10	5.42191e-12	-2.06841	-2.1237e-10	4.64993e-09	-2.09689	-2.1237e-10
53583457	rs12967508	4.3278e-12	-1.13648	-2.1237e-10	2.61513e-11	-0.494962	-2.1237e-10	1.20135e-08	-1.14771	-2.1237e-10
53583768	rs937829	3.33735e-12	-1.39636	-2.1237e-10	6.28822e-12	-1.92018	-2.1237e-10	1.95338e-07	1.64099	-2.1237e-10
53583901	rs72936321	3.49835e-07	10.1637	-2.1237e-10	7.49188e-09	5.16272	-2.1237e-10	0.000499758	9.48814	-2.1237e-10
53584013	rs72936324	3.43099e-07	10.1442	-2.1237e-10	5.75151e-09	4.89836	-2.1237e-10	0.000402796	9.27244	-2.1237e-10
53584060	rs67276713	5.35782e-13	-2.04182	-1.18375	6.69749e-12	-0.614484	-1.24264	1.05907e-08	-0.0909947	-1.18278
53584075	rs12970068	2.68687e-11	0.689419	-2.1237e-10	5.41308e-11	0.232544	-2.1237e-10	3.23923e-07	2.14676	-2.1237e-10
53584401	rs71352221	4.67374e-12	-1.05958	-2.1237e-10	3.41333e-11	-0.228585	-2.1237e-10	1.46765e-08	-0.947494	-2.1237e-10
53584850	rs2902191	5.91041e-12	-2.58224e-10	-0.824827	1.95582e-11	-2.58224e-10	-0.785466	1.73023e-08	-2.58224e-10	-0.782905
53585102	rs58707448	3.5473e-12	-0.169947	-1.16541	1.47226e-11	0.169223	-1.2387	2.18507e-07	2.91394	-1.16087
53585455	rs72936328	5.56089e-13	-2.02728	-1.16108	7.25535e-12	-0.545962	-1.23116	1.17303e-08	-0.0114572	-1.16011
53585664	rs72936329	4.03993e-07	10.3076	-2.1237e-10	8.37034e-09	5.27359	-2.1237e-10	0.000574819	9.62807	-2.1237e-10
53586052	rs9950331	2.80731e-11	0.73327	-2.1237e-10	5.40375e-11	0.230818	-2.1237e-10	3.00283e-07	2.07098	-2.1237e-10
53586142	rs71352222	7.95613e-11	1.77499	-2.1237e-10	2.12296e-10	1.59912	-2.1237e-10	4.08821e-08	0.0769471	-2.1237e-10
53586202	rs71352223	5.85546e-12	-0.834167	-2.1237e-10	4.22159e-11	-0.0160635	-2.1237e-10	1.68501e-08	-0.809389	-2.1237e-10
53586335	rs28669704	4.65813e-12	-1.06293	-2.1237e-10	3.00843e-11	-0.354855	-2.1237e-10	1.35774e-08	-1.02534	-2.1237e-10
53586426	rs62093778	6.37964e-11	1.55415	-2.1237e-10	3.49452e-10	2.09751	-2.1237e-10	1.60312e-06	3.74596	-2.1237e-10
53586590	rs35248721	4.60847e-11	1.22894	-2.1237e-10	3.33874e-10	2.05191	-2.1237e-10	1.26247e-06	3.50708	-2.1237e-10
53586671	rs1506633	1.55614e-12	-2.1033	-0.0560269	1.03846e-11	-1.36841	-0.0501211	2.2943e-08	-0.498937	-0.00179304
53586720	rs56154930	5.39768e-12	-0.915573	-2.1237e-10	3.63642e-11	-0.165274	-2.1237e-10	1.57732e-08	-0.875435	-2.1237e-10
53586855	rs72936333	3.80651e-12	-0.221373	-1.04346	6.30311e-11	1.54645	-1.16168	2.78933e-07	3.03947	-1.04224
53587697	rs8098738	2.7686e-11	0.396205	0.323182	6.32785e-12	-1.82904	-0.0848546	8.36329e-09	-1.9085	0.398613
53588068	rs57112944	6.33446e-12	-2.58224e-10	-0.755537	2.01268e-11	-2.58224e-10	-0.756805	1.85231e-08	-2.58224e-10	-0.714723
53588743	rs7232412	1.68103e-12	-2.10123	0.0190979	1.03193e-11	-1.43496	0.0101247	2.25769e-08	-0.595023	0.0782052
53589362	rs118006744	1.67981e-12	-2.08286	-2.1237e-10	6.48386e-12	-1.88954	-2.1237e-10	4.71595e-09	-2.08279	-2.1237e-10
53589735	rs7504419	3.27147e-11	0.295849	0.590433	7.51583e-12	-1.87912	0.137274	1.04782e-08	-1.95723	0.672786
53590933	rs146518634	1.64706e-12	-2.10255	-2.1237e-10	7.6162e-12	-1.72858	-2.1237e-10	5.90538e-09	-1.85788	-2.1237e-10
53591367	rs784395	1.9046e-12	-2.10298	0.145712	1.27579e-11	-1.34902	0.136307	2.86101e-08	-0.487611	0.207627
53591799	rs61576172	8.72091e-09	6.47194	-2.1237e-10	1.22001e-09	3.34775	-2.1237e-10	2.76379e-05	6.5932	-2.1237e-10
53592298	rs35308975	5.53242e-12	-0.890917	-2.1237e-10	3.75264e-11	-0.133814	-2.1237e-10	1.61735e-08	-0.850368	-2.1237e-10
53592483	rs11662833	5.80549e-11	1.45985	-2.1237e-10	4.09228e-10	2.25541	-2.1237e-10	1.7549e-06	3.83642	-2.1237e-10
53593297	rs9945732	6.98077e-09	6.24937	-2.1237e-10	1.40045e-09	3.48569	-2.1237e-10	2.74627e-05	6.58684	-2.1237e-10
53593388	rs11872430	4.141e-12	-1.11957	-0.0610339	5.2822e-12	-2.05702	-0.0374922	5.9062e-09	-1.84068	-0.0170612
53594181	rs72936341	4.10247e-12	-1.13488	-0.055077	5.26341e-12	-2.0666	-0.0314775	6.14397e-09	-1.80728	-0.0109968
53594451	rs77527387	6.14541e-09	6.12192	-2.1237e-10	1.26191e-09	3.38152	-2.1237e-10	2.41146e-05	6.45683	-2.1237e-10
53594836	rs784397	3.16908e-12	-0.38145	-1.06665	4.95785e-11	1.32213	-1.17743	2.08673e-07	2.77252	-1.0655
53594840	rs144507892	1.92966e-12	-1.9442	-2.1237e-10	5.52109e-12	-2.05028	-2.1237e-10	5.03772e-09	-2.01679	-2.1237e-10
53595701	rs784398	3.4858e-12	-0.27609	-1.07675	5.70995e-11	1.47009	-1.18416	2.46377e-07	2.94875	-1.07563
53596333	rs76490132	4.08608e-12	-2.58224e-10	-1.19396	1.20902e-11	-2.58224e-10	-1.26646	1.15386e-08	-2.58224e-10	-1.18805
53596858	rs784399	2.10145e-12	-2.09467	0.235758	1.17201e-11	-1.52361	0.226058	2.52489e-08	-0.704556	0.299594
53597420	rs784400	2.09022e-12	-2.10003	0.235758	1.30562e-11	-1.41565	0.226058	2.84313e-08	-0.585847	0.299594
53597442	rs78031431	5.42709e-12	-2.58224e-10	-0.910138	1.6263e-11	-2.58224e-10	-0.969967	1.55833e-08	-2.58224e-10	-0.887542
53597476	rs2902192	4.14794e-11	0.291156	0.832499	9.46363e-12	-1.87058	0.359177	1.34037e-08	-1.95725	0.919038
53598246	rs77179866	2.06782e-12	-1.97747	0.102419	4.9385e-12	-1.97278	-0.18902	5.35304e-09	-2.10217	0.146091
53598686	rs784401	3.07341e-12	-0.448002	-1.03075	4.7495e-11	1.25466	-1.15289	1.9124e-07	2.64929	-1.0295
53598694	rs62093780	6.09499e-11	1.50851	-2.1237e-10	4.3185e-10	2.30922	-2.1237e-10	1.86861e-06	3.89921	-2.1237e-10
53598716	rs784402	3.27446e-12	-0.395861	-1.01953	5.15508e-11	1.32875	-1.14504	2.1121e-07	2.73736	-1.01825
53598781	rs12607609	3.62394e-11	0.127521	0.861084	9.24057e-12	-1.9196	0.384347	1.32827e-08	-1.99549	0.948204
53599161	rs11151442	4.11053e-11	0.272262	0.842333	9.49008e-12	-1.87645	0.367834	1.34762e-08	-1.96189	0.929072
53599754	rs1960053	4.18833e-11	0.272262	0.861084	9.6481e-12	-1.87645	0.384347	1.37365e-08	-1.96189	0.948204
53599790	rs1960054	4.03395e-11	0.234704	0.861084	9.53775e-12	-1.88795	0.384347	1.36127e-08	-1.97094	0.948204
53599917	rs141046380	1.72158e-12	-2.0583	-2.1237e-10	6.57555e-12	-1.8755	-2.1237e-10	5.85131e-09	-1.86708	-2.1237e-10
53601264	rs12970549	6.41768e-11	1.5601	-2.1237e-10	4.57182e-10	2.36622	-2.1237e-10	1.99701e-06	3.96566	-2.1237e-10
53601756	rs7243708	4.43744e-11	0.272262	0.91886	1.01523e-11	-1.87645	0.435289	1.45704e-08	-1.96189	1.00714
53602616	rs72936352	6.29906e-11	1.54144	-2.1237e-10	5.30051e-08	7.11928	-2.1237e-10	4.11509e-06	4.68867	-2.1237e-10
53603199	rs811477	3.56042e-12	-0.293572	-1.03809	5.71971e-11	1.44563	-1.15798	2.48772e-07	2.91965	-1.03686
53604762	rs8083781	8.32115e-09	5.40022	1.0248	7.00312e-10	2.27195	0.520717	2.74807e-06	3.17904	1.10587
53605004	rs80129237	7.73742e-11	1.74711	-2.1237e-10	1.54099e-10	1.27873	-2.1237e-10	3.22698e-07	2.14297	-2.1237e-10
53605555	rs117666492	4.65207e-12	-2.58224e-10	-1.06423	1.492e-11	-2.58224e-10	-1.05616	1.26139e-08	-2.58224e-10	-1.09895
53605893	rs12955240	5.09099e-12	-0.97407	-2.1237e-10	3.23599e-11	-0.281939	-2.1237e-10	1.52105e-08	-0.911761	-2.1237e-10
53606519	rs7233206	4.32907e-11	0.333897	0.832499	9.49389e-12	-1.86739	0.359177	1.35319e-08	-1.94773	0.919038
53606659	rs140937947	1.64777e-12	-2.10212	-2.1237e-10	7.13175e-12	-1.7943	-2.1237e-10	5.62905e-09	-1.9058	-2.1237e-10
53607155	rs2135518	3.42332e-12	-0.293572	-1.07736	5.54594e-11	1.44563	-1.18884	2.3904e-07	2.91965	-1.07677
53607677	rs74478735	3.80011e-12	-2.58224e-10	-1.26651	1.27185e-11	-2.58224e-10	-1.21581	1.06706e-08	-2.58224e-10	-1.26626
53609313	rs75069735	6.28257e-09	6.14399	-2.1237e-10	1.28486e-09	3.39955	-2.1237e-10	2.46637e-05	6.47934	-2.1237e-10
53609373	rs145389644	1.70533e-12	-2.06778	-2.1237e-10	6.04346e-12	-1.95988	-2.1237e-10	6.5423e-09	-1.75546	-2.1237e-10
53610153	rs12455372	4.76247e-11	0.447928	0.813881	9.68562e-12	-1.83101	0.342795	1.36786e-08	-1.91795	0.900039
53610200	rs12968014	6.1114e-11	1.5112	-2.1237e-10	4.33135e-10	2.31219	-2.1237e-10	1.8751e-06	3.90267	-2.1237e-10
53610234	rs117474169	7.32541e-09	6.29756	-2.1237e-10	1.06185e-09	3.20891	-2.1237e-10	2.31867e-05	6.41759	-2.1237e-10
53610851	rs4800936	5.39768e-12	-0.915573	-2.1237e-10	3.63642e-11	-0.165274	-2.1237e-10	1.57732e-08	-0.875435	-2.1237e-10
53610878	rs75142617	6.13762e-13	-1.82244	-1.26725	1.94821e-12	-1.82653	-1.26541	1.33474e-09	-2.07741	-1.26761
53610960	rs79414815	4.08395e-12	-2.58224e-10	-1.19448	1.20894e-11	-2.58224e-10	-1.26653	1.15324e-08	-2.58224e-10	-1.18859
53611682	rs1593192	3.55703e-11	0.210777	0.759193	9.11079e-12	-1.84414	0.294736	1.26604e-08	-1.93949	0.844223
53613657	rs56271017	5.33184e-09	5.97991	-2.1237e-10	7.67239e-10	2.88394	-2.1237e-10	1.83186e-05	6.18193	-2.1237e-10
53614857	rs2551462	6.3449e-13	-1.92305	-1.13342	1.57488e-12	-2.08773	-1.21695	1.50749e-09	-2.0929	-1.1304
53615625	rs148720592	4.00634e-12	-2.58224e-10	-1.21366	1.20887e-11	-2.58224e-10	-1.26659	1.13107e-08	-2.58224e-10	-1.208
53616618	rs17602774	4.07204e-12	-1.10827	-0.0891302	5.11266e-12	-2.06128	-0.0658629	5.84958e-09	-1.82171	-0.0456678
53617849	rs35542906	5.21926e-12	-0.949186	-2.1237e-10	3.48335e-11	-0.208279	-2.1237e-10	1.52431e-08	-0.909616	-2.1237e-10
53618120	rs11873855	6.06892e-13	-1.83378	-1.26717	1.88881e-12	-1.85732	-1.2656	1.32761e-09	-2.08279	-1.26758
53618184	rs4801009	4.50194e-11	0.428412	0.77714	9.39597e-12	-1.83736	0.318784	1.30792e-08	-1.92318	0.860464
53618456	rs60756186	7.13449e-12	-2.58224e-10	-0.636601	2.24569e-11	-2.58224e-10	-0.647263	2.03037e-08	-2.58224e-10	-0.622941
53618849	rs34588464	6.75453e-11	1.61126	-2.1237e-10	4.8375e-10	2.42271	-2.1237e-10	2.13281e-06	4.03145	-2.1237e-10
53618966	rs2646964	3.33701e-12	-0.311554	-1.08491	5.40423e-11	1.42043	-1.18952	2.3035e-07	2.88967	-1.08381
53619497	rs144379304	7.04794e-12	-0.648806	-2.1237e-10	5.8504e-12	-1.99235	-2.1237e-10	5.36423e-09	-1.95399	-2.1237e-10
53619577	rs7237675	4.66538e-12	-2.01101	0.949633	2.06096e-11	-1.19556	0.46246	7.88081e-08	-0.305256	1.03853
53619855	rs189286565	5.47078e-12	-2.58224e-10	-0.902121	1.66992e-11	-2.58224e-10	-0.9435	1.54099e-08	-2.58224e-10	-0.898731
53619906	rs2551463	6.05028e-13	-2.00485	-1.09917	1.59738e-12	-2.08632	-1.20417	2.33004e-09	-1.69637	-1.09149
53620149	rs117683236	6.01141e-09	6.09987	-2.1237e-10	1.2394e-09	3.36352	-2.1237e-10	2.35783e-05	6.43434	-2.1237e-10
53620276	rs62093803	1.67162e-12	-2.08775	-2.1237e-10	5.30612e-12	-2.09	-2.1237e-10	4.74879e-09	-2.07585	-2.1237e-10
53620359	rs11665184	7.28289e-11	1.68657	-2.1237e-10	5.25664e-10	2.5058	-2.1237e-10	2.34931e-06	4.12813	-2.1237e-10
53620456	rs9966779	8.75925e-09	6.47632	-2.1237e-10	1.6866e-09	3.67161	-2.1237e-10	3.4615e-05	6.8183	-2.1237e-10
53620548	rs118115105	5.78946e-09	6.06225	-2.1237e-10	1.20192e-09	3.33282	-2.1237e-10	2.26905e-05	6.39596	-2.1237e-10
53620599	rs35680122	6.33103e-12	-0.756079	-2.1237e-10	4.45194e-11	0.0370667	-2.1237e-10	1.85485e-08	-0.713353	-2.1237e-10
53620948	rs117381910	2.96892e-12	-1.51334	-2.1237e-10	8.08952e-12	-1.66829	-2.1237e-10	4.27313e-08	0.121186	-2.1237e-10
53621206	rs11659566	4.13155e-11	1.1197	-2.1237e-10	6.19192e-12	-1.93561	-2.1237e-10	7.9804e-09	-1.55676	-2.1237e-10
53621229	rs11663101	6.75453e-11	1.61126	-2.1237e-10	4.8375e-10	2.42271	-2.1237e-10	2.13281e-06	4.03145	-2.1237e-10
53621557	rs147232866	4.70374e-09	5.85457	-2.1237e-10	9.36133e-10	3.0829	-2.1237e-10	1.99019e-05	6.26483	-2.1237e-10
53621849	rs12454447	3.50743e-11	0.265202	0.690725	7.92545e-12	-1.92347	0.234694	1.16611e-08	-1.95181	0.774322
53621933	rs12957607	4.76208e-10	3.56431	-2.1237e-10	1.06895e-08	5.51815	-2.1237e-10	1.75514e-05	6.13914	-2.1237e-10
53621934	rs28794276	5.44736e-09	6.00135	-2.1237e-10	1.05403e-09	3.20152	-2.1237e-10	2.31341e-05	6.41532	-2.1237e-10
53622346	rs2588480	5.22335e-12	-0.847002	-0.1014	5.22035e-12	-2.02804	-0.0782539	5.25689e-09	-1.91604	-0.0581628
53622675	rs4527099	4.44869e-11	0.428412	0.765242	9.11907e-12	-1.83736	0.288871	1.29309e-08	-1.92318	0.84906
53622684	rs4533368	4.79971e-11	0.504357	0.765242	8.96852e-12	-1.85401	0.288871	1.28091e-08	-1.93265	0.84906
53622756	rs35294160	5.91961e-12	-0.823272	-2.1237e-10	3.91405e-11	-0.0917003	-2.1237e-10	1.77566e-08	-0.756988	-2.1237e-10
53622810	rs4312386	4.41924e-12	-2.01647	0.900894	1.79253e-11	-1.28703	0.414387	7.53948e-08	-0.302043	0.991037
53624138	rs2588479	3.06403e-12	-1.04929	-0.432519	4.2339e-12	-2.05401	-0.261725	3.98223e-09	-1.84643	-0.405468
53624503	rs117463614	5.95381e-12	-0.81751	-2.1237e-10	8.21431e-11	0.649603	-2.1237e-10	2.05174e-08	-0.612473	-2.1237e-10
53624585	rs55827906	5.05441e-09	5.92648	-2.1237e-10	1.07599e-09	3.22214	-2.1237e-10	1.9755e-05	6.25742	-2.1237e-10
53624667	rs56062547	4.63307e-09	5.83943	-2.1237e-10	1.0024e-09	3.15129	-2.1237e-10	1.8076e-05	6.1686	-2.1237e-10
53624765	rs2646940	6.65818e-10	4.50886	-0.609389	3.22791e-11	0.172427	-0.456866	1.02392e-08	-0.722168	-0.585349
53625122	rs145071754	2.05913e-11	-2.58224e-10	0.423327	4.98642e-11	-2.58224e-10	0.150445	5.74042e-08	-2.58224e-10	0.416373
53625296	rs2588478	6.3161e-13	-1.92305	-1.13797	1.56665e-12	-2.08773	-1.22219	1.50135e-09	-2.0929	-1.13448
53625366	rs12457311	3.3948e-11	0.333897	0.589392	9.18949e-12	-1.86739	0.326589	1.04773e-08	-1.94773	0.663203
53625422	rs75689607	5.16596e-09	5.9483	-2.1237e-10	1.09529e-09	3.23992	-2.1237e-10	2.02e-05	6.27969	-2.1237e-10
53625487	rs116928117	3.87085e-09	5.65969	-2.1237e-10	8.00042e-10	2.92581	-2.1237e-10	1.62964e-05	6.06495	-2.1237e-10
53625655	rs12457222	1.05128e-11	0.26947	-0.518415	3.6968e-12	-1.97197	-0.479418	3.52806e-09	-1.88596	-0.487037
53625813	rs75150946	7.78567e-12	-2.58224e-10	-0.549257	2.55001e-11	-2.58224e-10	-0.520178	2.12392e-08	-2.58224e-10	-0.577898
53625979	rs2588477	2.42402e-12	-0.698943	-1.01717	5.26773e-12	-0.945253	-1.15201	3.67268e-09	-1.32607	-1.00676
53626484	rs77526132	3.92559e-09	5.67373	-2.1237e-10	8.09136e-10	2.93711	-2.1237e-10	1.65328e-05	6.07936	-2.1237e-10
53626538	rs75895366	3.87085e-09	5.65969	-2.1237e-10	8.00042e-10	2.92581	-2.1237e-10	1.62964e-05	6.06495	-2.1237e-10
53627078	rs77017736	4.67945e-09	5.84939	-2.1237e-10	6.92559e-10	2.78153	-2.1237e-10	1.6051e-05	6.04978	-2.1237e-10
53627712	rs2113445	4.03108e-11	0.376898	0.718179	1.06922e-11	-1.83541	0.446074	1.23587e-08	-1.91387	0.794482
53627803	rs1991089	3.72807e-11	0.319439	0.697496	1.0515e-11	-1.85407	0.448014	1.19384e-08	-1.9295	0.775517
53627804	rs1991090	3.79987e-11	0.338515	0.697496	1.05798e-11	-1.84793	0.448014	1.19998e-08	-1.92437	0.775517
53627929	rs1991091	3.41605e-11	0.245773	0.683755	9.93091e-12	-1.87731	0.414106	1.15228e-08	-1.94882	0.7594
53628299	rs2862257	3.81294e-11	0.338515	0.700928	1.03914e-11	-1.84793	0.430051	1.20165e-08	-1.92437	0.776902
53628827	rs4801010	3.22766e-11	0.264551	0.608249	9.31345e-12	-1.87146	0.344064	1.07209e-08	-1.94398	0.68243
53628999	rs12327025	8.50927e-11	1.8422	-2.1237e-10	6.23986e-10	2.67727	-2.1237e-10	2.86692e-06	4.32725	-2.1237e-10
53629158	rs150519256	1.70964e-12	-2.06526	-2.1237e-10	2.6103e-11	-0.496807	-2.1237e-10	1.26553e-08	-1.09567	-2.1237e-10
53629458	rs67235336	3.59428e-12	-1.03412	-0.288083	5.20074e-12	-2.01927	-0.0907938	4.3068e-09	-1.91474	-0.258806
53630215	rs139295945	4.22472e-12	-2.58224e-10	-1.16059	1.35229e-11	-2.58224e-10	-1.15447	1.18862e-08	-2.58224e-10	-1.15837
53630222	rs76119459	5.97129e-09	6.09318	-2.1237e-10	9.02796e-10	3.04664	-2.1237e-10	1.8873e-05	6.21174	-2.1237e-10
53630247	rs12606647	4.29848e-11	0.529649	0.629655	1.09163e-11	-1.74254	0.373935	1.21945e-08	-1.83452	0.701757
53630341	rs2646941	2.13862e-10	4.03006	-1.26628	6.3146e-09	6.25938	-1.26762	8.22784e-06	6.64789	-1.26635
53630587	rs17090010	7.40646e-12	-0.59919	-2.1237e-10	4.50329e-11	0.0485339	-2.1237e-10	2.49833e-08	-0.415536	-2.1237e-10
53630723	rs146570200	1.64975e-12	-2.10092	-2.1237e-10	1.84105e-11	-0.845937	-2.1237e-10	9.6409e-09	-1.36773	-2.1237e-10
53630757	rs2588476	8.13955e-13	-1.63799	-1.1694	2.28922e-12	-1.73336	-1.19729	2.85702e-09	-1.41814	-1.16582
53631042	rs11663406	5.86335e-10	2.84942	0.922931	1.29273e-07	7.07822	0.932606	0.000127509	7.17645	0.945752
53631065	rs17603101	3.29306e-12	-2.10302	0.693294	1.72325e-11	-1.62992	0.717857	1.31654e-08	-1.75138	0.69523
53631141	rs151240026	3.79701e-12	-2.58224e-10	-1.26733	1.21704e-11	-2.58224e-10	-1.25985	1.0666e-08	-2.58224e-10	-1.26668
53632871	rs117154695	3.79583e-12	-2.58224e-10	-1.26764	1.21326e-11	-2.58224e-10	-1.26296	1.06571e-08	-2.58224e-10	-1.26752
53633786	rs1985049	6.13698e-09	7.21648	-1.09594	3.15305e-08	7.61409	-1.01424	2.65736e-05	7.64758	-1.09365
53634177	rs34429562	1.81713e-12	-2.00428	-2.1237e-10	5.24808e-12	-2.101	-2.1237e-10	4.62074e-09	-2.10319	-2.1237e-10
53634382	rs117984057	2.24923e-12	-1.79096	-2.1237e-10	6.26954e-12	-1.92316	-2.1237e-10	6.37285e-09	-1.7817	-2.1237e-10
53634457	rs17531011	2.85461e-12	-1.55261	-2.1237e-10	7.33738e-12	-1.76588	-2.1237e-10	1.69507e-08	-0.803436	-2.1237e-10
53634562	rs76035256	2.81174e-12	-1.56774	-2.1237e-10	7.25116e-12	-1.7777	-2.1237e-10	1.65603e-08	-0.826739	-2.1237e-10
53634836	rs75764697	3.10069e-12	-1.46992	-2.1237e-10	7.83293e-12	-1.70052	-2.1237e-10	1.9217e-08	-0.677947	-2.1237e-10
53635075	rs112962117	1.8514e-12	-1.9856	-2.1237e-10	6.27587e-12	-1.92215	-2.1237e-10	7.52311e-09	-1.61576	-2.1237e-10
53635086	rs150797189	6.10912e-12	-0.79176	-2.1237e-10	2.8426e-10	1.89103	-2.1237e-10	1.68244e-07	1.49167	-2.1237e-10
53635272	rs17090011	3.77047e-12	-0.845764	-0.428578	6.96032e-12	-1.29557	-0.523064	3.62795e-09	-1.89203	-0.453048
53635475	rs75801709	3.81693e-12	-0.8558	-0.406294	6.92942e-12	-1.30361	-0.519475	3.68768e-09	-1.89613	-0.432616
53635544	rs17603170	2.08629e-12	-1.75662	-0.109531	5.3489e-12	-2.10163	0.0196571	4.32388e-09	-2.09268	-0.0769116
53635577	rs17090012	1.01099e-12	-2.08832	-0.502295	2.87422e-12	-2.09432	-0.608753	4.00319e-09	-1.71956	-0.527094
53636391	rs17531153	1.13297e-11	-0.174118	-2.1237e-10	1.72878e-11	-0.908858	-2.1237e-10	8.08668e-08	0.759059	-2.1237e-10
53636617	rs17090013	4.05378e-12	-0.776424	-0.42547	7.19365e-12	-1.23981	-0.545848	3.73695e-09	-1.86306	-0.452414
53636776	rs17603324	2.13976e-12	-1.78158	-0.0592683	5.62456e-12	-2.09968	0.0679665	4.56545e-09	-2.09237	-0.0228541
53637194	rs75543423	1.1035e-11	-0.200472	-2.1237e-10	1.69333e-11	-0.929574	-2.1237e-10	7.83106e-08	0.726939	-2.1237e-10
53637283	rs2862258	1.884e-12	-1.96814	-2.1237e-10	1.89835e-11	-0.815287	-2.1237e-10	1.27556e-08	-1.08777	-2.1237e-10
53637922	rs918822	2.96617e-10	4.18965	-1.09875	1.46482e-10	2.35055	-1.12251	7.84138e-08	1.81902	-1.09076
53637972	rs918823	7.52442e-11	2.73808	-1.01888	1.03757e-11	-0.362541	-1.05685	8.6543e-09	-0.471579	-1.00411
53638478	rs17603401	6.98759e-12	-0.657406	-2.1237e-10	5.73561e-12	-2.01217	-2.1237e-10	4.65203e-09	-2.09644	-2.1237e-10
53638611	rs79319149	1.14334e-11	-0.165004	-2.1237e-10	1.54228e-11	-1.02302	-2.1237e-10	7.26547e-08	0.651974	-2.1237e-10
53638995	rs2551442	6.25781e-09	7.21943	-1.07939	4.5641e-08	7.96803	-0.998329	3.05198e-05	7.76942	-1.07703
53639364	rs147740087	1.70731e-12	-2.06662	-2.1237e-10	6.29961e-12	-1.91837	-2.1237e-10	6.12521e-09	-1.82133	-2.1237e-10
53639443	rs112781726	1.99191e-12	-1.91245	-2.1237e-10	2.23204e-11	-0.65336	-2.1237e-10	1.4736e-08	-0.943452	-2.1237e-10
53639716	rs76271548	3.45802e-12	-0.922953	-0.437892	6.37744e-12	-1.35719	-0.548904	3.48015e-09	-1.92295	-0.463723
53640331	rs140552841	2.68342e-11	0.688137	-2.1237e-10	8.11728e-12	-1.66486	-2.1237e-10	1.1918e-08	-1.15569	-2.1237e-10
53640345	rs117551510	2.10093e-12	-1.85916	-2.1237e-10	9.53871e-12	-1.5035	-2.1237e-10	5.61286e-09	-1.90868	-2.1237e-10
53640779	rs1424401	4.41018e-10	4.59608	-1.10854	2.35507e-10	2.83445	-1.13157	1.20103e-07	2.25538	-1.10078
53640836	rs75756829	4.08253e-12	-0.776424	-0.418402	7.24088e-12	-1.23981	-0.539304	3.76303e-09	-1.86306	-0.44546
53640878	rs74486466	1.25265e-11	-0.0736968	-2.1237e-10	6.35643e-12	-1.90939	-2.1237e-10	4.95101e-09	-2.03415	-2.1237e-10
53640936	rs77466727	3.93728e-12	-0.79599	-0.435061	7.01851e-12	-1.25558	-0.554726	3.67132e-09	-1.87134	-0.46185
53640991	rs1424402	4.66993e-10	4.65331	-1.10854	2.37136e-10	2.84134	-1.13157	1.24554e-07	2.29177	-1.10078
53641028	rs80154969	1.00951e-11	-0.289489	-2.1237e-10	1.57935e-11	-0.999259	-2.1237e-10	7.02377e-08	0.618141	-2.1237e-10
53641041	rs2551443	6.06427e-09	7.22067	-1.11204	3.8974e-08	7.85595	-1.04416	3.02101e-05	7.79191	-1.10973
53641057	rs12964805	1.32085e-11	-0.0206801	-2.1237e-10	4.04302e-11	-0.0592824	-2.1237e-10	8.99839e-08	0.865886	-2.1237e-10
53641115	rs12458695	4.4548e-10	4.61251	-1.1149	2.27661e-10	2.80644	-1.13744	1.1974e-07	2.25887	-1.10729
53641949	rs141288478	3.91918e-12	-2.58224e-10	-1.23566	1.22648e-11	-2.58224e-10	-1.25213	1.10349e-08	-2.58224e-10	-1.23268
53642088	rs8097485	3.51093e-12	-0.932668	-0.412994	6.42152e-12	-1.36491	-0.534295	3.54973e-09	-1.92673	-0.440139
53642206	rs8085442	4.13166e-12	-0.78674	-0.396123	7.33067e-12	-1.24813	-0.518661	3.82964e-09	-1.86744	-0.423537
53642396	rs12956434	7.76812e-11	1.59593	0.155137	8.2579e-11	0.705135	-0.0502387	1.34156e-07	1.11243	0.152828
53642467	rs149979984	6.18996e-12	-0.778612	-2.1237e-10	1.836e-11	-0.848687	-2.1237e-10	4.4169e-08	0.154279	-2.1237e-10
53643128	rs117952450	1.70368e-12	-2.06875	-2.1237e-10	6.26931e-12	-1.92319	-2.1237e-10	6.16221e-09	-1.81531	-2.1237e-10
53643402	rs74661577	2.88222e-12	-1.54298	-2.1237e-10	5.25723e-12	-2.09925	-2.1237e-10	7.21406e-09	-1.65771	-2.1237e-10
53643430	rs2551445	8.01909e-09	7.50915	-1.12111	7.63071e-08	8.52871	-1.04505	4.3278e-05	8.16036	-1.11871
53643609	rs78540071	4.05958e-12	-0.79599	-0.404473	7.28293e-12	-1.25558	-0.517744	3.78715e-09	-1.87134	-0.430787
53643688	rs11151472	6.01231e-10	4.94331	-1.14587	3.06963e-10	3.14018	-1.17231	1.56576e-07	2.559	-1.1392
53644074	rs74484116	1.0052e-12	-2.10053	-0.495827	3.45586e-12	-1.91607	-0.602719	3.05164e-09	-1.99737	-0.520699
53644133	rs80070455	3.33153e-12	-0.988203	-0.409906	6.2163e-12	-1.40888	-0.522808	3.48936e-09	-1.94789	-0.436137
53644334	rs12458255	3.46571e-11	0.80409	0.139871	7.63942e-12	-1.8912	0.165666	1.35576e-08	-1.15738	0.130587
53644515	rs62093805	6.96503e-13	-1.77859	-1.18464	1.9408e-12	-1.84847	-1.24729	1.62254e-09	-1.97296	-1.17679
53645005	rs78260677	3.33636e-12	-0.997638	-0.399023	6.23312e-12	-1.41632	-0.512663	3.5146e-09	-1.9514	-0.425421
53645078	rs12953580	7.81361e-10	4.08423	-0.0247346	1.1931e-10	1.23904	-0.216167	9.593e-07	3.25935	-0.0268924
53645171	rs80259215	3.4434e-12	-0.960608	-0.404473	6.38563e-12	-1.38707	-0.517744	3.54478e-09	-1.93748	-0.430787
53645256	rs78653468	2.79352e-12	-1.57424	-2.1237e-10	5.24543e-12	-2.1015	-2.1237e-10	7.01609e-09	-1.68554	-2.1237e-10
53646010	rs113320585	1.64983e-12	-2.10087	-2.1237e-10	6.67493e-12	-1.8605	-2.1237e-10	5.46741e-09	-1.93494	-2.1237e-10
53646016	rs12456648	9.68336e-12	-0.331133	-2.1237e-10	7.60629e-12	-1.72988	-2.1237e-10	5.62216e-09	-1.90703	-2.1237e-10
53646684	rs144567300	2.64069e-11	0.672082	-2.1237e-10	8.06591e-12	-1.67121	-2.1237e-10	1.18071e-08	-1.16504	-2.1237e-10
53647447	rs17090021	1.12721e-12	-2.00459	-0.477213	4.90428e-12	-1.59161	-0.577139	2.81763e-09	-2.09636	-0.501492
53649508	rs147950915	4.50281e-12	-2.58224e-10	-1.09684	1.33826e-11	-2.58224e-10	-1.1649	1.25509e-08	-2.58224e-10	-1.10395
53649781	rs7238923	2.02802e-12	-1.89448	-2.1237e-10	5.60846e-12	-2.03458	-2.1237e-10	5.41692e-09	-1.94422	-2.1237e-10
53650092	rs1820283	2.10328e-09	6.22861	-1.1789	1.28053e-10	2.29344	-1.19985	4.05462e-07	3.54482	-1.17354
53650309	rs2902193	2.10836e-09	6.22861	-1.17649	1.28324e-10	2.29344	-1.19775	4.06469e-07	3.54482	-1.17106
53650693	rs78390671	2.00949e-12	-1.90366	-2.1237e-10	5.63899e-12	-2.02915	-2.1237e-10	5.37376e-09	-1.95222	-2.1237e-10
53650946	rs10164243	6.41001e-10	5.02801	-1.16652	3.2478e-10	3.21328	-1.18899	1.64165e-07	2.62794	-1.16081
53651096	rs17090022	3.56066e-12	-0.922953	-0.408644	6.55376e-12	-1.35719	-0.521631	3.58193e-09	-1.92295	-0.434894
53651177	rs10163561	2.96378e-10	3.12592	-0.0358226	5.74586e-11	0.512896	-0.220691	4.16942e-07	2.43853	-0.0393284
53651551	rs116902105	2.00044e-12	-1.90817	-2.1237e-10	5.65476e-12	-2.02636	-2.1237e-10	5.35272e-09	-1.95614	-2.1237e-10
53652144	rs12965932	7.04741e-12	-0.479357	-0.169525	5.14753e-12	-1.79701	-0.32333	8.23834e-09	-1.35903	-0.165914
53652569	rs8091714	9.7384e-11	1.88893	0.0881864	1.06297e-10	0.997078	-0.0897021	1.68814e-07	1.40867	0.0863832
53652987	rs2646947	3.33301e-10	4.34669	-1.13919	1.68625e-10	2.53043	-1.16162	8.78959e-08	1.97417	-1.13177
53653058	rs79515331	2.00044e-12	-1.90817	-2.1237e-10	5.65476e-12	-2.02636	-2.1237e-10	5.35272e-09	-1.95614	-2.1237e-10
53653531	rs78870319	2.00044e-12	-1.90817	-2.1237e-10	5.65476e-12	-2.02636	-2.1237e-10	5.35272e-09	-1.95614	-2.1237e-10
53653957	rs17531605	5.83143e-12	-0.838279	-2.1237e-10	1.73245e-11	-0.906736	-2.1237e-10	4.08506e-08	0.0761769	-2.1237e-10
53654020	rs10048306	2.19139e-10	2.90655	-0.118383	4.53823e-11	0.358419	-0.302155	3.13417e-07	2.23425	-0.120458
53654604	rs11151478	3.53118e-12	-0.922953	-0.416956	6.55955e-12	-1.35719	-0.520747	3.55604e-09	-1.92295	-0.44215
53654696	rs10871641	1.71662e-09	6.03999	-1.19342	1.09961e-10	2.15672	-1.21545	3.42086e-07	3.38971	-1.18839
53654719	rs2646949	3.22405e-10	4.34669	-1.17243	1.62659e-10	2.53043	-1.19764	8.48744e-08	1.97417	-1.16675
53654917	rs11659538	5.95982e-12	-0.552605	-0.263896	4.48397e-12	-1.82835	-0.430005	7.13172e-09	-1.40835	-0.260845
53655560	rs79900487	2.01568e-12	-1.90058	-2.1237e-10	5.62853e-12	-2.03101	-2.1237e-10	5.38817e-09	-1.94954	-2.1237e-10
53655880	rs78766111	2.01568e-12	-1.90058	-2.1237e-10	5.62853e-12	-2.03101	-2.1237e-10	5.38817e-09	-1.94954	-2.1237e-10
53656094	rs74911509	2.01568e-12	-1.90058	-2.1237e-10	5.62853e-12	-2.03101	-2.1237e-10	5.38817e-09	-1.94954	-2.1237e-10
53656337	rs1895614	2.97957e-10	4.2703	-1.17489	1.52144e-10	2.46571	-1.19975	7.9674e-08	1.91348	-1.16928
53656600	rs78539806	1.80936e-12	-2.00857	-2.1237e-10	5.30479e-12	-2.09025	-2.1237e-10	4.64833e-09	-2.09724	-2.1237e-10
53656953	rs76270512	2.02504e-12	-1.89595	-2.1237e-10	5.61322e-12	-2.03374	-2.1237e-10	5.40997e-09	-1.9455	-2.1237e-10
53657098	rs75271950	8.88197e-12	-2.58224e-10	-0.417519	2.06061e-11	-2.58224e-10	-0.733272	2.46644e-08	-2.58224e-10	-0.428383
53657201	rs7241820	2.53834e-10	3.05352	-0.118383	5.03233e-11	0.461764	-0.302155	3.59375e-07	2.37108	-0.120458
53657385	rs147447943	6.02029e-12	-2.58224e-10	-0.806407	1.63525e-11	-2.58224e-10	-0.96448	1.67912e-08	-2.58224e-10	-0.812887
53657407	rs73957263	3.60091e-12	-0.9034	-0.416956	6.66243e-12	-1.34163	-0.520747	3.5835e-09	-1.91526	-0.44215
53657671	rs113537084	1.65406e-12	-2.09831	-2.1237e-10	5.25669e-12	-2.09936	-2.1237e-10	4.97055e-09	-2.03021	-2.1237e-10
53657974	rs11665257	3.96307e-11	0.982396	0.0956675	7.51988e-12	-1.86236	0.121056	1.41365e-08	-1.07151	0.0865299
53658183	rs146448354	1.87384e-11	0.329035	-2.1237e-10	6.47359e-12	-1.89113	-2.1237e-10	4.94687e-09	-2.03499	-2.1237e-10
53658233	rs117369756	2.03751e-12	-1.88981	-2.1237e-10	5.59369e-12	-2.03722	-2.1237e-10	5.43905e-09	-1.94014	-2.1237e-10
53658284	rs117539541	2.03751e-12	-1.88981	-2.1237e-10	5.59369e-12	-2.03722	-2.1237e-10	5.43905e-09	-1.94014	-2.1237e-10
53658679	rs56010626	1.79691e-12	-2.01547	-2.1237e-10	5.30337e-12	-2.09052	-2.1237e-10	4.66589e-09	-2.09347	-2.1237e-10
53658732	rs76125171	1.13494e-12	-2.00051	-0.474456	4.92144e-12	-1.58239	-0.582873	2.81986e-09	-2.09739	-0.499672
53658854	rs73957264	1.13796e-12	-2.00459	-0.467716	4.90688e-12	-1.59161	-0.576609	2.84154e-09	-2.09636	-0.49304
53659535	rs74701179	3.99393e-12	-0.71577	-0.500996	7.10352e-12	-1.19075	-0.607517	3.56477e-09	-1.83686	-0.525784
53659648	rs59623848	3.34009e-12	-0.894547	-0.500996	6.15197e-12	-1.33457	-0.607517	3.30759e-09	-1.91174	-0.525784
53659772	rs12604132	1.42437e-12	-1.72592	-0.521887	3.40979e-12	-2.10325	-0.428955	2.83922e-09	-2.09318	-0.497037
53659826	rs79489350	4.0574e-12	-0.705172	-0.495827	7.19932e-12	-1.18215	-0.602719	3.59966e-09	-1.83221	-0.520699
53660520	rs78307781	3.35418e-12	-0.884672	-0.506663	6.16812e-12	-1.32669	-0.612775	3.3022e-09	-1.9078	-0.531358
53660761	rs80277746	3.37324e-12	-0.884672	-0.500996	6.20063e-12	-1.32669	-0.607517	3.32066e-09	-1.9078	-0.525784
53661057	rs73957266	1.03483e-12	-2.00459	-0.562721	4.49312e-12	-1.59161	-0.6647	2.58805e-09	-2.09636	-0.586482
53661230	rs73957267	3.35418e-12	-0.884672	-0.506663	6.16812e-12	-1.32669	-0.612775	3.3022e-09	-1.9078	-0.531358
53661317	rs62091575	1.84181e-11	0.311792	-2.1237e-10	6.03995e-11	0.342122	-2.1237e-10	1.38809e-07	1.29935	-2.1237e-10
53661612	rs117550450	1.97245e-12	-1.92226	-2.1237e-10	5.55532e-12	-2.0441	-2.1237e-10	5.30371e-09	-1.96534	-2.1237e-10
53661726	rs73957268	3.35418e-12	-0.884672	-0.506663	6.16812e-12	-1.32669	-0.612775	3.3022e-09	-1.9078	-0.531358
53661743	rs72938304	7.21282e-12	-0.625681	-2.1237e-10	5.32346e-12	-2.08674	-2.1237e-10	5.09091e-09	-2.00629	-2.1237e-10
53662133	rs75247110	2.065e-12	-1.87641	-2.1237e-10	5.5539e-12	-2.04436	-2.1237e-10	5.50329e-09	-1.9284	-2.1237e-10
53662528	rs76004874	2.03455e-12	-1.89127	-2.1237e-10	5.59823e-12	-2.03641	-2.1237e-10	5.43215e-09	-1.94141	-2.1237e-10
53662678	rs56142524	3.42487e-12	-0.874755	-0.495723	6.17923e-12	-1.31877	-0.618895	3.34639e-09	-1.90381	-0.52205
53662768	rs7242353	3.24948e-11	1.13222	-0.252679	1.66675e-11	-0.525604	-0.419794	5.05647e-08	0.54537	-0.255861
53662795	rs56359264	3.37026e-12	-0.874755	-0.511797	6.18763e-12	-1.31877	-0.617537	3.29868e-09	-1.90381	-0.536408
53662881	rs116881806	6.39548e-13	-2.0565	-0.992034	2.08901e-12	-2.04798	-0.974192	3.30131e-09	-1.47585	-0.963575
53663050	rs2551460	9.93135e-13	-2.03579	-0.572642	4.1312e-12	-1.66642	-0.673873	2.59392e-09	-2.08434	-0.596233
53663447	rs77044078	4.09578e-12	-0.684921	-0.506663	7.24551e-12	-1.1657	-0.612775	3.59354e-09	-1.82325	-0.531358
53663722	rs1978501	4.5732e-11	2.42147	-1.20021	5.60284e-11	1.4853	-1.2183	1.83125e-08	0.469374	-1.19553
53664227	rs1978502	2.27588e-12	-1.77918	-2.1237e-10	5.3548e-12	-2.08087	-2.1237e-10	6.00008e-09	-1.84197	-2.1237e-10
53664282	rs1978503	9.83536e-13	-2.0455	-0.572642	4.02803e-12	-1.69171	-0.673873	2.60882e-09	-2.07861	-0.596233
53664579	rs8088321	1.21001e-12	-1.79826	-0.612653	3.12398e-12	-2.10226	-0.517493	2.61792e-09	-2.08281	-0.588551
53664583	rs2646953	2.90944e-12	-1.53358	-2.1237e-10	5.24263e-12	-2.10204	-2.1237e-10	7.50682e-09	-1.61793	-2.1237e-10
53665101	rs143702673	3.84376e-11	-2.58224e-10	1.04749	1.77757e-10	-2.58224e-10	1.42156	1.13313e-07	-2.58224e-10	1.09641
53665331	rs17090028	4.01115e-12	-0.642885	-0.569578	7.07347e-12	-1.13147	-0.67104	3.44225e-09	-1.8044	-0.593221
53665398	rs1862920	4.93675e-09	7.03637	-1.13345	4.70288e-08	8.06108	-1.06143	3.62784e-05	7.99622	-1.13099
53665524	rs75735396	2.10812e-12	-1.85575	-2.1237e-10	5.39115e-12	-2.0741	-2.1237e-10	5.62626e-09	-1.9063	-2.1237e-10
53666098	rs139657047	5.38137e-12	-0.918598	-2.1237e-10	2.2727e-10	1.66728	-2.1237e-10	1.36088e-07	1.27956	-2.1237e-10
53666778	rs2646954	9.16863e-11	3.10528	-1.18845	2.28804e-09	5.10741	-1.13081	5.15476e-07	3.79746	-1.18612
53667255	rs2551447	3.02663e-12	-0.775715	-0.718378	4.96029e-12	-1.35357	-0.80383	2.70144e-09	-1.90036	-0.739597
53667977	rs141328137	7.36083e-12	-2.58224e-10	-0.605369	1.98045e-11	-2.58224e-10	-0.772948	2.04726e-08	-2.58224e-10	-0.614657
53668087	rs11151485	3.96598e-10	3.48566	-0.10428	8.58511e-11	1.00167	-0.307913	8.19769e-07	3.18919	-0.113909
53668218	rs113159437	2.26745e-11	0.5197	-2.1237e-10	1.61926e-11	-0.974305	-2.1237e-10	2.32431e-08	-0.487738	-2.1237e-10
53668282	rs145240537	2.08006e-12	-1.86914	-2.1237e-10	9.32809e-12	-1.52583	-2.1237e-10	5.55423e-09	-1.91918	-2.1237e-10
53668418	rs2588469	2.59011e-09	6.50952	-1.2516	2.31118e-08	7.50591	-1.21667	1.8519e-05	7.44281	-1.25
53668713	rs7241090	2.2474e-12	-1.03004	-0.761728	3.32587e-12	-1.87584	-0.681283	2.58812e-09	-1.94138	-0.741434
53669408	rs7232435	2.05403e-12	-1.08716	-0.794584	3.0496e-12	-1.92715	-0.716697	2.38349e-09	-1.99023	-0.774954
53669540	rs75333408	1.88104e-12	-1.96972	-2.1237e-10	5.73928e-12	-2.01152	-2.1237e-10	5.09192e-09	-2.00609	-2.1237e-10
53669755	rs1364414	1.82077e-12	-1.20268	-0.799601	2.83469e-12	-1.99249	-0.724439	2.25146e-09	-2.04278	-0.779384
53669788	rs2551449	3.1641e-12	-0.752919	-0.696756	5.14746e-12	-1.33641	-0.783944	2.7842e-09	-1.89139	-0.718393
53670224	rs150658006	4.39493e-12	-2.58224e-10	-1.12109	1.29462e-11	-2.58224e-10	-1.19805	1.2386e-08	-2.58224e-10	-1.11718
53670510	rs117990089	1.19694e-11	-2.58224e-10	-0.119188	3.96915e-11	-2.58224e-10	-0.0777216	3.12522e-08	-2.58224e-10	-0.191654
53671337	rs62091576	6.34642e-13	-1.78889	-1.26735	1.89174e-12	-1.87248	-1.24888	1.46503e-09	-1.98519	-1.26667
53671408	rs1345920	1.99066e-12	-1.13557	-0.777506	3.05954e-12	-1.94559	-0.695005	2.39791e-09	-2.00142	-0.75773
53672244	rs8084913	1.92793e-12	-1.12368	-0.821409	2.86515e-12	-1.9637	-0.742542	2.24823e-09	-2.02107	-0.802531
53672613	rs12956596	1.94919e-10	3.18367	-0.512624	4.53426e-11	0.710443	-0.655056	3.62414e-07	2.77655	-0.517511
53672863	rs8085781	2.03875e-10	3.22223	-0.506267	4.69052e-11	0.738598	-0.649328	3.78486e-07	2.81361	-0.511174
53672976	rs12605042	1.92793e-12	-1.12368	-0.821409	2.86515e-12	-1.9637	-0.742542	2.24823e-09	-2.02107	-0.802531
53673331	rs8093976	1.91256e-12	-1.12368	-0.829417	2.84036e-12	-1.9637	-0.751232	2.22992e-09	-2.02107	-0.810707
53673436	rs78570238	5.04908e-12	-2.58224e-10	-0.982336	1.67961e-11	-2.58224e-10	-0.937714	1.38136e-08	-2.58224e-10	-1.00809
53673680	rs6566413	1.92793e-12	-1.12368	-0.821409	2.86515e-12	-1.9637	-0.742542	2.24823e-09	-2.02107	-0.802531
53673889	rs11660735	7.48298e-11	2.21375	-0.500076	8.87574e-11	1.36639	-0.639347	1.6385e-07	1.97128	-0.506077
53674223	rs140508562	4.44785e-12	-2.58224e-10	-1.10912	1.30544e-11	-2.58224e-10	-1.18973	1.25371e-08	-2.58224e-10	-1.10505
53674366	rs7239681	1.87246e-12	-1.15038	-0.823911	2.81512e-12	-1.97366	-0.750192	2.22769e-09	-2.02868	-0.804103
53674492	rs8095403	1.92517e-12	-1.12262	-0.823911	2.82384e-12	-1.97057	-0.750192	2.2559e-09	-2.01609	-0.804103
53675152	rs17610662	1.83176e-12	-1.99626	-2.1237e-10	5.28333e-12	-2.0943	-2.1237e-10	4.63605e-09	-2.09988	-2.1237e-10
53675557	rs76657428	3.47904e-12	-1.35478	-2.1237e-10	5.43168e-12	-2.06661	-2.1237e-10	4.6744e-09	-2.09164	-2.1237e-10
53675696	rs8098957	5.27428e-12	-0.331029	-0.607671	7.73497e-12	-1.01142	-0.701688	3.65399e-09	-1.70697	-0.630951
53675743	rs2862259	5.19003e-13	-2.03707	-1.22031	1.57628e-12	-2.04549	-1.2583	1.35726e-09	-2.10308	-1.2252
53675978	rs2113446	1.98933e-12	-1.09509	-0.818653	2.96726e-12	-1.929	-0.742219	2.33108e-09	-1.988	-0.79941
53675983	rs8099434	5.3441e-12	-0.308442	-0.617107	7.80497e-12	-0.993676	-0.710422	3.6593e-09	-1.69626	-0.640218
53676203	rs2113447	1.95423e-12	-1.10867	-0.822869	2.9372e-12	-1.93462	-0.746781	2.3105e-09	-1.99257	-0.803716
53677094	rs1820284	3.80339e-11	2.25019	-1.21325	1.03022e-11	-0.266183	-1.16032	2.91388e-08	0.952626	-1.2143
53677446	rs2588468	8.84936e-12	-0.206051	-0.215146	8.54199e-12	-1.62508	0.0112117	7.80491e-09	-1.35005	-0.228944
53677749	rs60263642	5.46567e-12	-2.58224e-10	-0.903054	1.87026e-11	-2.58224e-10	-0.830195	1.51163e-08	-2.58224e-10	-0.917968
53677828	rs8091761	2.76707e-11	1.9362	-1.21737	4.74125e-12	-1.12157	-1.08099	1.17883e-08	0.054554	-1.22119
53678961	rs62091579	7.44564e-13	-1.66908	-1.22742	3.15572e-12	-1.34204	-1.2676	5.02524e-09	-0.794885	-1.22439
53679140	rs147096698	3.79615e-12	-2.58224e-10	-1.26756	1.20874e-11	-2.58224e-10	-1.26669	1.06666e-08	-2.58224e-10	-1.26662
53680442	rs117730297	8.05806e-12	-2.58224e-10	-0.514869	3.1168e-11	-2.58224e-10	-0.319467	2.26479e-08	-2.58224e-10	-0.513679
53680500	rs8085394	2.49614e-11	1.79549	-1.1797	4.09301e-12	-1.33293	-1.01665	9.65283e-09	-0.181731	-1.18476
53680518	rs111528472	2.55455e-12	-1.66366	-2.1237e-10	5.5673e-12	-2.04195	-2.1237e-10	1.33467e-08	-1.04248	-2.1237e-10
53681437	rs113118573	2.21114e-11	1.67239	-1.17784	3.88941e-12	-1.3871	-1.0135	8.87229e-09	-0.267863	-1.18295
53681569	rs143139214	4.56699e-10	4.46441	-0.941924	2.52767e-11	0.360459	-0.889437	3.10323e-07	3.051	-0.947131
53682547	rs141818218	3.8924e-12	-2.58224e-10	-1.24251	1.2453e-11	-2.58224e-10	-1.23689	1.0895e-08	-2.58224e-10	-1.24544
53682916	rs2588465	3.65634e-11	0.997505	-2.1237e-10	9.09128e-10	3.05363	-2.1237e-10	5.26788e-07	2.63305	-2.1237e-10
53683073	rs12961745	2.90925e-11	1.95295	-1.18402	4.51317e-12	-1.22789	-1.02397	1.15899e-08	0.00533238	-1.18895
53683187	rs12966470	2.86075e-11	1.92054	-1.16841	4.56372e-12	-1.24291	-0.997813	1.14953e-08	-0.0180183	-1.17379
53683771	rs72938331	7.91448e-13	-1.62189	-1.21355	3.0288e-12	-1.3833	-1.2674	5.05714e-09	-0.802457	-1.21049
53683931	rs139571785	1.25456e-09	4.533	-2.1237e-10	3.59925e-07	9.03479	-2.1237e-10	5.08556e-05	7.203	-2.1237e-10
53684221	rs72938333	7.95272e-11	1.77456	-2.1237e-10	3.41639e-11	-0.22769	-2.1237e-10	2.75529e-08	-0.317635	-2.1237e-10
53684283	rs72938335	3.01935e-11	0.806086	-2.1237e-10	4.30398e-09	4.60844	-2.1237e-10	3.45523e-07	2.21131	-2.1237e-10
53684318	rs8083665	4.78788e-10	4.51211	-0.942395	2.44814e-11	0.328999	-0.889943	3.19584e-07	3.08087	-0.947598
53684813	rs8088039	2.60843e-11	1.82411	-1.16432	4.38179e-12	-1.28719	-0.994216	1.07753e-08	-0.0872764	-1.16921
53685550	rs66930533	3.3802e-12	-0.116065	-1.26754	3.18164e-11	0.968629	-1.26751	5.34939e-09	-0.689119	-1.26764
53685681	rs1424404	1.18478e-12	-1.56436	-0.867632	9.47615e-12	-0.523153	-0.986929	3.92523e-09	-1.39443	-0.871889
53685778	rs12960109	3.52849e-10	4.20994	-0.945447	2.03442e-11	0.147167	-0.893233	2.43936e-07	2.81379	-0.950626
53685930	rs12959699	4.26841e-10	4.39745	-0.942581	2.28371e-11	0.259671	-0.890145	2.88701e-07	2.97943	-0.947783
53686065	rs1424405	1.43704e-10	2.76908	-0.402861	1.05692e-10	1.17382	-0.272145	1.82305e-08	-0.309289	-0.421358
53686178	rs1424406	7.06443e-13	-1.95421	-0.994843	2.09973e-12	-2.06224	-0.954813	3.20186e-09	-1.46821	-1.0018
53686306	rs7242244	4.10392e-10	4.35815	-0.942581	2.23029e-11	0.236002	-0.890145	2.78843e-07	2.94469	-0.947783
53686424	rs1541713	6.43194e-13	-2.08897	-0.953886	3.14849e-12	-1.70088	-0.911056	1.87622e-09	-2.04313	-0.961351
53686622	rs12457890	3.89492e-10	4.303	-0.939703	2.44708e-11	0.325666	-0.887044	2.94108e-07	2.99513	-0.944928
53687011	rs1820285	7.32696e-13	-1.92173	-0.990837	2.06624e-12	-2.08261	-0.950525	3.58026e-09	-1.36046	-0.997846
53687041	rs1820286	1.65523e-10	2.88139	-0.373823	1.1957e-10	1.26604	-0.241006	2.00902e-08	-0.240885	-0.392629
53687993	rs1946300	6.47825e-13	-2.06902	-0.966653	3.35996e-12	-1.61363	-0.933303	1.8034e-09	-2.07094	-0.973127
53688583	rs1017250	6.56885e-13	-2.08897	-0.932823	3.16299e-12	-1.70088	-0.906461	1.91562e-09	-2.04313	-0.940568
53688619	rs79253249	2.44163e-12	-1.70888	-2.1237e-10	5.47826e-12	-2.05807	-2.1237e-10	1.24331e-08	-1.11338	-2.1237e-10
53688816	rs12606750	4.9731e-13	-2.05467	-1.24542	1.50336e-12	-2.08811	-1.26305	1.37597e-09	-2.07114	-1.24344
53688900	rs1017251	6.34682e-13	-2.09326	-0.962915	3.05377e-12	-1.71312	-0.929363	1.8794e-09	-2.03336	-0.969429
53689019	rs1017252	6.56778e-13	-2.09086	-0.931095	3.17078e-12	-1.71118	-0.8937	1.92502e-09	-2.03906	-0.939749
53689202	rs1424407	6.37413e-13	-2.08897	-0.962915	3.09138e-12	-1.70088	-0.929363	1.86113e-09	-2.04313	-0.969429
53689391	rs1424408	2.47554e-12	-1.69508	-2.1237e-10	5.50434e-12	-2.05332	-2.1237e-10	1.27068e-08	-1.0916	-2.1237e-10
53689430	rs1364415	6.36209e-13	-2.09086	-0.962915	3.0597e-12	-1.71118	-0.929363	1.86873e-09	-2.03906	-0.969429
53690051	rs2646956	6.36209e-13	-2.09086	-0.962915	3.0597e-12	-1.71118	-0.929363	1.86873e-09	-2.03906	-0.969429
53690538	rs12454665	3.74097e-10	4.17124	-0.848264	2.20645e-11	0.124082	-0.78897	2.59616e-07	2.77964	-0.854175
53690601	rs2588491	6.27029e-13	-2.10111	-0.96719	2.76112e-12	-1.80935	-0.933868	1.96359e-09	-1.98531	-0.973658
53690783	rs68063210	3.77343e-12	-0.00603391	-1.26752	3.64648e-11	1.10507	-1.26758	5.87382e-09	-0.596067	-1.26717
53690857	rs2551450	6.2755e-13	-2.10028	-0.96719	2.78586e-12	-1.80043	-0.933868	1.95274e-09	-1.99085	-0.973658
53691010	rs2646957	6.38166e-13	-2.10199	-0.948711	2.81476e-12	-1.81388	-0.910098	1.96181e-09	-2.00495	-0.954924
53691172	rs2646958	6.35566e-13	-2.09261	-0.962169	3.04395e-12	-1.72135	-0.924356	1.87882e-09	-2.03485	-0.96825
53691258	rs75006985	4.94718e-13	-2.04811	-1.2572	1.67884e-12	-1.97673	-1.26403	1.31799e-09	-2.10321	-1.25443
53691435	rs2646959	6.46127e-13	-2.09261	-0.945688	3.07773e-12	-1.72135	-0.913322	1.91227e-09	-2.03485	-0.950602
53691530	rs1035594	2.58936e-09	5.45513	-0.197503	9.20995e-10	3.14034	-0.0737395	2.09272e-07	1.92294	-0.213047
53691567	rs2646960	7.67219e-13	-2.10262	-0.763905	3.51854e-12	-1.58083	-0.919982	2.2214e-09	-2.07142	-0.764184
53691727	rs2646961	2.49866e-09	5.41947	-0.197503	8.9405e-10	3.11064	-0.0737395	2.03898e-07	1.89692	-0.213047
53691788	rs2551451	6.46127e-13	-2.09261	-0.945688	3.07773e-12	-1.72135	-0.913322	1.91227e-09	-2.03485	-0.950602
53691792	rs2646962	1.92674e-09	5.1508	-0.188756	8.56075e-10	3.058	-0.0645011	1.82141e-07	1.7754	-0.204364
53691810	rs2646963	2.41788e-09	5.37786	-0.188756	1.03708e-09	3.2498	-0.0645011	2.15139e-07	1.94191	-0.204364
53691893	rs147320075	2.03219e-12	-1.89243	-2.1237e-10	8.24328e-12	-1.64946	-2.1237e-10	4.85957e-09	-2.05279	-2.1237e-10
53692616	rs1017253	6.36765e-13	-2.10238	-0.95052	2.75571e-12	-1.82679	-0.918392	2.02288e-09	-1.97383	-0.955397
53692696	rs1017254	6.33994e-13	-2.10238	-0.954881	2.74312e-12	-1.82679	-0.922969	2.01414e-09	-1.97383	-0.959724
53692966	rs2646965	6.33994e-13	-2.10238	-0.954881	2.74312e-12	-1.82679	-0.922969	2.01414e-09	-1.97383	-0.959724
53693010	rs77254973	2.44163e-12	-1.70888	-2.1237e-10	5.47826e-12	-2.05807	-2.1237e-10	1.24331e-08	-1.11338	-2.1237e-10
53693134	rs77853513	4.96458e-13	-2.06071	-1.24109	1.51957e-12	-2.0757	-1.26473	1.41326e-09	-2.04892	-1.23893
53693612	rs1364416	6.2246e-13	-2.09938	-0.97624	2.71249e-12	-1.81558	-0.94541	1.9197e-09	-2.00066	-0.980914
53693748	rs72938363	2.75764e-11	0.71542	-2.1237e-10	3.74888e-09	4.47035	-2.1237e-10	3.09355e-07	2.10075	-2.1237e-10
53693949	rs1364417	1.16351e-12	-1.56486	-0.885239	9.09441e-12	-0.530786	-1.02041	3.86135e-09	-1.39595	-0.886779
53694044	rs1364418	6.05663e-13	-2.10241	-1.00057	2.55562e-12	-1.84954	-0.97102	1.91559e-09	-1.97867	-1.00504
53694113	rs1549319	1.04215e-09	4.63629	-0.288793	3.52479e-10	2.24684	-0.140702	9.64796e-08	1.23849	-0.302905
53694600	rs2161800	4.32289e-11	2.24652	-1.08155	1.67763e-11	-0.102251	-0.836638	5.68737e-08	1.49648	-1.08939
53694610	rs2161801	4.88171e-13	-2.06866	-1.24997	1.53681e-12	-2.06856	-1.26059	1.41408e-09	-2.03906	-1.24821
53694835	rs62091596	1.73977e-12	-2.04779	-2.1237e-10	8.12002e-12	-1.66453	-2.1237e-10	5.91581e-09	-1.85612	-2.1237e-10
53695116	rs1834148	1.65e-12	-2.10077	-2.1237e-10	6.43745e-12	-1.89673	-2.1237e-10	5.35716e-09	-1.95531	-2.1237e-10
53695806	rs4392148	5.04829e-13	-2.09125	-1.19382	1.91132e-12	-1.85296	-1.25811	1.60912e-09	-1.96527	-1.19278
53695861	rs1035595	2.66697e-09	6.53051	-1.24335	1.37372e-10	2.30386	-1.14003	1.25596e-07	2.44539	-1.24607
53696010	rs1477440	2.09035e-09	6.29004	-1.24649	1.19634e-10	2.1735	-1.14792	8.1752e-08	2.01887	-1.24892
53696180	rs2551452	1.81983e-09	6.15031	-1.24536	1.04738e-10	2.03783	-1.14523	7.66625e-08	1.95352	-1.24785
53696806	rs1549320	7.94316e-10	4.9515	-0.875556	2.31525e-10	2.39402	-0.708192	5.94546e-08	1.33325	-0.881785
53697136	rs764595	1.34477e-12	-1.21902	-1.0863	1.85e-12	-1.92998	-1.21369	7.32184e-09	-0.558919	-1.08396
53697343	rs149036030	1.85765e-12	-1.98223	-2.1237e-10	6.46337e-12	-1.89271	-2.1237e-10	4.64519e-09	-2.09791	-2.1237e-10
53697624	rs80015360	1.64793e-12	-2.10202	-2.1237e-10	5.53224e-12	-2.04827	-2.1237e-10	5.75595e-09	-1.88351	-2.1237e-10
53697967	rs12957933	7.64812e-12	-0.567081	-2.1237e-10	1.18931e-11	-1.2829	-2.1237e-10	1.05263e-07	1.02272	-2.1237e-10
53698079	rs146992833	4.50253e-12	-1.0969	-2.1237e-10	5.81825e-12	-1.99786	-2.1237e-10	4.62672e-09	-2.1019	-2.1237e-10
53698087	rs79026614	3.85585e-12	-2.58224e-10	-1.25195	1.23494e-11	-2.58224e-10	-1.24525	1.07688e-08	-2.58224e-10	-1.25709
53698151	rs56314440	1.89483e-12	-1.69237	-0.270042	2.9746e-12	-2.08258	-0.586168	4.45956e-09	-1.8846	-0.254097
53698244	rs55759137	1.84663e-12	-1.70541	-0.282767	4.25731e-12	-2.05034	-0.259879	3.46686e-09	-2.10327	-0.287227
53698562	rs73486536	1.84125e-12	-1.70541	-0.285683	4.30965e-12	-2.05034	-0.247659	3.45352e-09	-2.10327	-0.291081
53698691	rs76488251	1.03538e-12	-1.38067	-1.1861	3.13342e-12	-1.45903	-1.15771	3.40555e-09	-1.21442	-1.19391
53698777	rs8090739	2.40713e-11	1.83207	-1.25259	2.46378e-10	3.0082	-1.26019	2.50164e-08	0.838814	-1.25303
53699500	rs2551453	8.08921e-10	4.9515	-0.857337	2.33049e-10	2.39402	-0.70163	6.05386e-08	1.33325	-0.863715
53699987	rs55765304	2.18568e-12	-1.61631	-0.203304	3.22086e-12	-2.05839	-0.530821	4.99469e-09	-1.83853	-0.186836
53700011	rs66693142	3.03883e-11	2.07439	-1.26188	3.80975e-10	3.45032	-1.26645	3.50923e-08	1.18646	-1.26223
53700106	rs12607535	1.35028e-12	-1.23308	-1.06815	1.85724e-12	-1.93618	-1.20359	7.31939e-09	-0.577521	-1.0657
53700299	rs2551454	7.69002e-10	4.91611	-0.872562	2.22538e-10	2.36578	-0.719538	5.81773e-08	1.30857	-0.878821
53700794	rs2588490	1.92228e-11	1.60991	-1.25535	1.90732e-10	2.75456	-1.26255	2.05926e-08	0.647162	-1.25598
53700807	rs1593191	1.64611e-12	-2.10313	-2.1237e-10	5.64407e-12	-2.02825	-2.1237e-10	5.67591e-09	-1.89751	-2.1237e-10
53701029	rs1895615	7.39437e-10	4.87691	-0.872562	2.15687e-10	2.33451	-0.719538	5.66096e-08	1.28126	-0.878821
53701504	rs1071935	1.75857e-12	-1.79654	-0.240503	4.35018e-12	-2.07151	-0.217132	3.62247e-09	-2.10153	-0.245058
53701531	rs1895616	1.65023e-12	-2.10063	-2.1237e-10	5.49255e-12	-2.05547	-2.1237e-10	5.84378e-09	-1.86837	-2.1237e-10
53701841	rs2588489	1.42522e-11	1.31083	-1.25546	1.35309e-10	2.41158	-1.26288	1.59333e-08	0.390637	-1.25597
53702160	rs2551456	1.18099e-11	0.282012	-0.414618	3.54442e-11	0.267912	-0.458811	4.23055e-09	-1.77008	-0.421334
53702269	rs1834149	1.21782e-12	-1.31373	-1.09075	1.7724e-12	-1.97042	-1.21611	6.42604e-09	-0.684937	-1.08845
53702686	rs2551457	2.3012e-11	1.79175	-1.25728	2.3442e-10	2.96224	-1.26399	2.40459e-08	0.80397	-1.25775
53702960	rs4800937	1.30071e-12	-1.24703	-1.0916	1.82921e-12	-1.94226	-1.21272	7.01445e-09	-0.596007	-1.08977
53703487	rs79232738	5.0833e-13	-2.08031	-1.19786	1.91145e-12	-1.85306	-1.25793	1.63028e-09	-1.94785	-1.19714
53703605	rs77674846	2.1942e-12	-1.81572	-2.1237e-10	5.23711e-12	-2.10309	-2.1237e-10	4.63147e-09	-2.10087	-2.1237e-10
53703711	rs2646966	1.13305e-11	0.282012	-0.456056	3.40429e-11	0.267912	-0.499149	4.0595e-09	-1.77008	-0.462607
53703943	rs1895617	6.6427e-10	4.79884	-0.901695	1.95823e-10	2.2723	-0.753951	5.20908e-08	1.22696	-0.907718
53704323	rs1424410	6.61174e-10	4.79884	-0.906366	1.94742e-10	2.2723	-0.759488	5.185e-08	1.22696	-0.91235
53705462	rs4801014	1.28753e-12	-1.24703	-1.10178	1.81896e-12	-1.94226	-1.21834	6.94301e-09	-0.596007	-1.1
53705596	rs4801015	9.47651e-12	-0.352725	-2.1237e-10	7.60027e-12	-1.73067	-2.1237e-10	1.79352e-08	-0.746982	-2.1237e-10
53706492	rs1424411	1.59912e-10	3.42947	-0.956395	5.65626e-11	1.1076	-0.831109	2.71598e-08	0.63061	-0.962615
53706621	rs61439388	3.98428e-12	-1.11454	-0.104643	5.7181e-12	-1.88326	-0.131965	5.41045e-09	-1.83547	-0.109941
53706707	rs12454530	1.08496e-12	-1.39266	-1.12734	1.69367e-12	-1.9944	-1.23756	5.47935e-09	-0.803845	-1.12891
53707248	rs146155565	1.76995e-12	-2.03059	-2.1237e-10	7.36499e-12	-1.76212	-2.1237e-10	5.83529e-09	-1.86982	-2.1237e-10
53707569	rs140125866	7.25923e-12	-0.619268	-2.1237e-10	5.32264e-12	-2.08689	-2.1237e-10	4.74704e-09	-2.07622	-2.1237e-10
53707828	rs113036008	2.20459e-12	-1.91076	0.0997542	4.00988e-12	-2.10041	-0.269684	5.58973e-09	-2.03564	0.122826
53707835	rs73497018	5.87613e-12	0.232056	-1.0627	2.4617e-12	-1.893	-0.965007	1.98562e-09	-1.87605	-1.07176
53708003	rs11661065	6.49423e-12	-0.730628	-2.1237e-10	6.57863e-12	-1.87503	-2.1237e-10	1.28627e-08	-1.07941	-2.1237e-10
53708389	rs62091597	1.85977e-12	-1.98109	-2.1237e-10	9.56699e-12	-1.50054	-2.1237e-10	6.71237e-09	-1.72979	-2.1237e-10
53708692	rs2862260	1.28146e-12	-1.4177	-0.935844	1.96187e-12	-2.00407	-1.08089	6.41748e-09	-0.837782	-0.936937
53708891	rs151136425	1.99018e-12	-1.91332	-2.1237e-10	6.12354e-12	-1.94672	-2.1237e-10	1.151e-08	-1.19053	-2.1237e-10
53708928	rs11874566	2.38538e-12	-1.86644	0.134257	4.11814e-12	-2.10328	-0.240177	5.91098e-09	-2.01455	0.157616
53709083	rs75294304	5.75468e-12	0.203549	-1.05508	2.46738e-12	-1.90149	-0.954209	1.98537e-09	-1.88488	-1.06306
53709943	rs72938395	1.70119e-11	0.232373	-2.1237e-10	1.08466e-11	-1.37501	-2.1237e-10	1.18388e-08	-1.16236	-2.1237e-10
53710566	rs56879569	2.26168e-12	-1.77694	-0.00849839	5.28073e-12	-2.07169	-0.0231013	4.56414e-09	-2.10198	-0.0135336
53710619	rs12961548	1.40299e-12	-1.36716	-0.89577	2.05557e-12	-1.98429	-1.05402	7.15855e-09	-0.769451	-0.895985
53710926	rs559926198	5.79564e-12	-2.58224e-10	-0.844435	1.61311e-11	-2.58224e-10	-0.978109	1.56025e-08	-2.58224e-10	-0.88631
53711091	rs76616397	2.27928e-12	-1.88909	0.111404	4.04108e-12	-2.10262	-0.259727	5.77283e-09	-2.01516	0.134573
53711306	rs72938397	9.06107e-11	1.90503	-2.1237e-10	1.90278e-08	6.0948	-2.1237e-10	1.02837e-06	3.30199	-2.1237e-10
53712097	rs979466	1.32112e-10	3.39581	-1.11371	4.45286e-11	1.08197	-1.04469	2.27203e-08	0.606963	-1.11745
53712571	rs1945735	1.80867e-10	3.7268	-1.13059	5.61924e-11	1.33503	-1.06511	2.82304e-08	0.840772	-1.13412
53712598	rs17733647	2.27281e-11	0.522058	-2.1237e-10	3.74151e-11	-0.136784	-2.1237e-10	3.71221e-08	-0.0195325	-2.1237e-10
53713154	rs17733672	1.67495e-12	-2.08576	-2.1237e-10	5.45801e-12	-2.06177	-2.1237e-10	5.38372e-09	-1.95036	-2.1237e-10
53713175	rs117806849	1.64969e-12	-2.10095	-2.1237e-10	5.24673e-12	-2.10125	-2.1237e-10	5.01437e-09	-2.02144	-2.1237e-10
53713337	rs10513881	2.37142e-12	-1.7616	0.0235506	5.53438e-12	-2.0668	0.0189211	4.71382e-09	-2.10277	0.0195257
53713664	rs9960333	2.28803e-12	-1.78447	0.0106154	5.3696e-12	-2.07401	-0.00409831	4.65449e-09	-2.10145	0.00554202
53713935	rs60499646	4.46785e-12	0.157274	-1.26191	4.28974e-11	1.25432	-1.25437	1.25418e-08	0.156464	-1.26114
53714236	rs117194903	1.33341e-11	-0.0112183	-2.1237e-10	8.36707e-12	-1.63456	-2.1237e-10	1.34477e-08	-1.03494	-2.1237e-10
53714422	rs11664291	8.41373e-12	-0.471677	-2.1237e-10	5.42286e-12	-2.06824	-2.1237e-10	4.85732e-09	-2.05326	-2.1237e-10
53714691	rs72940104	9.58029e-11	1.96075	-2.1237e-10	6.19061e-09	4.97193	-2.1237e-10	4.78185e-07	2.53625	-2.1237e-10
53714866	rs1862921	2.11436e-12	-1.79927	-0.0535227	5.05238e-12	-2.07837	-0.0606279	4.36478e-09	-2.10014	-0.0600423
53715057	rs75788514	1.69224e-12	-2.07549	-2.1237e-10	5.5414e-12	-2.04661	-2.1237e-10	5.24733e-09	-1.97603	-2.1237e-10
53715551	rs73497031	2.02085e-12	-1.73473	-0.163289	4.62241e-12	-2.05098	-0.176962	3.90573e-09	-2.1033	-0.168004
53715690	rs1639430	7.22709e-12	0.0651592	-0.688865	1.71534e-11	-0.170301	-0.746362	3.24699e-09	-1.75852	-0.6975
53715813	rs141197250	4.88825e-12	-1.01471	-2.1237e-10	1.21182e-11	-1.26415	-2.1237e-10	1.25133e-08	-1.10695	-2.1237e-10
53716170	rs2535731	1.66592e-12	-2.09116	-2.1237e-10	5.5252e-12	-2.04954	-2.1237e-10	1.10339e-08	-1.23277	-2.1237e-10
53716593	rs17062090	1.8378e-12	-1.78447	-0.208506	4.34797e-12	-2.07401	-0.215142	3.73481e-09	-2.10145	-0.214595
53717464	rs2286812	5.28362e-13	-2.10326	-1.13626	1.57212e-12	-2.09935	-1.20709	1.96747e-09	-1.82002	-1.13697
53718138	rs17806802	1.68512e-12	-2.0797	-2.1237e-10	5.42597e-12	-2.06766	-2.1237e-10	5.25979e-09	-1.97365	-2.1237e-10
53718563	rs117096430	1.38734e-11	0.0284317	-2.1237e-10	3.12639e-11	-0.316396	-2.1237e-10	2.59047e-08	-0.379319	-2.1237e-10
53719205	rs1894152	5.31256e-12	-0.0582717	-0.873196	1.24089e-11	-0.320041	-0.9204	2.61136e-09	-1.79355	-0.880319
53719925	rs17733784	6.71796e-11	2.619	-1.01317	2.63117e-11	0.56723	-1.05608	6.11085e-09	-0.80462	-1.01906
53720032	rs28715846	2.19965e-12	-1.64072	-0.172523	4.6864e-12	-2.01223	-0.20196	3.90446e-09	-2.09847	-0.173156
53720047	rs28637827	2.19955e-12	-1.64971	-0.163574	5.06157e-12	-2.0162	-0.120983	3.98161e-09	-2.09935	-0.152708
53720185	rs114449667	5.39719e-13	-1.96245	-1.2558	1.84533e-12	-1.90213	-1.24407	1.34475e-09	-2.07897	-1.25857
53720253	rs12456094	1.66975e-12	-2.08887	-2.1237e-10	5.23828e-12	-2.10287	-2.1237e-10	7.03326e-09	-1.68309	-2.1237e-10
53720482	rs28485339	4.93675e-11	2.5626	-1.26485	2.9548e-11	0.88646	-1.2593	8.10241e-09	-0.27635	-1.26523
53720785	rs78836615	1.51801e-12	-1.82397	-0.36017	2.69393e-12	-2.09359	-0.674264	3.6252e-09	-1.99496	-0.350878
53721254	rs146572969	1.74052e-12	-2.04736	-2.1237e-10	7.2488e-12	-1.77802	-2.1237e-10	4.78086e-09	-2.06912	-2.1237e-10
53721458	rs1964250	1.52532e-12	-1.67741	-0.501922	2.55067e-12	-2.05374	-0.768762	3.45879e-09	-1.89787	-0.494953
53721530	rs141280712	8.7805e-12	-2.58224e-10	-0.429008	3.5017e-11	-2.58224e-10	-0.203025	2.46968e-08	-2.58224e-10	-0.427072
53721590	rs1970748	3.12312e-12	-0.436129	-1.02658	9.41785e-12	-0.442659	-1.07359	1.90467e-09	-1.96264	-1.0268
53722452	rs2862914	2.45586e-11	1.8576	-1.25808	1.98119e-11	0.477082	-1.24966	4.70988e-09	-0.825444	-1.25864
53722555	rs2862915	6.77461e-12	0.345146	-1.03351	2.65915e-12	-1.82401	-0.956845	2.06422e-09	-1.87452	-1.03447
53723563	rs7240100	1.6546e-11	1.47101	-1.2664	1.72729e-11	0.353799	-1.26352	2.36724e-09	-1.50543	-1.26659
53723581	rs77667968	1.07833e-12	-1.87827	-0.647861	2.17811e-12	-2.09533	-0.885073	2.65743e-09	-2.0148	-0.641589
53723655	rs2588486	1.6182e-12	-1.57008	-0.550149	2.5553e-12	-2.01315	-0.807538	3.55679e-09	-1.82148	-0.543402
53723699	rs111327813	1.78276e-12	-2.02338	-2.1237e-10	5.84924e-12	-1.99255	-2.1237e-10	4.90272e-09	-2.04395	-2.1237e-10
53724491	rs60370653	1.94854e-11	1.6262	-1.25808	1.86165e-11	0.414848	-1.24966	4.34726e-09	-0.905562	-1.25864
53724624	rs8099460	1.80698e-12	-1.41307	-0.596814	2.56764e-12	-1.9773	-0.838567	3.60732e-09	-1.75838	-0.592396
53724666	rs111847223	1.89484e-12	-1.96241	-2.1237e-10	5.68859e-12	-2.0204	-2.1237e-10	4.91009e-09	-2.04245	-2.1237e-10
53725286	rs111379822	1.73397e-12	-2.05113	-2.1237e-10	5.37123e-12	-2.0778	-2.1237e-10	5.42216e-09	-1.94325	-2.1237e-10
53725868	rs1014166	1.37103e-12	-1.61245	-0.673533	2.24032e-12	-2.05278	-0.899458	2.91542e-09	-1.89436	-0.669375
53725929	rs2156840	1.83118e-12	-1.99658	-2.1237e-10	6.98064e-12	-1.81572	-2.1237e-10	5.72975e-09	-1.88807	-2.1237e-10
53725993	rs2187545	3.6916e-12	-1.29548	-2.1237e-10	5.64464e-12	-2.02815	-2.1237e-10	8.88134e-09	-1.44979	-2.1237e-10
53727095	rs79184602	1.73829e-12	-2.04864	-2.1237e-10	5.38065e-12	-2.07605	-2.1237e-10	5.39898e-09	-1.94753	-2.1237e-10
53727502	rs2535724	1.67688e-12	-1.42585	-0.65876	2.38077e-12	-1.98273	-0.908704	3.35278e-09	-1.7674	-0.656556
53728739	rs147987326	6.50984e-12	-0.728228	-2.1237e-10	9.40382e-12	-1.51774	-2.1237e-10	7.291e-09	-1.6471	-2.1237e-10
53729156	rs10513882	1.71815e-12	-2.06029	-2.1237e-10	5.33765e-12	-2.08407	-2.1237e-10	5.51656e-09	-1.92599	-2.1237e-10
53729482	rs141797197	3.8025e-12	-2.58224e-10	-1.26588	1.34061e-11	-2.58224e-10	-1.16315	1.06726e-08	-2.58224e-10	-1.26606
53729503	rs2588485	1.67231e-12	-1.40082	-0.686517	2.40405e-12	-1.97204	-0.909664	3.32555e-09	-1.7497	-0.682405
53730004	rs76864623	1.34725e-11	-2.58224e-10	-0.00089141	4.44973e-11	-2.58224e-10	0.0365696	3.94399e-08	-2.58224e-10	0.0410334
53730561	rs12606638	3.27003e-11	2.10755	-1.22171	1.83592e-11	0.385048	-1.23377	1.06378e-08	-0.0471461	-1.22219
53730629	rs74321124	5.48582e-12	-2.58224e-10	-0.899376	1.8339e-11	-2.58224e-10	-0.849827	1.56076e-08	-2.58224e-10	-0.885989
53730803	rs2588484	1.62684e-12	-1.40082	-0.714084	2.33413e-12	-1.97204	-0.939181	3.23057e-09	-1.7497	-0.711382
53730964	rs2535725	1.62233e-12	-1.40082	-0.716862	2.32915e-12	-1.97204	-0.94132	3.22158e-09	-1.7497	-0.714167
53731272	rs117818748	7.69956e-12	-2.58224e-10	-0.560379	2.62205e-11	-2.58224e-10	-0.492316	2.20182e-08	-2.58224e-10	-0.541873
53731298	rs78090727	1.73525e-12	-2.05039	-2.1237e-10	5.2966e-12	-2.09179	-2.1237e-10	5.54945e-09	-1.92005	-2.1237e-10
53731827	rs144916930	1.74593e-12	-2.04426	-2.1237e-10	7.19581e-12	-1.78536	-2.1237e-10	4.76964e-09	-2.07147	-2.1237e-10
53731910	rs147969366	2.02831e-12	-1.89434	-2.1237e-10	6.2302e-12	-1.92945	-2.1237e-10	1.19923e-08	-1.14948	-2.1237e-10
53732345	rs6566443	1.54001e-11	1.39761	-1.26478	1.44371e-11	0.178435	-1.26749	2.17691e-09	-1.59123	-1.26461
53732427	rs6566444	1.44932e-11	1.33763	-1.26549	1.37536e-11	0.130059	-1.26761	2.12633e-09	-1.61401	-1.26534
53733081	rs740942	3.07101e-12	-1.47953	-2.1237e-10	5.46518e-12	-2.06046	-2.1237e-10	7.73194e-09	-1.58838	-2.1237e-10
53733290	rs80165207	1.70366e-12	-2.06877	-2.1237e-10	5.30831e-12	-2.08959	-2.1237e-10	5.6202e-09	-1.90738	-2.1237e-10
53733950	rs2109685	3.06177e-12	-0.320837	-1.16171	9.46262e-12	-0.323267	-1.18824	1.71684e-09	-1.93112	-1.16213
53734127	rs78638038	5.04359e-12	-2.58224e-10	-0.983423	1.67627e-11	-2.58224e-10	-0.939704	1.43263e-08	-2.58224e-10	-0.971648
53734603	rs2535726	3.11266e-12	-0.299467	-1.1666	9.62614e-12	-0.301911	-1.19247	1.71995e-09	-1.92444	-1.16701
53734839	rs148034242	6.51002e-11	-2.58224e-10	1.57439	1.69419e-10	-2.58224e-10	1.37352	1.78758e-07	-2.58224e-10	1.55229
53735471	rs2535727	3.32406e-12	-0.222277	-1.17808	1.06521e-11	-0.19078	-1.20232	1.77166e-09	-1.88336	-1.17846
53735543	rs144644548	9.51634e-12	-2.58224e-10	-0.348531	2.49347e-11	-2.58224e-10	-0.542599	2.70686e-08	-2.58224e-10	-0.335369
53735635	rs2535728	3.14399e-12	-0.277971	-1.17808	9.73872e-12	-0.280431	-1.20232	1.71199e-09	-1.91762	-1.17846
53736180	rs2535729	1.22696e-12	-1.18495	-1.21206	5.74997e-12	-0.778916	-1.23075	1.40512e-09	-2.08126	-1.21236
53736756	rs73957296	1.65906e-12	-2.09529	-2.1237e-10	5.23823e-12	-2.10287	-2.1237e-10	6.17754e-09	-1.81282	-2.1237e-10
53737176	rs111934745	3.20946e-12	-1.43544	-2.1237e-10	9.12265e-12	-1.5481	-2.1237e-10	7.34863e-09	-1.63923	-2.1237e-10
53737538	rs1945736	1.71437e-12	-2.0625	-2.1237e-10	5.32983e-12	-2.08554	-2.1237e-10	5.54181e-09	-1.92142	-2.1237e-10
53737972	rs144624692	6.91862e-12	-2.58224e-10	-0.667325	2.34381e-11	-2.58224e-10	-0.604496	1.97564e-08	-2.58224e-10	-0.650266
53738913	rs144274803	2.14198e-12	-1.83981	-2.1237e-10	8.89257e-12	-1.57364	-2.1237e-10	4.99378e-09	-2.02555	-2.1237e-10
53739639	rs76994296	1.6607e-12	-2.0943	-2.1237e-10	5.23956e-12	-2.10262	-2.1237e-10	6.14202e-09	-1.81859	-2.1237e-10
53739668	rs150704021	5.16894e-12	-2.58224e-10	-0.958874	1.72099e-11	-2.58224e-10	-0.913372	1.46896e-08	-2.58224e-10	-0.946606
53740116	rs2852986	3.26603e-12	-0.234605	-1.18336	1.01244e-11	-0.237094	-1.20682	1.727e-09	-1.90362	-1.18374
53740183	rs1073719	3.40506e-12	-0.190739	-1.18554	1.05585e-11	-0.193256	-1.20867	1.74844e-09	-1.88911	-1.18591
53740689	rs12327381	4.18568e-11	2.39994	-1.26723	4.11051e-11	1.22055	-1.26328	7.81173e-09	-0.310867	-1.26725
53740950	rs144940161	1.6547e-12	-2.09792	-2.1237e-10	5.23608e-12	-2.10329	-2.1237e-10	6.2875e-09	-1.79518	-2.1237e-10
53741949	rs17090049	3.9346e-11	2.33839	-1.26754	3.89074e-11	1.1677	-1.26537	7.51242e-09	-0.349621	-1.26757
53742508	rs17090050	4.8358e-11	2.54415	-1.26706	4.58759e-11	1.33092	-1.26384	7.70802e-09	-0.324362	-1.26712
53742623	rs989285	1.15955e-12	-1.63829	-0.815221	1.95158e-12	-2.05599	-1.03423	2.45502e-09	-1.91689	-0.818714
53742682	rs72940130	1.341e-11	-0.211385	0.205847	3.60207e-10	1.72557	0.402254	3.45177e-08	-0.304466	0.212194
53743014	rs74899732	1.71782e-12	-2.06048	-2.1237e-10	3.97729e-11	-0.0756742	-2.1237e-10	1.33031e-08	-1.04574	-2.1237e-10
53743191	rs17090051	2.57211e-11	1.81867	-1.1729	1.58045e-11	0.188904	-1.18747	1.02404e-08	-0.135395	-1.17201
53743509	rs17090052	3.38639e-11	2.07133	-1.15052	1.89632e-11	0.350432	-1.16679	1.2133e-08	0.0117185	-1.14953
53744545	rs1945737	2.07967e-11	1.17876	-0.74551	1.46012e-11	-0.296053	-0.7817	3.12969e-09	-1.74809	-0.74472
53745370	rs79026577	6.72797e-12	-2.58224e-10	-0.695268	2.36345e-11	-2.58224e-10	-0.596152	1.94409e-08	-2.58224e-10	-0.666367
53745508	rs764699	8.24395e-13	-1.8009	-0.993744	1.82354e-12	-2.0019	-1.15618	3.59931e-09	-1.36212	-0.990883
53746083	rs188115566	1.72627e-12	-2.05558	-2.1237e-10	4.11063e-11	-0.0426979	-2.1237e-10	1.36243e-08	-1.02189	-2.1237e-10
53747212	rs7235583	4.00598e-12	-2.09474	0.880988	9.09333e-12	-2.09518	0.543858	2.04569e-08	-1.5094	0.893982
53747425	rs2588482	5.27648e-11	-0.117731	1.48203	1.29321e-10	-0.156577	1.26001	1.41077e-07	-0.156817	1.47238
53747709	rs8090143	6.29564e-11	-0.386126	1.92703	1.67868e-10	-0.341769	1.70609	1.78638e-07	-0.360256	1.91187
53748640	rs17090053	3.816e-11	1.19553	-0.155282	1.51275e-10	1.27649	-0.0162552	2.13536e-08	-0.425123	-0.1474
53749111	rs2191693	8.67853e-13	-2.02184	-0.721439	2.44422e-12	-2.10176	-0.763374	2.32307e-09	-2.06848	-0.722381
53749583	rs2852978	1.46463e-11	1.26409	-1.18144	2.11335e-11	0.499807	-1.20781	2.08205e-09	-1.71835	-1.18204
53749596	rs2852979	1.89885e-12	-0.997861	-0.962433	2.3651e-12	-2.0032	-0.89484	1.8437e-09	-2.05876	-0.963212
53749710	rs9961862	2.31134e-12	-0.63563	-1.12809	1.89963e-12	-2.03227	-1.08493	1.65917e-09	-2.00141	-1.12602
53749801	rs17789438	3.45061e-12	-1.36299	-2.1237e-10	5.29312e-12	-2.09245	-2.1237e-10	4.69846e-09	-2.08651	-2.1237e-10
53750379	rs80137211	2.41177e-11	0.581404	-2.1237e-10	8.24855e-12	-1.64882	-2.1237e-10	6.85228e-09	-1.70916	-2.1237e-10
53750982	rs8096632	7.78652e-12	-0.549148	-2.1237e-10	2.30169e-10	1.67995	-2.1237e-10	2.07114e-08	-0.603061	-2.1237e-10
53752052	rs78579250	1.75564e-12	-2.03871	-2.1237e-10	5.56395e-12	-2.04255	-2.1237e-10	4.6206e-09	-2.10322	-2.1237e-10
53752057	rs17090055	3.87743e-12	-0.777777	-0.468594	4.80903e-11	0.368233	-0.254012	4.6959e-09	-1.60935	-0.477704
53752063	rs72940146	8.89927e-12	-0.415572	-2.1237e-10	1.98572e-10	1.53229	-2.1237e-10	2.14915e-08	-0.566087	-2.1237e-10
53752193	rs986715	1.92018e-12	-0.954672	-0.994451	2.39e-12	-1.9798	-0.907769	1.83199e-09	-2.03225	-0.996095
53752283	rs36054899	6.78263e-12	-0.687176	-2.1237e-10	7.16915e-12	-1.78907	-2.1237e-10	9.45039e-09	-1.38769	-2.1237e-10
53752733	rs11873159	4.04428e-11	1.09835	-2.1237e-10	8.78172e-09	5.32157	-2.1237e-10	3.19451e-07	2.13286	-2.1237e-10
53752832	rs17090056	3.98332e-11	1.08316	-2.1237e-10	8.58086e-09	5.29843	-2.1237e-10	3.13918e-07	2.11539	-2.1237e-10
53753106	rs2187543	9.43524e-12	0.642487	-0.999577	2.67841e-11	0.450561	-0.921612	3.15516e-09	-1.48623	-0.998478
53753607	rs4801016	1.75873e-12	-2.03695	-2.1237e-10	8.81278e-12	-1.58266	-2.1237e-10	8.12253e-09	-1.5391	-2.1237e-10
53754155	rs72940153	2.67087e-11	0.683449	-2.1237e-10	4.63353e-09	4.68222	-2.1237e-10	1.97788e-07	1.65345	-2.1237e-10
53754165	rs17199881	1.68294e-12	-2.081	-2.1237e-10	5.28388e-12	-2.0942	-2.1237e-10	5.80124e-09	-1.87567	-2.1237e-10
53754419	rs17090057	2.70876e-11	0.697534	-2.1237e-10	4.73646e-09	4.70419	-2.1237e-10	2.01049e-07	1.66981	-2.1237e-10
53754528	rs73957301	1.29865e-12	-1.14995	-1.19026	1.75524e-12	-2.045	-1.15125	1.43987e-09	-2.0794	-1.18979
53754636	rs118139030	2.35977e-12	-1.74298	-2.1237e-10	1.36951e-11	-1.14182	-2.1237e-10	7.70116e-09	-1.59237	-2.1237e-10
53754847	rs8098666	3.87042e-11	1.05441	-2.1237e-10	8.21267e-09	5.25457	-2.1237e-10	3.037e-07	2.08229	-2.1237e-10
53755311	rs17090058	2.8423e-11	0.745656	-2.1237e-10	5.10488e-09	4.77909	-2.1237e-10	2.12591e-07	1.72563	-2.1237e-10
53755417	rs117829107	2.84101e-12	-1.55738	-2.1237e-10	1.29928e-11	-1.19447	-2.1237e-10	5.95873e-09	-1.84889	-2.1237e-10
53755524	rs2007947	2.017e-12	-0.878218	-1.02171	2.37121e-12	-1.9539	-0.941562	1.81521e-09	-2.0123	-1.02524
53755601	rs80253358	1.67516e-12	-2.08563	-2.1237e-10	5.26877e-12	-2.09706	-2.1237e-10	5.89441e-09	-1.85974	-2.1237e-10
53755885	rs2535730	1.17946e-11	0.867547	-1.00145	3.3886e-11	0.667771	-0.903628	3.50572e-09	-1.3772	-1.00214
53756020	rs143076668	5.70046e-12	-2.58224e-10	-0.860995	2.00814e-11	-2.58224e-10	-0.759065	1.63284e-08	-2.58224e-10	-0.840836
53756180	rs10513883	2.61759e-11	0.663296	-2.1237e-10	4.49e-09	4.65075	-2.1237e-10	1.93213e-07	1.63005	-2.1237e-10
53756380	rs80026656	6.4452e-13	-1.86176	-1.17903	3.82155e-12	-1.25624	-1.16196	1.81129e-09	-1.8581	-1.18161
53756516	rs66671145	3.35404e-11	0.911209	-2.1237e-10	6.59436e-09	5.03511	-2.1237e-10	2.57475e-07	1.91718	-2.1237e-10
53756524	rs68077005	2.61759e-11	0.663296	-2.1237e-10	4.49e-09	4.65075	-2.1237e-10	1.93213e-07	1.63005	-2.1237e-10
53758672	rs186008797	1.70055e-12	-2.07059	-2.1237e-10	5.2561e-12	-2.09947	-2.1237e-10	5.75969e-09	-1.88286	-2.1237e-10
53758831	rs78620475	1.65688e-12	-2.09661	-2.1237e-10	5.23657e-12	-2.10319	-2.1237e-10	6.19724e-09	-1.80964	-2.1237e-10
53759062	rs997890	1.29734e-11	1.01012	-1.04876	2.70009e-11	0.488628	-0.951617	3.55385e-09	-1.31571	-1.05
53759589	rs74459304	1.65411e-12	-2.09828	-2.1237e-10	5.23597e-12	-2.10331	-2.1237e-10	6.27182e-09	-1.79768	-2.1237e-10
53760080	rs2187544	2.73265e-12	-2.08968	0.493412	1.10879e-11	-2.08903	0.736026	9.20187e-09	-1.91588	0.501546
53760629	rs1035009	2.06312e-12	-0.967651	-0.909669	2.75102e-12	-1.95673	-0.790156	1.97322e-09	-2.03942	-0.914658
53760752	rs1945733	2.18532e-12	-0.922831	-0.896947	2.77337e-12	-1.95492	-0.783876	2.03009e-09	-2.02498	-0.900687
53760792	rs7228826	3.28318e-11	0.889856	-2.1237e-10	6.38107e-09	5.00223	-2.1237e-10	2.51202e-07	1.89251	-2.1237e-10
53761003	rs7230265	2.20663e-11	0.492511	-2.1237e-10	3.74581e-09	4.46953	-2.1237e-10	1.5141e-07	1.38624	-2.1237e-10
53761058	rs6566456	3.28318e-11	0.889856	-2.1237e-10	6.38107e-09	5.00223	-2.1237e-10	2.51202e-07	1.89251	-2.1237e-10
53762541	rs11877155	2.3273e-11	0.545754	-2.1237e-10	3.734e-09	4.46638	-2.1237e-10	1.68518e-07	1.4933	-2.1237e-10
53762829	rs17789936	1.6461e-12	-2.10313	-2.1237e-10	5.24463e-12	-2.10166	-2.1237e-10	6.7292e-09	-1.72729	-2.1237e-10
53763024	rs17090062	4.92343e-12	-1.00754	-2.1237e-10	6.3017e-11	0.384546	-2.1237e-10	7.54798e-09	-1.61246	-2.1237e-10
53763260	rs8086702	2.88714e-11	0.761308	-2.1237e-10	6.67488e-11	0.442077	-2.1237e-10	9.88471e-09	-1.34276	-2.1237e-10
53763451	rs1894151	1.98039e-11	-2.05571	2.44005	6.87807e-11	-2.06768	2.53974	7.06942e-08	-1.8363	2.46092
53763508	rs59143561	2.06263e-11	0.425023	-2.1237e-10	3.08498e-09	4.27544	-2.1237e-10	1.4637e-07	1.35239	-2.1237e-10
53763577	rs17090065	1.69907e-12	-2.07146	-2.1237e-10	5.29627e-12	-2.09186	-2.1237e-10	5.61305e-09	-1.90865	-2.1237e-10
53763665	rs12457147	7.64311e-12	-0.567737	-2.1237e-10	6.1342e-12	-1.94498	-2.1237e-10	5.7539e-09	-1.88387	-2.1237e-10
53764157	rs17200462	1.65151e-12	-2.09985	-2.1237e-10	5.23609e-12	-2.10328	-2.1237e-10	6.37694e-09	-1.78106	-2.1237e-10
53764915	rs17200525	2.13589e-12	-1.84266	-2.1237e-10	6.92519e-12	-1.82369	-2.1237e-10	1.33525e-08	-1.04204	-2.1237e-10
53765611	rs11665097	1.73102e-10	3.63974	-1.0874	9.99208e-11	1.76148	-0.915958	1.80965e-08	0.360581	-1.09861
53765634	rs11873908	1.22947e-12	-1.39156	-1.0034	3.29054e-12	-1.97285	-0.594961	1.69875e-09	-2.10115	-1.0027
53765771	rs72940171	5.20457e-13	-2.06663	-1.18796	1.72451e-12	-2.00519	-1.20872	2.26206e-09	-1.62829	-1.18918
53766507	rs111519844	1.83709e-12	-1.99336	-2.1237e-10	5.86198e-12	-1.99037	-2.1237e-10	4.62205e-09	-2.10291	-2.1237e-10
53766792	rs11151567	6.02513e-13	-2.08633	-1.02186	1.99406e-11	-0.12316	-0.64294	1.68686e-09	-2.10262	-1.00826
53767006	rs55848234	6.02808e-13	-1.98828	-1.11942	8.6978e-12	-0.485365	-1.11042	1.60669e-09	-2.03311	-1.12646
53767121	rs56134141	6.20222e-13	-1.95831	-1.12091	8.94245e-12	-0.456097	-1.11195	1.6386e-09	-2.01199	-1.12791
53767153	rs9646590	5.84074e-13	-1.88112	-1.25814	6.44198e-11	1.67358	-1.26702	1.93081e-09	-1.71811	-1.25769
53767530	rs17090067	6.53341e-13	-1.93181	-1.09539	9.9911e-12	-0.369405	-1.08776	1.7127e-09	-1.99073	-1.10494
53767560	rs11151569	1.70936e-12	-2.06543	-2.1237e-10	1.54519e-11	-1.02113	-2.1237e-10	4.62021e-09	-2.1033	-2.1237e-10
53767627	rs1468647	1.25791e-12	-1.1477	-1.22439	2.83224e-12	-2.0275	-0.690296	2.31553e-09	-1.57103	-1.22307
53768010	rs72940178	7.18641e-13	-1.90279	-1.02915	1.1694e-11	-0.279593	-1.02019	1.87074e-09	-1.967	-1.04041
53768195	rs1792710	5.1444e-13	-2.02639	-1.23982	2.32762e-11	0.00113544	-0.612562	1.34358e-09	-2.09951	-1.2389
53768205	rs8089513	2.29834e-12	-1.76935	-2.1237e-10	6.07666e-11	0.34818	-2.1237e-10	8.26387e-09	-1.52185	-2.1237e-10
53768615	rs4503879	2.24927e-12	-1.79094	-2.1237e-10	5.98713e-11	0.333339	-2.1237e-10	7.88521e-09	-1.56876	-2.1237e-10
53768726	rs72940184	6.81256e-13	-1.89838	-1.08698	1.11713e-11	-0.26634	-1.07917	1.77467e-09	-1.96336	-1.09677
53768733	rs72940185	2.19525e-12	-1.81524	-2.1237e-10	4.38006e-11	0.020789	-2.1237e-10	7.05638e-09	-1.67981	-2.1237e-10
53768760	rs72926405	2.24253e-12	-1.79394	-2.1237e-10	1.02992e-11	-1.4268	-2.1237e-10	5.90619e-09	-1.85774	-2.1237e-10
53768774	rs9952542	5.65194e-13	-1.9323	-1.23982	5.68687e-11	1.30913	-1.02724	1.76762e-09	-1.8261	-1.23801
53768975	rs1792709	4.63906e-13	-2.10269	-1.26693	0.0776646	20.2127	1.10415	1.45561e-09	-1.99145	-1.26687
53769221	rs72926407	8.22442e-13	-1.87565	-0.921365	1.42909e-11	-0.1995	-0.899735	2.12879e-09	-1.94448	-0.933711
53769365	rs72926409	5.77585e-13	-1.92441	-1.22603	5.84397e-11	1.50033	-1.1912	1.86992e-09	-1.78088	-1.22696
53769460	rs17090070	8.28768e-13	-1.86751	-0.921846	1.46222e-11	-0.176088	-0.90023	2.14233e-09	-1.93767	-0.934183
53770214	rs72926412	8.35251e-13	-1.86422	-0.917346	1.48288e-11	-0.166697	-0.895592	2.15777e-09	-1.93491	-0.929764
53770229	rs1792704	4.80706e-13	-2.09003	-1.24401	1.37758e-10	1.62427	-0.457628	1.34554e-09	-2.09516	-1.24178
53770293	rs1792705	1.12383e-12	-1.30919	-1.17561	2.64181e-12	-1.9771	-0.810291	2.3983e-09	-1.58465	-1.17434
53770443	rs1789593	4.67427e-13	-2.09828	-1.26377	0.0909366	19.9273	1.54731	1.44538e-09	-2.00163	-1.26374
53770566	rs1789594	1.37156e-12	-1.10525	-1.18034	2.44763e-12	-2.0527	-0.811043	2.58503e-09	-1.50528	-1.17872
53770595	rs72926421	8.48511e-13	-1.85612	-0.909695	1.52928e-11	-0.143767	-0.887709	2.1889e-09	-1.9281	-0.92225
53770613	rs72926422	8.05457e-13	-1.86751	-0.950376	1.41982e-11	-0.176088	-0.929658	2.08316e-09	-1.93767	-0.962189
53770651	rs72926424	8.5139e-13	-1.85273	-0.909695	1.5439e-11	-0.134252	-0.887709	2.19515e-09	-1.92524	-0.92225
53770826	rs12607937	5.63881e-13	-2.07359	-1.10087	2.45471e-11	0.175166	-0.733433	1.55e-09	-2.10279	-1.0927
53770837	rs140059079	2.16564e-12	-1.82883	-2.1237e-10	5.23696e-12	-2.10312	-2.1237e-10	7.29082e-09	-1.64713	-2.1237e-10
53771129	rs17200903	8.17866e-13	-1.85612	-0.94648	1.47236e-11	-0.143767	-0.925637	2.11125e-09	-1.9281	-0.958366
53771404	rs35046745	5.39844e-13	-2.07297	-1.14505	2.07904e-11	0.0934204	-0.817791	1.4835e-09	-2.10301	-1.13633
53771597	rs79596395	1.21209e-09	4.49856	-2.1237e-10	2.16485e-11	-0.683922	-2.1237e-10	2.45975e-07	1.87149	-2.1237e-10
53771848	rs72926431	2.71483e-12	-1.60281	-2.1237e-10	1.35141e-11	-1.15513	-2.1237e-10	7.02005e-09	-1.68497	-2.1237e-10
53773115	rs79554684	2.89106e-12	-1.53992	-2.1237e-10	1.18582e-11	-1.28584	-2.1237e-10	5.90172e-09	-1.8585	-2.1237e-10
53773212	rs17090073	9.07332e-13	-1.82255	-0.876242	1.73642e-11	-0.0511821	-0.853267	2.3273e-09	-1.89966	-0.889375
53773503	rs72926439	9.21443e-13	-1.81223	-0.871126	1.79466e-11	-0.0234531	-0.848003	2.3597e-09	-1.89086	-0.884345
53773773	rs17090074	9.45254e-13	-1.79867	-0.859172	1.88344e-11	0.0125327	-0.835708	2.41548e-09	-1.87926	-0.872591
53773888	rs8093253	6.33892e-13	-1.88896	-1.16846	7.26409e-12	-0.91215	-0.863766	1.66046e-09	-1.96605	-1.1606
53774421	rs72926440	9.92585e-13	-1.77756	-0.831428	2.04763e-11	0.0676007	-0.807191	2.52779e-09	-1.8611	-0.845299
53774500	rs17090075	9.52968e-13	-1.81829	-0.831428	1.8393e-11	-0.039698	-0.807191	2.44101e-09	-1.89603	-0.845299
53774879	rs1792707	4.70968e-13	-2.08775	-1.26676	0.0444359	19.249	1.50948	1.37524e-09	-2.04831	-1.26681
53775207	rs17090076	1.01685e-12	-1.76956	-0.815274	2.12514e-11	0.0881642	-0.790599	2.58608e-09	-1.8542	-0.829401
53775254	rs1789595	4.71865e-13	-2.09828	-1.25432	0.166056	20.2744	1.80237	1.48194e-09	-1.98587	-1.25452
53775323	rs9966318	1.95682e-12	-1.93022	-2.1237e-10	1.85019e-10	1.4616	-2.1237e-10	6.35994e-09	-1.78373	-2.1237e-10
53775628	rs17090077	1.03595e-12	-1.76187	-0.804353	2.19171e-11	0.107793	-0.779385	2.63147e-09	-1.84755	-0.818651
53776121	rs72926445	1.0686e-12	-1.7551	-0.780091	2.28591e-11	0.124976	-0.754486	2.71095e-09	-1.84169	-0.794761
53776122	rs72926446	1.07051e-12	-1.7551	-0.778303	2.29011e-11	0.124976	-0.752652	2.71572e-09	-1.84169	-0.793001
53776812	rs8090538	1.08721e-12	-1.74721	-0.770718	2.35436e-11	0.144868	-0.744872	2.75488e-09	-1.83484	-0.78553
53776868	rs1945731	4.74268e-13	-2.09867	-1.24885	1.72883e-10	1.80849	-0.414736	1.3535e-09	-2.08444	-1.24662
53777033	rs8087161	1.09815e-12	-1.74302	-0.764888	2.3935e-11	0.155375	-0.738893	2.78085e-09	-1.8312	-0.779788
53777294	rs1792708	6.55841e-13	-1.80641	-1.21697	3.58131e-06	11.2492	0.0831385	1.38853e-09	-2.08697	-1.21853
53778149	rs11661309	6.96307e-13	-1.85624	-1.10727	7.37956e-12	-1.01241	-0.74774	1.8112e-09	-1.94243	-1.09732
53778176	rs72926448	3.43681e-12	-1.367	-2.1237e-10	4.21295e-11	-0.0181117	-2.1237e-10	1.08047e-08	-1.25377	-2.1237e-10
53778328	rs72926451	1.0183e-12	-1.76802	-0.815392	2.1333e-11	0.0921135	-0.790719	2.58923e-09	-1.85287	-0.829517
53778612	rs1789564	4.65881e-13	-2.10292	-1.26245	3.20928e-10	2.30277	-0.290411	1.37349e-09	-2.05514	-1.26125
53778970	rs1944343	2.88467e-12	-1.54213	-2.1237e-10	1.04737e-10	0.892591	-2.1237e-10	1.0779e-08	-1.25614	-2.1237e-10
53779370	rs1789563	4.65838e-13	-2.10253	-1.26293	2.6006e-10	2.08566	-0.283608	1.36089e-09	-2.06382	-1.26178
53780029	rs1789562	4.73556e-13	-2.09547	-1.25355	0.142233	20.108	1.81389	1.46573e-09	-1.99764	-1.25375
53780234	rs17201415	3.25373e-12	-1.42174	-2.1237e-10	1.54071e-10	1.27856	-2.1237e-10	1.08147e-08	-1.25284	-2.1237e-10
53780385	rs17090081	1.10852e-12	-1.7278	-0.770718	2.47111e-11	0.193266	-0.744872	2.80181e-09	-1.81795	-0.78553
53780418	rs17090083	1.10685e-12	-1.72347	-0.776549	2.48273e-11	0.203939	-0.750853	2.79629e-09	-1.81418	-0.791273
53780547	rs10513884	1.10269e-12	-1.72347	-0.780319	2.47315e-11	0.203939	-0.75472	2.78593e-09	-1.81418	-0.794986
53780573	rs10513885	9.91466e-13	-1.7629	-0.84721	2.09183e-11	0.105176	-0.82341	2.52055e-09	-1.84844	-0.860825
53782022	rs72926458	1.07554e-12	-1.71519	-0.813526	2.43942e-11	0.22429	-0.788803	2.71589e-09	-1.80694	-0.827681
53782571	rs72926460	2.8094e-12	-1.56857	-2.1237e-10	1.0262e-10	0.872169	-2.1237e-10	1.05773e-08	-1.27504	-2.1237e-10
53782745	rs12960663	6.56742e-13	-1.85501	-1.16699	6.75344e-12	-0.987992	-0.860816	1.70921e-09	-1.93863	-1.15908
53782900	rs1792695	5.06206e-13	-2.04627	-1.23608	0.041683	18.6701	2.02438	1.40061e-09	-2.06046	-1.23638
53783477	rs72926463	2.84763e-12	-1.55506	-2.1237e-10	1.44264e-11	-1.0898	-2.1237e-10	7.33404e-09	-1.64122	-2.1237e-10
53783488	rs150342047	4.24942e-12	-2.58224e-10	-1.15476	1.38807e-11	-2.58224e-10	-1.12836	1.1895e-08	-2.58224e-10	-1.15762
53783741	rs17090088	1.04536e-12	-1.71519	-0.841988	2.36913e-11	0.22429	-0.818042	2.64088e-09	-1.80694	-0.855688
53784252	rs72926468	1.77389e-12	-2.02837	-2.1237e-10	7.00903e-12	-1.81166	-2.1237e-10	4.83481e-09	-2.0579	-2.1237e-10
53784319	rs1792694	2.07864e-12	-0.642483	-1.22734	2.76135e-12	-2.10236	-0.640782	3.38938e-09	-1.18761	-1.22549
53784645	rs1792693	4.64736e-13	-2.10146	-1.26637	3.05069e-10	2.02451	-0.0628324	1.34611e-09	-2.06956	-1.26696
53784819	rs72926471	9.90806e-13	-1.7482	-0.862581	2.13711e-11	0.142392	-0.839214	2.51458e-09	-1.8357	-0.875943
53785296	rs117687465	1.89081e-12	-1.96453	-2.1237e-10	5.63686e-12	-2.02953	-2.1237e-10	4.68284e-09	-2.08984	-2.1237e-10
53785672	rs1792692	1.29195e-12	-1.08051	-1.26488	3.56169e-12	-2.0949	-0.393722	2.07345e-09	-1.63996	-1.26457
53786472	rs17090089	6.85937e-13	-2.05085	-0.927657	6.57924e-12	-0.968719	-0.906222	1.80539e-09	-2.10308	-0.939889
53786935	rs17090090	3.74954e-12	-1.27991	-2.1237e-10	1.61382e-11	-0.977669	-2.1237e-10	7.06408e-09	-1.67872	-2.1237e-10
53786943	rs11664053	6.97205e-13	-2.05085	-0.911363	6.69066e-12	-0.968719	-0.889428	1.83451e-09	-2.10308	-0.923888
53787019	rs74964818	2.23269e-11	0.504251	-2.1237e-10	2.33126e-11	-0.609866	-2.1237e-10	5.20811e-08	0.319058	-2.1237e-10
53787379	rs11664983	6.98145e-13	-2.05281	-0.908057	6.65217e-12	-0.977894	-0.886021	1.84075e-09	-2.10293	-0.92064
53788099	rs9675860	3.0938e-12	-1.47214	-2.1237e-10	1.24638e-10	1.06655	-2.1237e-10	9.63396e-09	-1.36845	-2.1237e-10
53788784	rs17791263	2.66974e-12	-1.61956	-2.1237e-10	8.72503e-11	0.709922	-2.1237e-10	9.79441e-09	-1.35193	-2.1237e-10
53788803	rs182395441	2.02501e-12	-1.89597	-2.1237e-10	8.12108e-12	-1.6644	-2.1237e-10	5.69901e-09	-1.89345	-2.1237e-10
53789091	rs55823116	9.34088e-13	-1.81574	-0.853986	1.80949e-11	-0.0328542	-0.830375	2.39263e-09	-1.89386	-0.86749
53789823	rs1944346	5.33381e-13	-1.97413	-1.25593	4.35917e-11	1.25099	-1.23499	1.70367e-09	-1.84454	-1.25642
53790267	rs72926478	1.00029e-12	-1.75922	-0.842031	2.12279e-11	0.114544	-0.818086	2.54152e-09	-1.84525	-0.85573
53790581	rs77351799	5.55352e-12	-2.58224e-10	-0.88711	2.08222e-11	-2.58224e-10	-0.722838	1.55196e-08	-2.58224e-10	-0.891638
53790625	rs17090092	9.97282e-13	-1.77102	-0.833247	2.0785e-11	0.0844338	-0.80906	2.53756e-09	-1.85545	-0.847088
53791119	rs1789567	5.88709e-13	-1.96736	-1.16401	0.0140392	17.0376	2.56867	1.44254e-09	-2.10279	-1.16455
53791955	rs72926480	9.36217e-13	-1.81574	-0.851709	1.77764e-11	-0.0328542	-0.848134	2.40117e-09	-1.89386	-0.863926
53792097	rs74837378	3.88083e-12	-2.58224e-10	-1.24549	1.35624e-11	-2.58224e-10	-1.15156	1.08629e-08	-2.58224e-10	-1.24839
53792553	rs58202394	6.63535e-12	-2.58224e-10	-0.70913	1.38462e-11	-2.58224e-10	-1.13085	1.88913e-08	-2.58224e-10	-0.69504
53793007	rs117168878	4.153e-12	-2.58224e-10	-1.17771	1.24242e-11	-2.58224e-10	-1.23922	1.16304e-08	-2.58224e-10	-1.18012
53793641	rs7227274	1.40133e-12	-2.08529	-0.17883	7.14799e-12	-1.47531	-0.316722	3.75387e-09	-2.1018	-0.20916
53794284	rs17090093	1.30723e-12	-2.08977	-0.243859	6.38788e-12	-1.50335	-0.401103	3.53329e-09	-2.10008	-0.271429
53794451	rs1789566	1.44031e-12	-1.64451	-0.592173	8.51918e-07	5.90237	3.99402	3.19662e-09	-1.87413	-0.597514
53794691	rs72926486	1.42239e-12	-2.09047	-0.15873	7.049e-12	-1.50804	-0.297932	3.83693e-09	-2.09973	-0.18934
53795038	rs72926487	2.48401e-12	-1.69167	-2.1237e-10	1.03607e-10	0.881749	-2.1237e-10	9.97672e-09	-1.33349	-2.1237e-10
53795157	rs76746769	1.90178e-12	-1.95875	-2.1237e-10	5.38081e-12	-2.07602	-2.1237e-10	4.6575e-09	-2.09527	-2.1237e-10
53795300	rs72926488	1.40038e-12	-2.09047	-0.174325	6.94697e-12	-1.50804	-0.312512	3.77838e-09	-2.09973	-0.204718
53795514	rs715170	7.17776e-13	-2.07284	-0.860302	0.378867	19.0256	3.87601	2.0038e-09	-2.07433	-0.864371
53795621	rs2852974	1.96696e-12	-1.01708	-0.90797	1.14569e-09	0.321945	2.96295	3.58861e-09	-1.44729	-0.908687
53796059	rs1945730	2.00126e-12	-1.01708	-0.890685	1.18847e-09	0.321945	2.99962	3.64878e-09	-1.44729	-0.892059
53796194	rs1945729	1.45362e-12	-0.999491	-1.22799	9.00796e-11	-0.406572	1.14841	2.37228e-09	-1.54504	-1.22485
53797221	rs144521306	4.58703e-12	-2.58224e-10	-1.07831	1.34394e-11	-2.58224e-10	-1.16067	1.28502e-08	-2.58224e-10	-1.08039
53797930	rs72926493	1.37014e-12	-2.09239	-0.194242	6.72751e-12	-1.52153	-0.331121	3.70909e-09	-2.0986	-0.224355
53798336	rs113161971	2.41005e-12	-1.72189	-2.1237e-10	9.54147e-11	0.799373	-2.1237e-10	9.57069e-09	-1.37504	-2.1237e-10
53798679	rs143221405	2.80798e-12	-1.56908	-2.1237e-10	2.92183e-11	-0.384066	-2.1237e-10	8.99232e-09	-1.43737	-2.1237e-10
53798758	rs112445109	1.84453e-12	-0.751506	-1.23781	2.89209e-12	-2.02882	-0.668056	2.34448e-09	-1.54339	-1.23829
53798904	rs115723661	1.35603e-12	-2.09362	-0.203367	6.60926e-12	-1.53074	-0.339644	3.67907e-09	-2.09773	-0.233351
53799365	rs145916546	1.20713e-12	-2.09523	-0.318067	5.86324e-12	-1.54362	-0.446532	3.29032e-09	-2.09638	-0.346377
53799633	rs150321281	1.34697e-12	-2.09415	-0.209536	6.54428e-12	-1.53486	-0.345403	3.65828e-09	-2.09732	-0.239432
53799871	rs116979185	1.52052e-11	0.120097	-2.1237e-10	1.18525e-10	1.01626	-2.1237e-10	2.19629e-08	-0.54439	-2.1237e-10
53799944	rs8087336	2.81669e-12	-0.717017	-0.848962	1.12087e-09	0.103118	3.15989	3.88784e-09	-1.42615	-0.849736
53800455	rs2907927	2.00561e-12	-0.691981	-1.21361	6.86336e-11	-0.783165	1.25309	2.82817e-09	-1.38415	-1.20996
53800933	rs140312482	3.26399e-12	-1.41859	-2.1237e-10	9.83494e-12	-1.47292	-2.1237e-10	1.01765e-08	-1.31366	-2.1237e-10
53801171	rs72926500	1.25711e-12	-2.09472	-0.278006	6.11157e-12	-1.53943	-0.40925	3.4212e-09	-2.09684	-0.306911
53801500	rs79092510	3.86717e-12	-2.58224e-10	-1.24902	1.34399e-11	-2.58224e-10	-1.16063	1.08542e-08	-2.58224e-10	-1.24919
53801501	rs1792747	1.77596e-12	-0.846549	-1.18065	1.04073e-10	-0.377122	1.26336	2.42968e-09	-1.56932	-1.17667
53801555	rs12953613	8.04575e-13	-1.99683	-0.822154	1.37832e-11	-0.888407	-0.247001	2.27256e-09	-2.00101	-0.811829
53801711	rs148454021	4.31973e-12	-2.58224e-10	-1.13835	1.5624e-11	-2.58224e-10	-1.01005	1.21253e-08	-2.58224e-10	-1.13845
53802497	rs72926502	1.15323e-12	-2.09967	-0.359305	5.40344e-12	-1.58698	-0.484847	3.17773e-09	-2.09059	-0.386989
53803246	rs17202289	1.14051e-12	-2.09854	-0.371526	5.41048e-12	-1.57433	-0.496189	3.13377e-09	-2.09248	-0.399021
53803363	rs1792746	1.57053e-12	-1.27721	-0.872917	1.89469e-07	4.73962	3.6535	2.93547e-09	-1.67862	-0.878255
53803843	rs62091626	5.81768e-13	-1.90733	-1.2359	9.07766e-10	3.96311	-0.910984	1.49462e-09	-1.994	-1.23787
53804011	rs1789590	1.20314e-12	-1.5427	-0.873907	4.97206e-07	5.72935	3.62855	2.75944e-09	-1.73956	-0.879158
53804156	rs1789589	9.1177e-13	-1.92416	-0.769753	0.0440777	16.6901	4.06028	2.13373e-09	-2.09925	-0.776625
53804729	rs75012352	4.09692e-12	-2.58224e-10	-1.19131	1.54995e-11	-2.58224e-10	-1.01805	1.15512e-08	-2.58224e-10	-1.18696
53804993	rs1792745	1.73707e-12	-0.802249	-1.24709	2.96994e-12	-2.01631	-0.654004	2.24981e-09	-1.57587	-1.24702
53804994	rs72928408	1.1647e-12	-2.09171	-0.35737	5.80749e-12	-1.51666	-0.483051	3.15703e-09	-2.09903	-0.385084
53805335	rs8097803	5.30315e-13	-1.98728	-1.24854	4.21112e-11	1.24538	-1.26393	1.54633e-09	-1.95118	-1.24668
53806038	rs9958233	5.378e-13	-2.00221	-1.2196	2.78091e-11	0.833756	-1.26725	1.46613e-09	-2.03373	-1.21739
53807211	rs1789588	5.3186e-13	-2.01468	-1.21824	3.30816e-10	2.88129	-0.838586	5.96582e-09	-0.626267	-1.22143
53807481	rs73501092	8.66546e-13	-1.89459	-0.850192	5.26735e-12	-1.44862	-0.64871	3.12061e-09	-1.63403	-0.861691
53807487	rs78779298	1.54483e-10	2.43854	-2.1237e-10	1.20905e-11	-1.26644	-2.1237e-10	6.6153e-08	0.558227	-2.1237e-10
53808617	rs72928409	1.50925e-12	-1.73478	-0.455149	1.1581e-11	-1.22574	-0.0837495	3.65801e-09	-1.8738	-0.463021
53808735	rs7239680	1.31433e-11	-0.682988	0.65736	1.48173e-11	-2.08411	1.02105	2.53399e-08	-1.03797	0.636604
53809183	rs17202446	1.87165e-12	-1.63994	-0.33478	1.54439e-11	-1.08233	0.0606882	4.44915e-09	-1.79781	-0.343216
53809471	rs61588349	2.76387e-12	-1.58491	-2.1237e-10	7.25009e-12	-1.77784	-2.1237e-10	1.297e-08	-1.0711	-2.1237e-10
53809869	rs75901057	6.36702e-12	-2.58224e-10	-0.75041	2.30619e-11	-2.58224e-10	-0.620676	1.81082e-08	-2.58224e-10	-0.737377
53810014	rs1792744	8.99621e-13	-1.67414	-1.03318	4.89842e-12	-2.09939	-0.0705603	2.36823e-09	-1.7346	-1.037
53810122	rs11151596	2.01495e-11	-0.756046	1.15768	2.56114e-11	-2.0798	1.56398	3.94602e-08	-1.09283	1.13438
53810524	rs78080948	1.72779e-12	-1.6582	-0.396495	1.39596e-11	-1.10953	-0.0131599	4.12263e-09	-1.81261	-0.404647
53810649	rs1893798	1.72336e-12	-1.65881	-0.398461	1.39142e-11	-1.11043	-0.0155186	4.11256e-09	-1.8131	-0.406603
53810670	rs113499277	4.6378e-12	-1.0673	-2.1237e-10	3.02234e-11	-0.350243	-2.1237e-10	1.5793e-08	-0.874175	-2.1237e-10
53810721	rs1893797	1.7806e-12	-1.63994	-0.384652	1.45497e-11	-1.08233	0.00104353	4.23367e-09	-1.79781	-0.392859
53810840	rs1893796	1.79719e-12	-1.63994	-0.375375	1.47123e-11	-1.08233	0.012159	4.27295e-09	-1.79781	-0.383625
53810858	rs1893795	1.7687e-12	-1.63994	-0.391357	1.41512e-11	-1.08233	-0.0267228	4.19055e-09	-1.79781	-0.403098
53811579	rs17202558	4.0889e-12	-1.19327	-2.1237e-10	7.96471e-12	-1.68384	-2.1237e-10	1.71282e-08	-0.793021	-2.1237e-10
53811696	rs1792703	2.1408e-12	-1.24691	-0.593454	2.93761e-11	-1.16141	0.782737	3.7935e-09	-1.70046	-0.599996
53812002	rs72928417	3.03138e-12	-1.49252	-2.1237e-10	1.65423e-11	-0.95294	-2.1237e-10	9.16889e-09	-1.41793	-2.1237e-10
53812131	rs151337696	1.87506e-12	-1.64283	-0.330069	1.54644e-11	-1.08663	0.0663083	4.45959e-09	-1.80016	-0.338527
53812236	rs11875006	2.72093e-12	-1.60057	-2.1237e-10	3.2357e-11	-0.28203	-2.1237e-10	1.17337e-08	-1.17128	-2.1237e-10
53812317	rs11878162	2.40598e-12	-1.72358	-2.1237e-10	3.34006e-11	-0.250287	-2.1237e-10	1.13742e-08	-1.2024	-2.1237e-10
53812729	rs141197411	3.80255e-12	-1.26587	-2.1237e-10	9.97995e-12	-1.45828	-2.1237e-10	1.07097e-08	-1.26259	-2.1237e-10
53813133	rs72928419	1.78738e-12	-1.66559	-0.355197	1.45062e-11	-1.12059	0.0363034	4.27007e-09	-1.81857	-0.36354
53813720	rs1792702	1.98402e-12	-1.85086	-0.0655578	3.09706e-10	-0.0227719	1.99954	4.54597e-09	-2.03707	-0.0824308
53814015	rs17791971	1.81554e-12	-1.66502	-0.340142	1.47822e-11	-1.11972	0.0542882	4.33656e-09	-1.81811	-0.348554
53814300	rs72928421	1.66729e-12	-1.70234	-0.388003	1.3195e-11	-1.17605	-0.00297318	4.01282e-09	-1.84806	-0.396194
53814447	rs17792032	1.6451e-12	-1.70603	-0.397706	1.29692e-11	-1.18167	-0.0146131	3.96256e-09	-1.851	-0.405852
53815117	rs72928424	1.62343e-12	-1.71337	-0.403631	1.27339e-11	-1.19286	-0.0217264	3.91632e-09	-1.85684	-0.41175
53815135	rs41362144	1.64144e-12	-1.70234	-0.403631	1.29499e-11	-1.17605	-0.0217264	3.95088e-09	-1.84806	-0.41175
53815163	rs72928427	1.62343e-12	-1.71337	-0.403631	1.27339e-11	-1.19286	-0.0217264	3.91632e-09	-1.85684	-0.41175
53815178	rs75933916	8.42218e-12	-0.470674	-2.1237e-10	1.15588e-11	-1.31141	-2.1237e-10	1.36581e-08	-1.01941	-2.1237e-10
53815179	rs17090095	2.14506e-11	-0.743384	1.2076	2.71234e-11	-2.07636	1.6179	4.15797e-08	-1.09018	1.18405
53815322	rs72928429	1.61307e-12	-1.70603	-0.417371	1.26664e-11	-1.18167	-0.038237	3.88576e-09	-1.851	-0.425425
53815456	rs17792111	6.14578e-12	-0.785776	-2.1237e-10	8.91951e-12	-1.57062	-2.1237e-10	8.20843e-09	-1.52858	-2.1237e-10
53815783	rs55899735	1.61159e-12	-1.70234	-0.42198	1.26674e-11	-1.17605	-0.0437804	3.87939e-09	-1.84806	-0.430012
53815896	rs56072075	1.60532e-12	-1.70234	-0.425878	1.26081e-11	-1.17605	-0.0484702	3.86437e-09	-1.84806	-0.433891
53816147	rs56042241	1.58977e-12	-1.70603	-0.431922	1.24465e-11	-1.18167	-0.0557458	3.82989e-09	-1.851	-0.439906
53816301	rs145597212	1.10241e-12	-1.60937	-0.89467	8.69519e-12	-0.934737	-0.661353	2.6288e-09	-1.76799	-0.899232
53816606	rs41535346	1.57727e-12	-1.70234	-0.44351	1.23432e-11	-1.17605	-0.0697093	3.79715e-09	-1.84806	-0.451439
53817017	rs17090096	1.56905e-12	-1.70564	-0.445433	1.22529e-11	-1.18107	-0.0720279	3.77992e-09	-1.85069	-0.453352
53817059	rs1109331	2.01711e-11	-0.757002	1.15971	2.58067e-11	-2.0744	1.56618	3.91816e-08	-1.10193	1.1364
53817071	rs72928441	1.56568e-12	-1.70971	-0.44351	1.22053e-11	-1.18728	-0.0697093	3.77491e-09	-1.85393	-0.451439
53817161	rs72928443	1.57476e-12	-1.70971	-0.437727	1.22907e-11	-1.18728	-0.0627387	3.7967e-09	-1.85393	-0.445683
53817211	rs11660346	1.06089e-11	-0.239853	-2.1237e-10	2.62255e-10	1.81046	-2.1237e-10	5.41585e-08	0.35817	-2.1237e-10
53817373	rs41433346	1.57476e-12	-1.70971	-0.437727	1.22907e-11	-1.18728	-0.0627387	3.7967e-09	-1.85393	-0.445683
53817558	rs72928448	1.58086e-12	-1.70971	-0.433859	1.23481e-11	-1.18728	-0.0580792	3.81134e-09	-1.85393	-0.441834
53817725	rs74686945	4.67896e-12	-2.58224e-10	-1.05847	1.90113e-11	-2.58224e-10	-0.813826	1.30783e-08	-2.58224e-10	-1.06279
53818030	rs17090100	1.10198e-11	-0.201846	-2.1237e-10	2.77082e-10	1.86545	-2.1237e-10	5.6575e-08	0.401823	-2.1237e-10
53818176	rs41366546	1.5669e-12	-1.71665	-0.435794	1.21895e-11	-1.19788	-0.0604102	3.78308e-09	-1.85945	-0.44376
53818192	rs41523456	1.58463e-12	-1.71337	-0.427823	1.23689e-11	-1.19286	-0.0508114	3.82316e-09	-1.85684	-0.435827
53818430	rs60451191	2.18523e-12	-1.81982	-2.1237e-10	3.03968e-11	-0.344522	-2.1237e-10	9.61426e-09	-1.3705	-2.1237e-10
53819000	rs56317215	1.58701e-12	-1.70971	-0.429982	1.24059e-11	-1.18728	-0.0534098	3.82607e-09	-1.85393	-0.437975
53819064	rs9964830	4.77776e-12	-1.03757	-2.1237e-10	3.14132e-11	-0.311633	-2.1237e-10	1.63125e-08	-0.841811	-2.1237e-10
53819092	rs56170238	1.582e-12	-1.70971	-0.433143	1.23588e-11	-1.18728	-0.0572163	3.81406e-09	-1.85393	-0.441121
53819354	rs56041922	1.53312e-12	-1.70971	-0.464529	1.18996e-11	-1.18728	-0.0950776	3.69677e-09	-1.85393	-0.472355
53819673	rs17203117	3.29438e-12	-1.40932	-2.1237e-10	6.17123e-11	0.363624	-2.1237e-10	2.01936e-08	-0.628378	-2.1237e-10
53819904	rs9961807	4.8396e-12	-1.02471	-2.1237e-10	3.1941e-11	-0.294968	-2.1237e-10	1.65423e-08	-0.827822	-2.1237e-10
53820057	rs72928461	1.5937e-12	-1.70234	-0.433143	1.24983e-11	-1.17605	-0.0572163	3.83653e-09	-1.84806	-0.441121
53820385	rs72928464	1.55511e-12	-1.71337	-0.446625	1.20918e-11	-1.19286	-0.0734648	3.75228e-09	-1.85684	-0.454538
53820996	rs72928467	1.5581e-12	-1.71337	-0.444706	1.21198e-11	-1.19286	-0.071151	3.75946e-09	-1.85684	-0.452629
53822303	rs146529398	1.45564e-12	-1.74722	-0.478872	1.16798e-11	-1.18858	-0.112422	3.55207e-09	-1.87958	-0.486627
53822313	rs74950480	1.45564e-12	-1.74722	-0.478872	1.16798e-11	-1.18858	-0.112422	3.55207e-09	-1.87958	-0.486627
53824159	rs77033772	1.56957e-12	-1.70603	-0.444706	1.22563e-11	-1.18167	-0.071151	3.78148e-09	-1.851	-0.452629
53824209	rs140353231	4.77427e-12	-1.0383	-2.1237e-10	3.02949e-11	-0.347879	-2.1237e-10	1.63946e-08	-0.836791	-2.1237e-10
53824635	rs72928472	1.57259e-12	-1.70603	-0.442785	1.22847e-11	-1.18167	-0.0688347	3.78871e-09	-1.851	-0.450717
53824882	rs58934259	2.28145e-11	-0.745359	1.27121	2.90489e-11	-2.08506	1.69518	4.32117e-08	-1.09077	1.22314
53825008	rs76301820	7.20777e-12	-0.626383	-2.1237e-10	8.04972e-12	-1.67322	-2.1237e-10	9.06354e-09	-1.42948	-2.1237e-10
53825432	rs72928474	1.52247e-12	-1.70234	-0.478872	1.1827e-11	-1.17605	-0.112422	3.66585e-09	-1.84806	-0.486627
53825519	rs72928475	1.52247e-12	-1.70234	-0.478872	1.1827e-11	-1.17605	-0.112422	3.66585e-09	-1.84806	-0.486627
53825570	rs72928477	1.52533e-12	-1.70234	-0.476994	1.18539e-11	-1.17605	-0.11015	3.67271e-09	-1.84806	-0.484759
53826030	rs12455063	3.40911e-11	0.0936768	0.833818	3.95324e-11	-1.32614	1.24441	7.64009e-08	-0.0816238	0.783874
53826148	rs72928479	1.56249e-12	-1.69527	-0.459988	1.22307e-11	-1.16532	-0.0895923	3.75654e-09	-1.84241	-0.467836
53826185	rs72928480	1.59791e-12	-1.68814	-0.444706	1.25936e-11	-1.15452	-0.071151	3.83594e-09	-1.8367	-0.452629
53826194	rs76276614	6.27321e-12	-0.765254	-2.1237e-10	1.45987e-10	1.22466	-2.1237e-10	1.71528e-08	-0.791585	-2.1237e-10
53826264	rs72928482	1.56654e-12	-1.69153	-0.461145	1.22831e-11	-1.15964	-0.0909904	3.76348e-09	-1.83941	-0.468988
53826446	rs72928486	2.84269e-12	-1.55679	-2.1237e-10	6.31555e-12	-1.91584	-2.1237e-10	1.09716e-08	-1.23844	-2.1237e-10
53826588	rs12457471	1.71601e-11	-1.39982	1.64086	8.07834e-11	-1.81253	2.44544	4.0946e-08	-1.53764	1.61615
53826835	rs72928487	1.52869e-12	-1.69527	-0.481859	1.19115e-11	-1.16532	-0.116038	3.67567e-09	-1.84241	-0.4896
53826965	rs72928489	1.55126e-12	-1.68436	-0.478115	1.21647e-11	-1.14881	-0.111506	3.72177e-09	-1.83367	-0.485874
53827168	rs72928490	1.55716e-12	-1.68056	-0.478115	1.22346e-11	-1.14309	-0.111506	3.73312e-09	-1.83062	-0.485874
53827248	rs72928491	1.55424e-12	-1.68056	-0.479988	1.22069e-11	-1.14309	-0.113773	3.72617e-09	-1.83062	-0.487739
53827457	rs949023	3.96907e-11	-0.220833	1.30041	5.97593e-11	-1.74426	2.07573	1.17379e-07	-0.141215	1.27288
53827722	rs1792698	9.48681e-13	-1.49356	-1.16066	3.46521e-12	-2.08576	-0.43033	2.33146e-09	-1.62628	-1.16096
53828136	rs56102141	1.56282e-12	-1.66946	-0.485594	1.23285e-11	-1.12638	-0.120561	3.7387e-09	-1.82169	-0.493317
53828259	rs8086722	2.74828e-12	-1.59057	-2.1237e-10	4.49905e-11	0.0475911	-2.1237e-10	1.3639e-08	-1.02081	-2.1237e-10
53828483	rs72928494	1.66596e-11	-1.38919	1.60063	7.66714e-11	-1.8193	2.39997	3.9715e-08	-1.52811	1.57609
53828699	rs72928495	1.52569e-12	-1.66559	-0.513501	1.19874e-11	-1.12059	-0.154413	3.64766e-09	-1.81857	-0.521085
53828901	rs72928497	1.50876e-12	-1.66946	-0.520797	1.1813e-11	-1.12638	-0.16328	3.61001e-09	-1.82169	-0.528343
53829255	rs57221251	2.98929e-12	-0.293991	-1.21252	5.59192e-10	3.69434	-1.12671	2.60433e-08	0.842657	-1.21664
53829361	rs72928500	1.50981e-12	-1.65429	-0.535273	1.18731e-11	-1.10368	-0.180898	3.60225e-09	-1.80944	-0.542745
53829672	rs72928501	1.47131e-12	-1.66559	-0.549793	1.14692e-11	-1.12059	-0.198603	3.5183e-09	-1.81857	-0.557191
53830076	rs72928502	1.45911e-12	-1.65429	-0.56943	1.13882e-11	-1.10368	-0.222596	3.4819e-09	-1.80944	-0.576726
53830184	rs116965299	1.3454e-11	-0.00226624	-2.1237e-10	6.26631e-12	-1.92367	-2.1237e-10	1.98745e-08	-0.644308	-2.1237e-10
53830444	rs72930304	1.42024e-12	-1.66559	-0.585121	1.09842e-11	-1.12059	-0.241812	3.39681e-09	-1.81857	-0.592334
53830619	rs72930305	1.37573e-12	-1.69571	-0.586852	1.04745e-11	-1.16598	-0.243935	3.30993e-09	-1.84276	-0.594056
53830659	rs72930307	1.36329e-12	-1.69942	-0.592224	1.03473e-11	-1.17161	-0.250525	3.28255e-09	-1.84572	-0.5994
53830885	rs28437710	2.23809e-11	-0.607937	1.1146	4.07029e-11	-1.90559	1.85303	5.64125e-08	-0.678661	1.07761
53830888	rs28375478	2.18258e-11	-0.607937	1.08949	3.95491e-11	-1.90559	1.82427	5.50239e-08	-0.678661	1.05269
53830912	rs146125849	1.33516e-12	-1.69235	-0.620137	1.01059e-11	-1.1609	-0.284845	3.21075e-09	-1.84008	-0.627163
53830922	rs192581326	1.33072e-12	-1.69235	-0.623468	1.00645e-11	-1.1609	-0.28895	3.20014e-09	-1.84008	-0.630475
53830968	rs117724088	1.32905e-12	-1.69235	-0.624721	1.0049e-11	-1.1609	-0.290494	3.19615e-09	-1.84008	-0.631721
53831006	rs76905221	1.3555e-12	-1.68107	-0.616302	1.03283e-11	-1.14385	-0.280122	3.25232e-09	-1.83103	-0.623348
53831051	rs4099980	3.18767e-12	-0.224799	-1.21745	6.27583e-10	3.81769	-1.13467	2.83075e-08	0.930769	-1.22139
53831069	rs145928962	2.27661e-12	-1.77885	-2.1237e-10	5.39968e-12	-2.07252	-2.1237e-10	7.3156e-09	-1.64373	-2.1237e-10
53831095	rs4099981	2.21939e-12	-1.08922	-0.715092	8.79437e-11	1.18991	-0.472069	8.99878e-09	-0.718392	-0.718263
53831124	rs72930311	1.32678e-12	-1.65881	-0.65998	1.01183e-11	-1.11043	-0.334078	3.17042e-09	-1.8131	-0.666785
53831181	rs72930314	1.26562e-12	-1.67765	-0.688326	9.60651e-12	-1.1387	-0.357718	3.03049e-09	-1.82828	-0.696737
53831221	rs9948734	3.28909e-12	-1.41093	-2.1237e-10	1.79568e-11	-0.870891	-2.1237e-10	1.00403e-08	-1.32714	-2.1237e-10
53831733	rs73500447	3.11683e-12	-0.241306	-1.22342	6.03477e-10	3.78835	-1.14451	2.75614e-08	0.90978	-1.22711
53831859	rs72930318	1.24529e-12	-1.68485	-0.697325	9.28875e-12	-1.14955	-0.380509	2.99147e-09	-1.83406	-0.703917
53831981	rs72930319	1.27994e-12	-1.65491	-0.699816	9.6855e-12	-1.10461	-0.383616	3.05691e-09	-1.80995	-0.706393
53832059	rs11661274	1.20332e-11	-0.113874	-2.1237e-10	3.14494e-10	1.99211	-2.1237e-10	6.25769e-08	0.502652	-2.1237e-10
53832083	rs9952105	1.67657e-11	-0.704687	0.922479	3.12464e-11	-1.95934	1.64239	4.33189e-08	-0.762218	0.897063
53832084	rs9960795	2.21777e-11	-0.378171	0.875718	3.50789e-11	-1.78971	1.58845	5.78872e-08	-0.425824	0.850576
53832111	rs72930324	1.08886e-12	-1.76611	-0.750295	7.33412e-12	-1.33352	-0.432802	2.57797e-09	-1.93178	-0.754965
53832143	rs72930326	1.18118e-12	-1.67765	-0.757376	8.70887e-12	-1.1387	-0.455817	2.83446e-09	-1.82828	-0.76361
53832499	rs111691177	2.82941e-12	-1.78222	0.220749	1.91526e-11	-1.15969	0.353264	6.05893e-09	-2.04579	0.213578
53832522	rs72930328	1.1455e-12	-1.67001	-0.795686	8.39227e-12	-1.12721	-0.504334	2.7454e-09	-1.82214	-0.801681
53832887	rs55998126	6.33759e-13	-1.89739	-1.16023	3.26981e-12	-1.61836	-0.955773	1.64389e-09	-1.97431	-1.16237
53832899	rs56285657	8.95748e-13	-1.89213	-0.819503	4.99866e-12	-1.6103	-0.539385	2.30396e-09	-1.97014	-0.828979
53833091	rs72930329	8.43812e-13	-1.91226	-0.859105	4.65254e-12	-1.64132	-0.580122	2.17723e-09	-1.98602	-0.869671
53833446	rs72930330	5.38132e-12	-0.918608	-2.1237e-10	9.65328e-12	-1.49156	-2.1237e-10	2.37284e-08	-0.467069	-2.1237e-10
53833596	rs62091638	1.76931e-12	-2.03095	-2.1237e-10	7.28816e-11	0.529977	-2.1237e-10	7.51679e-09	-1.6166	-2.1237e-10
53833721	rs62091639	4.10705e-12	-1.52139	0.332552	8.90239e-12	-2.01276	0.44022	9.97841e-09	-1.66574	0.332419
53834119	rs1792712	6.07929e-13	-2.00049	-1.09875	1.31658e-10	2.21306	-1.09171	1.88961e-09	-1.8965	-1.10087
53834133	rs72930332	7.42618e-13	-2.02166	-0.877453	3.88654e-12	-1.79735	-0.603987	2.27805e-09	-1.92265	-0.887777
53834149	rs76369734	7.96726e-13	-1.81802	-1.01077	4.19899e-12	-1.54194	-0.782077	2.0478e-09	-1.89785	-1.01913
53834328	rs56108140	2.14493e-12	-0.600912	-1.23752	3.92457e-10	3.45366	-1.24009	1.058e-08	-0.0371879	-1.23759
53834376	rs72930334	8.03068e-13	-1.80894	-1.01192	4.24596e-12	-1.52923	-0.783661	2.06133e-09	-1.89013	-1.02027
53834548	rs72930337	7.98891e-13	-1.81208	-1.01399	4.21531e-12	-1.53363	-0.786507	2.05164e-09	-1.89281	-1.0223
53834848	rs72930339	7.97126e-13	-1.81208	-1.0162	4.20248e-12	-1.53363	-0.789554	2.04718e-09	-1.89281	-1.02447
53834910	rs8086862	1.97342e-12	-0.725982	-1.19579	3.61145e-10	3.33523	-1.20481	9.34925e-09	-0.202547	-1.1959
53835220	rs72930341	7.91545e-13	-1.8149	-1.02041	4.1617e-12	-1.53757	-0.795363	2.03385e-09	-1.8952	-1.02861
53835351	rs72930342	7.86643e-13	-1.82111	-1.02041	4.12559e-12	-1.54629	-0.795363	2.02316e-09	-1.90047	-1.02861
53835379	rs72930343	7.83426e-13	-1.82419	-1.02143	4.10198e-12	-1.55062	-0.796771	2.01586e-09	-1.90308	-1.02961
53835469	rs72930344	7.7054e-13	-1.82099	-1.04122	4.00863e-12	-1.54611	-0.824298	1.98241e-09	-1.90037	-1.04906
53835770	rs72930346	7.78769e-13	-1.82695	-1.02463	4.068e-12	-1.5545	-0.801205	2.00484e-09	-1.90542	-1.03276
53836015	rs72930347	7.78769e-13	-1.82695	-1.02463	4.068e-12	-1.5545	-0.801205	2.00484e-09	-1.90542	-1.03276
53836052	rs1541501	6.86425e-13	-1.87797	-1.09982	1.85965e-10	2.59129	-1.12459	2.12961e-09	-1.77394	-1.10387
53836101	rs72930351	7.74747e-13	-1.83	-1.02676	4.03861e-12	-1.5588	-0.804158	1.99549e-09	-1.908	-1.03486
53836536	rs1628062	6.87063e-13	-1.87797	-1.0989	1.86839e-10	2.59129	-1.11991	2.13251e-09	-1.77394	-1.10251
53837004	rs72930352	7.86604e-13	-1.83303	-1.00854	4.12375e-12	-1.56308	-0.779015	2.02637e-09	-1.91056	-1.01694
53837209	rs4122099	3.79548e-12	-1.83108	0.563347	1.13414e-11	-1.95988	0.629479	9.8554e-09	-1.90321	0.557487
53837257	rs80171444	5.27244e-12	-2.58224e-10	-0.939049	1.62637e-11	-2.58224e-10	-0.969925	1.47422e-08	-2.58224e-10	-0.943028
53837310	rs72930353	7.81694e-13	-1.83604	-1.01179	4.08791e-12	-1.56735	-0.78348	2.01478e-09	-1.9131	-1.02014
53837461	rs72930355	7.73137e-13	-1.84172	-1.01712	4.02546e-12	-1.5754	-0.790822	1.99468e-09	-1.91788	-1.02538
53837532	rs8083705	6.05327e-12	-2.58224e-10	-0.800944	2.0698e-11	-2.58224e-10	-0.72882	1.72273e-08	-2.58224e-10	-0.787247
53837846	rs114873721	7.66907e-13	-1.83604	-1.03089	3.98136e-12	-1.56735	-0.80989	1.9773e-09	-1.9131	-1.03891
53837859	rs148957154	4.54515e-12	-2.58224e-10	-1.08748	1.37205e-11	-2.58224e-10	-1.13997	1.28216e-08	-2.58224e-10	-1.08262
53837994	rs1789571	6.28578e-13	-2.01973	-1.04611	9.29374e-12	-0.565442	-0.964076	1.66481e-09	-2.0694	-1.05463
53838039	rs72930357	7.65293e-13	-1.83604	-1.03299	3.9697e-12	-1.56735	-0.812822	1.97321e-09	-1.9131	-1.04099
53838045	rs12456735	3.04091e-12	-1.82363	0.334247	9.23025e-12	-1.9652	0.428826	7.83262e-09	-1.89682	0.321374
53838085	rs1792714	7.1508e-13	-1.84903	-1.08787	2.56609e-10	2.8842	-1.09551	2.38564e-09	-1.67227	-1.09201
53838254	rs73960530	1.67254e-12	-2.0872	-2.1237e-10	5.3782e-12	-2.07651	-2.1237e-10	4.65543e-09	-2.09571	-2.1237e-10
53838342	rs116842291	4.88354e-12	-1.01567	-2.1237e-10	8.99934e-12	-1.56171	-2.1237e-10	1.29363e-08	-1.07371	-2.1237e-10
53838467	rs72930358	7.87619e-13	-1.84734	-0.992945	4.12798e-12	-1.58339	-0.757683	2.03306e-09	-1.92261	-1.0016
53838557	rs72930359	7.94227e-13	-1.85608	-0.975849	4.17243e-12	-1.59588	-0.734482	2.05246e-09	-1.92994	-0.984768
53838908	rs8088065	2.67754e-12	-0.420911	-1.19573	6.13536e-10	3.86156	-1.20118	1.34641e-08	0.163651	-1.19737
53839114	rs117283864	7.92171e-13	-1.85867	-0.975849	4.15695e-12	-1.5996	-0.734482	2.04801e-09	-1.93211	-0.984768
53839244	rs9945777	5.24515e-12	-0.944238	-2.1237e-10	5.50215e-11	0.248865	-2.1237e-10	1.54875e-08	-0.893708	-2.1237e-10
53839293	rs72930365	7.94227e-13	-1.85608	-0.975849	4.17243e-12	-1.59588	-0.734482	2.05246e-09	-1.92994	-0.984768
53839538	rs68135508	7.6309e-13	-1.88297	-0.988952	3.97457e-12	-1.60536	-0.773578	1.98213e-09	-1.95454	-0.995034
53839539	rs74409459	3.79952e-12	-2.58224e-10	-1.26667	1.20871e-11	-2.58224e-10	-1.26672	1.06768e-08	-2.58224e-10	-1.26567
53839815	rs2077682	7.8581e-13	-1.86438	-0.978201	4.10987e-12	-1.6078	-0.737663	2.03354e-09	-1.93688	-0.987083
53839978	rs714455	7.94644e-13	-1.86721	-0.964192	4.17123e-12	-1.61188	-0.718765	2.05693e-09	-1.93924	-0.973289
53840345	rs1944347	5.06022e-12	-1.46909	0.488959	9.29406e-12	-2.08323	0.553746	1.28605e-08	-1.56281	0.48322
53840504	rs17090103	2.47585e-12	-0.49632	-1.19864	5.337e-10	3.71881	-1.19783	1.23131e-08	0.0759774	-1.19906
53840700	rs188617157	5.69272e-12	-2.58224e-10	-0.862353	2.0118e-11	-2.58224e-10	-0.757246	1.61641e-08	-2.58224e-10	-0.850951
53841024	rs72930372	7.91727e-13	-1.86974	-0.965337	4.08117e-12	-1.61554	-0.736937	2.0534e-09	-1.94135	-0.972898
53841054	rs72930373	7.94639e-13	-1.86721	-0.964199	4.1023e-12	-1.61188	-0.735428	2.06005e-09	-1.93924	-0.971774
53841110	rs72930374	7.41348e-13	-1.93549	-0.965337	3.70231e-12	-1.71296	-0.736937	1.94576e-09	-1.99519	-0.972898
53841148	rs72930375	7.42192e-13	-1.93549	-0.964199	3.7079e-12	-1.71296	-0.735428	1.94795e-09	-1.99519	-0.971774
53841165	rs72930379	7.42192e-13	-1.93549	-0.964199	3.7079e-12	-1.71296	-0.735428	1.94795e-09	-1.99519	-0.971774
53841460	rs72930381	7.88509e-13	-1.87254	-0.966614	4.05782e-12	-1.61958	-0.738628	2.04604e-09	-1.94368	-0.974159
53841461	rs72930382	7.94144e-13	-1.87254	-0.959493	4.09625e-12	-1.61958	-0.729202	2.06048e-09	-1.94368	-0.967127
53841523	rs72930383	7.80389e-13	-1.87254	-0.976964	4.06854e-12	-1.61958	-0.73599	2.02223e-09	-1.94368	-0.985866
53841568	rs72930384	7.80077e-13	-1.87532	-0.974585	4.06523e-12	-1.62361	-0.732774	2.02229e-09	-1.94599	-0.983523
53841681	rs72930388	7.73063e-13	-1.89377	-0.965168	4.00776e-12	-1.65055	-0.720078	2.01022e-09	-1.96125	-0.97425
53841727	rs72930390	7.92663e-13	-1.86153	-0.972364	4.15942e-12	-1.60371	-0.729776	2.05013e-09	-1.9345	-0.981337
53841794	rs576047463	5.648e-12	-2.58224e-10	-0.87024	1.92089e-11	-2.58224e-10	-0.803486	1.60571e-08	-2.58224e-10	-0.857593
53841955	rs112231083	5.36445e-12	-1.50002	0.578272	1.0133e-11	-2.08773	0.644671	1.42474e-08	-1.54956	0.572388
53841958	rs145177806	7.94549e-13	-1.86153	-0.969988	4.17277e-12	-1.60371	-0.72657	2.05494e-09	-1.9345	-0.978996
53842045	rs376329255	8.30578e-13	-1.87523	-0.911944	4.4201e-12	-1.62348	-0.649212	2.15121e-09	-1.94591	-0.921798
53842061	rs11661353	5.22335e-12	-1.53017	0.581762	1.0192e-11	-2.08548	0.648223	1.39515e-08	-1.57403	0.575872
53842086	rs145158862	8.43289e-13	-1.86709	-0.904894	4.51416e-12	-1.61171	-0.639926	2.18094e-09	-1.93914	-0.914846
53842089	rs146867070	8.37817e-13	-1.86715	-0.911345	4.47559e-12	-1.6118	-0.648422	2.167e-09	-1.93919	-0.921208
53842189	rs72930395	3.32254e-12	-1.40081	-2.1237e-10	2.6653e-11	-0.475956	-2.1237e-10	8.99212e-09	-1.4374	-2.1237e-10
53842486	rs140180634	1.56384e-11	-2.58224e-10	0.148186	1.56043e-10	-2.58224e-10	1.29127	4.37753e-08	-2.58224e-10	0.145326
53842819	rs72930399	7.62642e-13	-1.89904	-0.973463	3.93252e-12	-1.65832	-0.731259	1.98524e-09	-1.96559	-0.982419
53843896	rs138880463	2.7174e-12	-1.60187	-2.1237e-10	6.90304e-12	-1.8269	-2.1237e-10	8.05811e-09	-1.54707	-2.1237e-10
53844358	rs56347531	7.52873e-13	-1.91897	-0.966433	3.85399e-12	-1.68797	-0.72178	1.96677e-09	-1.98185	-0.975495
53844395	rs55942860	7.40588e-13	-1.92145	-0.980407	3.76789e-12	-1.69169	-0.74065	1.936e-09	-1.98386	-0.989255
53844452	rs12455915	3.71754e-12	-1.28848	-2.1237e-10	3.15541e-11	-0.307156	-2.1237e-10	1.00325e-08	-1.32792	-2.1237e-10
53844594	rs56231263	8.10283e-13	-1.87798	-0.933931	4.2762e-12	-1.62748	-0.678315	2.10028e-09	-1.9482	-0.943473
53844614	rs1792740	5.93133e-13	-2.0154	-1.10848	8.26661e-12	-0.569492	-1.07714	1.55328e-09	-2.07576	-1.11762
53844622	rs114785045	8.14032e-13	-1.88587	-0.921429	4.298e-12	-1.63897	-0.661738	2.11248e-09	-1.95473	-0.93115
53844630	rs72932309	7.84671e-13	-1.886	-0.958034	4.0927e-12	-1.63916	-0.710495	2.03742e-09	-1.95484	-0.967224
53845101	rs72932312	7.81791e-13	-1.90657	-0.941137	4.06125e-12	-1.66947	-0.687904	2.03687e-09	-1.97176	-0.950575
53845164	rs1792738	5.90177e-13	-2.0154	-1.11348	8.22151e-12	-0.569492	-1.08261	1.54576e-09	-2.07576	-1.12247
53845330	rs1789559	7.58705e-13	-1.83258	-1.04511	3.76211e-10	3.13792	-0.966626	2.37751e-09	-1.71473	-1.05296
53845917	rs1944342	7.93768e-13	-1.78182	-1.05069	2.05393e-12	-1.96406	-1.07504	2.15963e-09	-1.80028	-1.06353
53846024	rs1618232	6.83782e-13	-1.78613	-1.19552	3.37794e-12	-1.32228	-1.21932	1.62687e-09	-1.94713	-1.19996
53846042	rs11875473	4.65045e-12	-1.77111	0.706532	1.29628e-11	-1.97195	0.775179	1.17122e-08	-1.87356	0.700446
53846140	rs56242308	9.35738e-13	-1.86974	-0.798218	5.16319e-12	-1.61554	-0.501765	2.41777e-09	-1.94135	-0.809549
53846142	rs11151623	5.18324e-12	-1.39442	0.438305	9.31952e-12	-2.09892	0.572175	1.33474e-08	-1.44524	0.402809
53846218	rs8084626	5.82014e-13	-1.96555	-1.17725	3.72946e-12	-1.30934	-1.13326	1.82153e-09	-1.86009	-1.17398
53846254	rs1616497	5.80245e-13	-2.03287	-1.11298	8.85997e-12	-0.491521	-1.0858	1.53183e-09	-2.08511	-1.12217
53846367	rs1792737	5.95508e-13	-1.91136	-1.20852	3.90847e-12	-1.16415	-1.23156	1.50654e-09	-2.01128	-1.21265
53846447	rs72932317	8.37269e-13	-1.86153	-0.917617	4.47475e-12	-1.60371	-0.656699	2.16376e-09	-1.9345	-0.927392
53846768	rs2191692	4.91959e-13	-2.10259	-1.20831	6.77352e-12	-0.615476	-1.23036	1.47934e-09	-2.02889	-1.21326
53847527	rs1626571	5.02035e-13	-2.09611	-1.19452	7.79477e-12	-0.48612	-1.21929	1.52763e-09	-2.01	-1.20003
53848071	rs72932320	8.56311e-13	-1.83	-0.926663	4.6246e-12	-1.5588	-0.668669	2.20216e-09	-1.908	-0.93631
53848105	rs72932324	8.81948e-13	-1.82111	-0.90605	4.81205e-12	-1.54629	-0.641448	2.26434e-09	-1.90047	-0.915986
53848199	rs142067948	4.98022e-12	-2.58224e-10	-0.996068	1.42426e-11	-2.58224e-10	-1.10262	1.41081e-08	-2.58224e-10	-0.986996
53848270	rs7239318	3.76159e-12	-1.2767	-2.1237e-10	3.211e-11	-0.289691	-2.1237e-10	1.01484e-08	-1.31643	-2.1237e-10
53848399	rs1789600	5.84588e-12	-0.835805	-2.1237e-10	4.79154e-11	0.110578	-2.1237e-10	1.80639e-08	-0.739829	-2.1237e-10
53848560	rs1789599	6.51291e-12	-0.727756	-2.1237e-10	5.5231e-11	0.252665	-2.1237e-10	2.02044e-08	-0.627846	-2.1237e-10
53849110	rs1792736	5.92817e-13	-2.0541	-1.07032	2.01914e-11	0.255095	-1.0087	1.86258e-09	-1.93037	-1.08141
53849251	rs1630842	5.96796e-13	-2.04741	-1.07032	2.11218e-11	0.300142	-1.0087	1.88573e-09	-1.91802	-1.08141
53849439	rs1792735	3.89902e-12	-1.24082	-2.1237e-10	2.49953e-11	-0.540173	-2.1237e-10	1.02535e-08	-1.30613	-2.1237e-10
53849448	rs1792734	3.59194e-12	-1.32285	-2.1237e-10	2.23659e-11	-0.65132	-2.1237e-10	9.47663e-09	-1.38492	-2.1237e-10
53849532	rs192748486	3.8428e-12	-2.58224e-10	-1.25534	1.25669e-11	-2.58224e-10	-1.22779	1.07921e-08	-2.58224e-10	-1.25493
53849594	rs140063349	4.18612e-12	-2.58224e-10	-1.16977	1.25324e-11	-2.58224e-10	-1.23055	1.16532e-08	-2.58224e-10	-1.17816
53851042	rs1944351	1.09894e-12	-1.36686	-1.14034	2.32125e-10	2.84666	-1.15824	4.4818e-09	-0.987316	-1.1464
53851385	rs1789598	5.43466e-12	-0.908745	-2.1237e-10	4.3497e-11	0.0138317	-2.1237e-10	1.67471e-08	-0.81552	-2.1237e-10
53851450	rs1792732	5.47588e-13	-2.06566	-1.13811	1.6686e-11	0.170444	-1.11473	1.70394e-09	-1.95273	-1.14807
53851459	rs1792731	5.43466e-12	-0.908745	-2.1237e-10	4.3497e-11	0.0138317	-2.1237e-10	1.67471e-08	-0.81552	-2.1237e-10
53852136	rs12185298	3.30846e-12	-1.40506	-2.1237e-10	2.40869e-11	-0.577193	-2.1237e-10	8.28283e-09	-1.51956	-2.1237e-10
53852255	rs1789597	4.07214e-12	-1.19737	-2.1237e-10	2.545e-11	-0.522143	-2.1237e-10	1.03713e-08	-1.2947	-2.1237e-10
53852301	rs2862712	3.2417e-12	-1.42544	-2.1237e-10	2.56694e-11	-0.51356	-2.1237e-10	8.77909e-09	-1.46137	-2.1237e-10
53852312	rs1792730	1.16684e-12	-1.25923	-1.18801	7.0329e-12	-0.604211	-1.20405	2.98381e-09	-1.35308	-1.18746
53852903	rs78120005	3.83085e-12	-2.58224e-10	-1.25845	1.27903e-11	-2.58224e-10	-1.21017	1.07897e-08	-2.58224e-10	-1.25515
53852908	rs17203781	3.20728e-12	-1.43612	-2.1237e-10	2.52526e-11	-0.529931	-2.1237e-10	8.68837e-09	-1.47176	-2.1237e-10
53853189	rs9653078	5.40802e-13	-2.0593	-1.15694	9.52966e-12	-0.333112	-1.17134	1.82613e-09	-1.86845	-1.16309
53853489	rs12963861	5.38543e-13	-2.0069	-1.21353	8.15972e-12	-0.400937	-1.25871	1.67992e-09	-1.89267	-1.22232
53853686	rs73500486	7.06516e-12	-2.58224e-10	-0.646367	2.44177e-11	-2.58224e-10	-0.56355	2.01492e-08	-2.58224e-10	-0.630579
53854037	rs73960533	2.2915e-12	-1.77233	-2.1237e-10	5.89614e-12	-1.98456	-2.1237e-10	5.23872e-09	-1.97767	-2.1237e-10
53854170	rs72932360	1.04659e-12	-2.07761	-0.478399	5.31056e-12	-1.96226	-0.1269	2.86537e-09	-2.09355	-0.487499
53854465	rs4570960	1.55248e-12	-1.30127	-0.860419	2.55133e-12	-1.93357	-0.888675	5.84833e-09	-1.01531	-0.852281
53854539	rs144235102	2.92575e-12	-1.52799	-2.1237e-10	1.4545e-11	-1.08161	-2.1237e-10	3.47858e-08	-0.0845348	-2.1237e-10
53854883	rs77201284	1.70283e-12	-2.06925	-2.1237e-10	6.12946e-12	-1.94575	-2.1237e-10	4.62067e-09	-2.10321	-2.1237e-10
53855359	rs73960534	2.14558e-12	-1.83813	-2.1237e-10	5.38628e-12	-2.075	-2.1237e-10	4.70775e-09	-2.08453	-2.1237e-10
53855525	rs12604483	1.12324e-11	1.07255	-1.25529	3.27504e-11	0.984562	-1.2545	1.86269e-07	2.85039	-1.25695
53855551	rs12606608	1.94771e-12	-0.667366	-1.26752	2.6628e-12	-1.51184	-1.26764	8.56049e-09	-0.218963	-1.26762
53855673	rs78805523	7.96606e-11	-2.58224e-10	1.77623	1.52045e-10	-2.58224e-10	1.26531	2.24849e-07	-2.58224e-10	1.78169
53855860	rs1945734	7.73884e-13	-1.59079	-1.26709	1.998e-12	-1.79945	-1.26727	1.99121e-09	-1.67766	-1.26735
53856227	rs11876342	5.71778e-12	-0.857961	-2.1237e-10	1.36872e-10	1.16019	-2.1237e-10	5.21106e-08	0.319624	-2.1237e-10
53856288	rs917711	8.53662e-12	0.799904	-1.25708	2.40792e-11	0.680574	-1.25809	5.52345e-08	1.63635	-1.25851
53857133	rs73957503	2.25347e-12	-1.78907	-2.1237e-10	5.48098e-12	-2.05757	-2.1237e-10	4.7769e-09	-2.06995	-2.1237e-10
53857173	rs1792727	1.68795e-12	-0.81256	-1.26547	2.39285e-12	-1.62285	-1.26353	4.38279e-09	-0.891202	-1.26486
53857436	rs77657246	4.6229e-12	-2.58224e-10	-1.07052	1.38244e-11	-2.58224e-10	-1.13242	1.29861e-08	-2.58224e-10	-1.06986
53857602	rs1792726	8.02207e-13	-1.55563	-1.26631	1.90143e-12	-1.85396	-1.26229	1.83062e-09	-1.76334	-1.26575
53857881	rs77475244	1.64802e-12	-2.10197	-2.1237e-10	5.93321e-12	-1.97829	-2.1237e-10	4.64024e-09	-2.09898	-2.1237e-10
53857981	rs11151630	7.07288e-13	-1.68207	-1.26579	1.86793e-12	-1.8703	-1.26372	1.78873e-09	-1.78721	-1.26503
53858051	rs1789570	1.6261e-12	-0.848261	-1.26709	2.33581e-12	-1.64453	-1.26597	4.22569e-09	-0.925791	-1.26677
53858442	rs75309610	3.83758e-12	-2.58224e-10	-1.2567	1.21226e-11	-2.58224e-10	-1.26378	1.07409e-08	-2.58224e-10	-1.25969
53858542	rs1792725	8.10448e-13	-1.54451	-1.2672	1.90602e-12	-1.84644	-1.2674	1.84361e-09	-1.75457	-1.26745
53859497	rs1792724	4.03637e-12	0.0580872	-1.26428	1.60125e-11	0.280729	-1.26622	2.62657e-08	0.899748	-1.26523
53859577	rs1789569	8.1028e-13	-1.54451	-1.26741	1.90643e-12	-1.84644	-1.26719	1.84338e-09	-1.75457	-1.26757
53859993	rs78527997	4.27657e-12	-2.58224e-10	-1.14839	1.2988e-11	-2.58224e-10	-1.19484	1.19753e-08	-2.58224e-10	-1.1509
53860231	rs76312192	2.8608e-12	-1.55044	-2.1237e-10	8.50392e-11	0.684253	-2.1237e-10	2.09489e-08	-0.591659	-2.1237e-10
53860317	rs1789568	1.65672e-12	-0.830472	-1.26623	2.36724e-12	-1.63375	-1.26339	4.30401e-09	-0.908558	-1.26564
53860973	rs11873173	4.16614e-12	-1.17455	-2.1237e-10	7.13401e-12	-1.79399	-2.1237e-10	1.85438e-08	-0.713608	-2.1237e-10
53861064	rs11873204	4.20284e-12	-1.16578	-2.1237e-10	7.17026e-12	-1.78892	-2.1237e-10	1.87437e-08	-0.702885	-2.1237e-10
53861287	rs2852983	4.68313e-13	-2.09268	-1.26748	4.58619e-12	-0.968189	-1.26762	2.00212e-09	-1.67211	-1.26743
53861361	rs11876131	3.01479e-12	-1.49801	-2.1237e-10	9.55738e-11	0.80104	-2.1237e-10	2.5216e-08	-0.406267	-2.1237e-10
53861371	rs2535723	6.67876e-12	0.550282	-1.25289	2.52354e-11	0.722663	-1.25327	6.10534e-08	1.73284	-1.25483
53861502	rs2852982	3.42214e-12	-0.115144	-1.25613	1.7694e-11	0.372876	-1.25851	3.05216e-08	1.04274	-1.25805
53861571	rs11876177	3.01479e-12	-1.49801	-2.1237e-10	9.55738e-11	0.80104	-2.1237e-10	2.5216e-08	-0.406267	-2.1237e-10
53861775	rs145508157	4.00679e-12	-2.58224e-10	-1.21355	1.37246e-11	-2.58224e-10	-1.13967	1.12757e-08	-2.58224e-10	-1.21109
53861875	rs112195404	4.16614e-12	-1.17455	-2.1237e-10	7.13401e-12	-1.79399	-2.1237e-10	1.85438e-08	-0.713608	-2.1237e-10
53862167	rs113183268	6.95342e-12	-0.662308	-2.1237e-10	1.54397e-10	1.28067	-2.1237e-10	6.70034e-08	0.571	-2.1237e-10
53862792	rs11874199	6.11207e-12	-0.791276	-2.1237e-10	1.63438e-10	1.33757	-2.1237e-10	6.31111e-08	0.511152	-2.1237e-10
53863002	rs73957505	2.18133e-12	-1.82161	-2.1237e-10	5.41635e-12	-2.06944	-2.1237e-10	4.72936e-09	-2.07995	-2.1237e-10
53863903	rs149160530	3.84688e-12	-2.58224e-10	-1.25428	1.21775e-11	-2.58224e-10	-1.25927	1.08091e-08	-2.58224e-10	-1.25336
53864048	rs181057749	5.67509e-11	1.43713	-2.1237e-10	8.33319e-12	-1.63861	-2.1237e-10	9.4834e-08	0.918384	-2.1237e-10
53864463	rs73957507	2.11902e-12	-1.85059	-2.1237e-10	5.36495e-12	-2.07897	-2.1237e-10	4.69269e-09	-2.08774	-2.1237e-10
53864472	rs66805744	2.60073e-12	-1.43684	-0.208912	9.19686e-12	-1.84313	0.30313	1.04252e-08	-1.08907	-0.200449
53864545	rs116963625	1.64734e-12	-2.10238	-2.1237e-10	5.25257e-12	-2.10014	-2.1237e-10	4.63723e-09	-2.09963	-2.1237e-10
53864869	rs143041903	2.78632e-12	-1.57682	-2.1237e-10	1.02492e-10	0.870926	-2.1237e-10	1.27145e-08	-1.091	-2.1237e-10
53865179	rs73957508	2.22678e-12	-1.80099	-2.1237e-10	5.45651e-12	-2.06205	-2.1237e-10	4.75876e-09	-2.07376	-2.1237e-10
53865544	rs8091686	1.37623e-12	-1.01463	-1.26757	2.32707e-12	-1.64739	-1.26686	4.3859e-09	-0.88798	-1.26737
53865779	rs112444894	4.20284e-12	-1.16578	-2.1237e-10	7.17026e-12	-1.78892	-2.1237e-10	1.87437e-08	-0.702885	-2.1237e-10
53865872	rs11877419	4.20284e-12	-1.16578	-2.1237e-10	7.17026e-12	-1.78892	-2.1237e-10	1.87437e-08	-0.702885	-2.1237e-10
53866203	rs79972641	5.37004e-12	-0.920707	-2.1237e-10	1.2359e-10	1.05811	-2.1237e-10	4.77284e-08	0.231783	-2.1237e-10
53866374	rs1792723	5.59287e-12	0.366474	-1.24652	2.24843e-11	0.606277	-1.25232	5.35931e-08	1.59705	-1.24937
53866504	rs12455879	2.9183e-12	-1.53054	-2.1237e-10	8.8953e-11	0.729249	-2.1237e-10	2.3872e-08	-0.461039	-2.1237e-10
53866603	rs1789587	5.72022e-12	0.391627	-1.24916	2.15016e-11	0.558857	-1.24959	5.06017e-08	1.54158	-1.25134
53866627	rs143975969	1.7871e-11	-2.58224e-10	0.281638	4.39553e-11	-2.58224e-10	0.0243131	5.08421e-08	-2.58224e-10	0.294981
53866660	rs55712812	2.62792e-12	-1.44801	-0.187342	9.37597e-12	-1.85009	0.32938	1.05075e-08	-1.10286	-0.178794
53867260	rs8083756	4.20284e-12	-1.16578	-2.1237e-10	7.17026e-12	-1.78892	-2.1237e-10	1.87437e-08	-0.702885	-2.1237e-10
53867444	rs143118316	3.15555e-12	-1.45238	-2.1237e-10	5.96613e-12	-1.97276	-2.1237e-10	6.32453e-09	-1.78931	-2.1237e-10
53867461	rs2109683	3.92752e-12	-1.23353	-2.1237e-10	7.14788e-12	-1.79204	-2.1237e-10	1.73785e-08	-0.778512	-2.1237e-10
53868443	rs11151642	3.01479e-12	-1.49801	-2.1237e-10	9.55738e-11	0.80104	-2.1237e-10	2.5216e-08	-0.406267	-2.1237e-10
53869161	rs112228705	3.14039e-12	-1.4572	-2.1237e-10	1.11537e-10	0.9555	-2.1237e-10	2.94349e-08	-0.251565	-2.1237e-10
53869260	rs144416425	5.37072e-12	-2.58224e-10	-0.920579	2.41647e-11	-2.58224e-10	-0.573965	1.51071e-08	-2.58224e-10	-0.918579
53869316	rs148348506	2.34346e-12	-1.74991	-2.1237e-10	2.44669e-11	-0.56154	-2.1237e-10	7.98249e-09	-1.55649	-2.1237e-10
53869501	rs17090114	2.69766e-12	-1.40993	-0.199228	9.46467e-12	-1.82621	0.314921	1.08817e-08	-1.05594	-0.190727
53869528	rs76806600	4.13425e-12	-1.18224	-2.1237e-10	7.17999e-12	-1.78756	-2.1237e-10	1.87669e-08	-0.701648	-2.1237e-10
53869720	rs150879034	2.04898e-12	-1.8842	-2.1237e-10	5.33325e-12	-2.0849	-2.1237e-10	4.65389e-09	-2.09604	-2.1237e-10
53869905	rs1789591	3.26628e-12	-0.177835	-1.24006	1.74865e-11	0.344791	-1.24222	3.07952e-08	1.03653	-1.24291
53870671	rs76358411	3.09307e-12	-1.47238	-2.1237e-10	1.01062e-10	0.856874	-2.1237e-10	2.63171e-08	-0.363525	-2.1237e-10
53870756	rs1792722	3.29829e-12	-0.157522	-1.25062	1.14555e-11	-0.0672467	-1.25315	1.97299e-08	0.600971	-1.25258
53871792	rs66512703	3.09162e-12	-1.34736	-0.125484	1.07736e-11	-1.78617	0.404404	1.26505e-08	-0.979353	-0.116695
53871985	rs990342	1.71785e-12	-2.06047	-2.1237e-10	6.91554e-12	-1.82509	-2.1237e-10	5.08262e-09	-2.00792	-2.1237e-10
53872185	rs8099309	6.93348e-13	-1.74179	-1.22598	1.86261e-12	-1.90394	-1.23294	1.81137e-09	-1.81111	-1.22856
53872318	rs3884622	6.63432e-13	-1.77672	-1.23515	1.80028e-12	-1.92965	-1.24126	1.74002e-09	-1.84242	-1.23742
53872384	rs8086136	1.9504e-12	-1.93351	-2.1237e-10	5.25838e-12	-2.09904	-2.1237e-10	4.62558e-09	-2.10214	-2.1237e-10
53872519	rs113798998	3.39878e-12	-1.37813	-2.1237e-10	1.32121e-10	1.12486	-2.1237e-10	3.35977e-08	-0.119287	-2.1237e-10
53872703	rs713242	3.7527e-12	-0.0388276	-1.24024	1.35704e-11	0.0925029	-1.24347	2.45298e-08	0.808888	-1.24274
53872835	rs12456311	3.34145e-12	-1.39514	-2.1237e-10	1.27449e-10	1.08886	-2.1237e-10	3.26634e-08	-0.14749	-2.1237e-10
53872863	rs12454049	6.31279e-12	-0.758964	-2.1237e-10	1.72196e-10	1.38978	-2.1237e-10	6.6051e-08	0.556682	-2.1237e-10
53872948	rs2852981	2.10156e-12	-1.85886	-2.1237e-10	6.91161e-12	-1.82566	-2.1237e-10	1.79616e-08	-0.745507	-2.1237e-10
53873296	rs9319810	7.44722e-13	-1.67116	-1.22513	1.94673e-12	-1.86054	-1.23217	1.92595e-09	-1.75059	-1.22773
53873299	rs73957512	2.10435e-12	-1.85753	-2.1237e-10	5.35357e-12	-2.0811	-2.1237e-10	4.68477e-09	-2.08943	-2.1237e-10
53873462	rs1789561	3.44283e-12	-0.143279	-1.22197	1.85403e-11	0.383737	-1.22265	3.27504e-08	1.08061	-1.22544
53873586	rs12455183	3.41616e-12	-1.37303	-2.1237e-10	1.33549e-10	1.13561	-2.1237e-10	3.38822e-08	-0.110856	-2.1237e-10
53873911	rs75576703	4.17028e-12	-1.17356	-2.1237e-10	7.21662e-12	-1.78247	-2.1237e-10	1.89688e-08	-0.690948	-2.1237e-10
53874123	rs1016477	3.55159e-12	-0.0988043	-1.23534	1.92013e-11	0.433803	-1.23769	3.42106e-08	1.13723	-1.23844
53874357	rs117798107	1.85277e-12	-1.98486	-2.1237e-10	5.8461e-12	-1.99308	-2.1237e-10	4.6289e-09	-2.10143	-2.1237e-10
53874503	rs9953512	7.4556e-13	-1.66229	-1.23287	1.94939e-12	-1.85389	-1.23746	1.92734e-09	-1.74258	-1.23502
53875290	rs917712	1.06541e-11	0.948613	-1.18421	6.2228e-12	-0.701269	-1.22937	9.63549e-09	-0.180902	-1.18739
53875331	rs77637169	3.3918e-11	-2.58224e-10	0.922403	1.10143e-10	-2.58224e-10	0.94292	9.95869e-08	-2.58224e-10	0.967286
53875616	rs78488113	3.64587e-12	-1.30795	-2.1237e-10	5.99585e-12	-1.96779	-2.1237e-10	8.13493e-09	-1.53758	-2.1237e-10
53875692	rs139714169	4.72778e-12	-2.58224e-10	-1.04809	2.00578e-11	-2.58224e-10	-0.760241	1.32932e-08	-2.58224e-10	-1.04649
53875874	rs145442087	4.30776e-12	-2.58224e-10	-1.14112	1.72974e-11	-2.58224e-10	-0.908304	1.21076e-08	-2.58224e-10	-1.13991
53876153	rs73957513	1.84356e-12	-1.98985	-2.1237e-10	5.24435e-12	-2.10171	-2.1237e-10	4.62563e-09	-2.10213	-2.1237e-10
53876512	rs75144123	4.34873e-12	-1.13166	-2.1237e-10	7.3143e-12	-1.76903	-2.1237e-10	1.95406e-08	-0.661247	-2.1237e-10
53876555	rs112213282	4.84171e-12	-1.02427	-2.1237e-10	3.39966e-11	-0.2326	-2.1237e-10	1.14367e-08	-1.19691	-2.1237e-10
53877339	rs138409589	1.72706e-12	-2.05512	-2.1237e-10	1.00229e-11	-1.45398	-2.1237e-10	4.86585e-09	-2.0515	-2.1237e-10
53877912	rs28607960	9.08753e-12	0.801439	-1.19608	5.29977e-12	-0.861364	-1.22983	7.83723e-09	-0.376868	-1.19799
53878160	rs117597000	1.65244e-12	-2.09929	-2.1237e-10	5.54853e-12	-2.04533	-2.1237e-10	4.62238e-09	-2.10283	-2.1237e-10
53878623	rs1789572	3.94995e-12	-1.22784	-2.1237e-10	6.0117e-12	-1.96515	-2.1237e-10	1.08001e-08	-1.25419	-2.1237e-10
53879070	rs72932391	1.73272e-12	-2.05185	-2.1237e-10	5.56868e-12	-2.0417	-2.1237e-10	5.12547e-09	-1.99952	-2.1237e-10
53879603	rs75805080	1.05113e-11	-2.58224e-10	-0.249087	4.54909e-11	-2.58224e-10	0.058653	2.94576e-08	-2.58224e-10	-0.250791
53880305	rs1789575	8.9841e-13	-2.0497	-0.658975	3.55322e-12	-1.98443	-0.506576	2.4227e-09	-2.0884	-0.660465
53881022	rs1625778	4.68449e-12	-1.05728	-2.1237e-10	7.64477e-12	-1.72484	-2.1237e-10	2.13874e-08	-0.570941	-2.1237e-10
53881799	rs145697472	4.38541e-12	-2.58224e-10	-1.12326	1.28269e-11	-2.58224e-10	-1.20731	1.22936e-08	-2.58224e-10	-1.12467
53881823	rs148941064	2.54162e-11	-2.58224e-10	0.633845	6.07257e-11	-2.58224e-10	0.347508	7.24118e-08	-2.58224e-10	0.648625
53881967	rs2098177	4.18167e-12	-1.17083	-2.1237e-10	7.56017e-12	-1.73597	-2.1237e-10	1.92652e-08	-0.675446	-2.1237e-10
53881970	rs144497020	4.8161e-12	-2.58224e-10	-1.02958	1.41992e-11	-2.58224e-10	-1.10567	1.33137e-08	-2.58224e-10	-1.04495
53882398	rs112067930	3.53221e-12	-1.33962	-2.1237e-10	1.09004e-10	0.932523	-2.1237e-10	2.88214e-08	-0.272624	-2.1237e-10
53882485	rs17204687	4.84859e-12	-1.02285	-2.1237e-10	7.80562e-12	-1.70402	-2.1237e-10	2.22963e-08	-0.529325	-2.1237e-10
53882497	rs72932394	1.70293e-12	-2.06919	-2.1237e-10	6.35606e-12	-1.90945	-2.1237e-10	6.4664e-09	-1.76712	-2.1237e-10
53883243	rs62091657	1.84649e-11	1.57683	-1.2625	6.97021e-12	-0.554756	-1.26246	1.40897e-08	0.273336	-1.26164
53883649	rs10513886	1.9939e-11	1.65525	-1.26412	7.32796e-12	-0.503737	-1.26343	1.49822e-08	0.336441	-1.26332
53884555	rs115456541	1.93908e-12	-1.93933	-2.1237e-10	5.63468e-12	-2.02992	-2.1237e-10	4.6709e-09	-2.09239	-2.1237e-10
53885880	rs79468942	3.29453e-12	-1.40928	-2.1237e-10	1.15535e-10	0.99071	-2.1237e-10	2.63091e-08	-0.363829	-2.1237e-10
53886729	rs8090326	1.81836e-12	-0.789747	-1.21386	2.62459e-12	-1.55293	-1.241	2.83956e-09	-1.3766	-1.2135
53886898	rs1792742	4.46425e-12	-1.10544	-2.1237e-10	7.42818e-12	-1.75358	-2.1237e-10	2.01741e-08	-0.629346	-2.1237e-10
53887243	rs60095506	7.56998e-12	-2.58224e-10	-0.577351	2.79623e-11	-2.58224e-10	-0.428001	2.14598e-08	-2.58224e-10	-0.567561
53887296	rs8093541	1.55219e-11	1.40817	-1.26746	6.20787e-12	-0.665533	-1.26751	1.38512e-08	0.262227	-1.2676
53887306	rs1792741	1.17189e-12	-1.80209	-0.640836	6.15988e-12	-1.38717	-0.553627	5.02893e-09	-1.38074	-0.637801
53887341	rs72934403	1.67044e-12	-2.08846	-2.1237e-10	5.74368e-12	-2.01076	-2.1237e-10	5.52874e-09	-1.92378	-2.1237e-10
53888134	rs8096316	4.52732e-12	-1.09141	-2.1237e-10	7.7271e-12	-1.71413	-2.1237e-10	2.23733e-08	-0.525878	-2.1237e-10
53888334	rs8098400	4.35791e-12	-1.12955	-2.1237e-10	7.40717e-12	-1.75641	-2.1237e-10	2.00238e-08	-0.636824	-2.1237e-10
53888605	rs78488740	2.19181e-12	-1.81682	-2.1237e-10	1.13134e-11	-1.33287	-2.1237e-10	5.53939e-09	-1.92186	-2.1237e-10
53889022	rs75104423	7.86996e-12	-0.538489	-2.1237e-10	1.62655e-10	1.33277	-2.1237e-10	5.68811e-08	0.407219	-2.1237e-10
53889197	rs9953268	1.84272e-12	-0.759949	-1.23035	3.24785e-12	-1.33593	-1.24493	3.16507e-09	-1.25082	-1.23074
53889207	rs76620890	4.09466e-12	-1.19186	-2.1237e-10	7.13972e-12	-1.79319	-2.1237e-10	1.85454e-08	-0.713524	-2.1237e-10
53890269	rs72934405	2.72478e-10	3.00602	-2.1237e-10	1.13448e-11	-1.3301	-2.1237e-10	7.31525e-08	0.658802	-2.1237e-10
53892274	rs73957519	1.76511e-12	-2.03333	-2.1237e-10	5.37442e-12	-2.07721	-2.1237e-10	4.99991e-09	-2.02432	-2.1237e-10
53892817	rs142994720	1.65225e-11	0.20318	-2.1237e-10	2.29359e-10	1.67643	-2.1237e-10	2.14766e-08	-0.566779	-2.1237e-10
53892894	rs76496294	8.45572e-12	-2.58224e-10	-0.466698	3.35506e-11	-2.58224e-10	-0.245805	2.38339e-08	-2.58224e-10	-0.462633
53893057	rs113409894	5.66103e-12	-0.867936	-2.1237e-10	1.18223e-10	1.01372	-2.1237e-10	3.78652e-08	0.000288637	-2.1237e-10
53893322	rs116929806	6.19787e-12	-0.777336	-2.1237e-10	8.07612e-11	0.632638	-2.1237e-10	1.31052e-08	-1.06073	-2.1237e-10
53893752	rs17090116	1.58563e-11	-2.58224e-10	0.162025	5.76868e-11	-2.58224e-10	0.296169	4.43818e-08	-2.58224e-10	0.159086
53894129	rs142064694	7.33385e-12	-2.58224e-10	-0.609041	1.93437e-11	-2.58224e-10	-0.796492	2.05898e-08	-2.58224e-10	-0.608948
53894441	rs72934406	1.7712e-12	-2.02988	-2.1237e-10	5.36348e-12	-2.07925	-2.1237e-10	4.98207e-09	-2.0279	-2.1237e-10
53894479	rs12326989	4.08656e-12	-1.19384	-2.1237e-10	7.05534e-12	-1.80507	-2.1237e-10	1.8111e-08	-0.737223	-2.1237e-10
53895426	rs2908538	3.58959e-12	-1.3235	-2.1237e-10	6.62614e-12	-1.86784	-2.1237e-10	1.57439e-08	-0.877289	-2.1237e-10
53895582	rs12455011	3.39075e-12	-1.38049	-2.1237e-10	1.07198e-10	0.915815	-2.1237e-10	2.29905e-08	-0.498662	-2.1237e-10
53895816	rs1238001	3.58959e-12	-1.3235	-2.1237e-10	6.62614e-12	-1.86784	-2.1237e-10	1.57439e-08	-0.877289	-2.1237e-10
53895831	rs111547918	4.0125e-12	-1.21213	-2.1237e-10	1.49841e-10	1.25072	-2.1237e-10	2.94185e-08	-0.252122	-2.1237e-10
53896311	rs114368485	2.77316e-12	-0.359724	-1.22183	3.51419e-12	-1.26386	-1.23819	3.906e-09	-1.04896	-1.22227
53896472	rs60938478	1.85204e-12	-1.98526	-2.1237e-10	5.29207e-12	-2.09265	-2.1237e-10	4.80437e-09	-2.06422	-2.1237e-10
53896688	rs75359443	3.76507e-12	-1.27578	-2.1237e-10	6.80439e-12	-1.84129	-2.1237e-10	1.67119e-08	-0.817624	-2.1237e-10
53896712	rs75147421	3.82681e-12	-1.25951	-2.1237e-10	6.86719e-12	-1.8321	-2.1237e-10	1.70538e-08	-0.797369	-2.1237e-10
53897085	rs138167111	4.26642e-12	-2.58224e-10	-1.15077	1.67784e-11	-2.58224e-10	-0.938764	1.20402e-08	-2.58224e-10	-1.1455
53897859	rs1235363	6.07649e-13	-2.09616	-1.00354	3.23766e-12	-1.78391	-0.800099	2.08573e-09	-1.90226	-0.996363
53898965	rs72934410	1.80027e-12	-2.01361	-2.1237e-10	5.32054e-12	-2.08728	-2.1237e-10	4.90859e-09	-2.04276	-2.1237e-10
53899015	rs12960409	1.64772e-12	-1.08562	-1.01653	3.74768e-12	-1.63999	-0.797733	9.57085e-09	-0.377876	-0.997146
53899028	rs111989067	7.05973e-12	-0.647134	-2.1237e-10	1.38337e-10	1.17083	-2.1237e-10	4.95424e-08	0.269084	-2.1237e-10
53899315	rs139372414	7.16827e-12	-0.631878	-2.1237e-10	2.89851e-11	-0.392078	-2.1237e-10	8.87906e-09	-1.45005	-2.1237e-10
53899387	rs1229590	6.22348e-11	2.48854	-0.959168	6.51379e-11	1.30074	-0.883087	1.53806e-07	2.35162	-0.949667
53900310	rs76176864	4.26501e-12	-1.1511	-2.1237e-10	7.31287e-12	-1.76922	-2.1237e-10	1.95006e-08	-0.663296	-2.1237e-10
53900631	rs1229591	6.45621e-11	2.57412	-1.00803	7.9747e-11	1.55789	-0.93789	1.63288e-07	2.46108	-0.99931
53902142	rs112710754	8.45165e-12	-2.58224e-10	-0.467181	4.29378e-11	-2.58224e-10	0.00089243	2.4053e-08	-2.58224e-10	-0.453485
53902392	rs1229582	6.29504e-13	-2.0864	-0.977962	3.54858e-12	-1.73042	-0.761894	2.24176e-09	-1.8594	-0.967087
53903189	rs80012616	4.31199e-12	-2.58224e-10	-1.14014	1.24811e-11	-2.58224e-10	-1.23465	1.20864e-08	-2.58224e-10	-1.14166
53904366	rs1229583	6.45281e-13	-2.04017	-0.999441	7.74469e-12	-0.838397	-0.873456	2.1028e-09	-1.89227	-0.998206
53905074	rs1229584	3.48722e-12	-1.35244	-2.1237e-10	1.22657e-11	-1.25205	-2.1237e-10	6.14241e-08	0.484058	-2.1237e-10
53905307	rs62094562	4.05098e-11	2.2342	-1.13419	2.66122e-10	2.9645	-1.1394	3.19564e-08	0.96085	-1.13022
53905940	rs1229585	2.10897e-12	-1.23198	-0.623359	2.71358e-11	-0.119057	-0.33895	1.25906e-08	-0.479092	-0.6217
53906628	rs1229586	6.11584e-13	-1.92956	-1.16368	1.56729e-12	-2.04391	-1.2656	1.41562e-09	-2.10198	-1.1842
53906788	rs17090117	2.57299e-10	2.9487	-2.1237e-10	1.82341e-11	-0.855566	-2.1237e-10	9.31694e-08	0.900675	-2.1237e-10
53907168	rs76344079	4.43733e-12	-1.11149	-2.1237e-10	5.29873e-12	-2.09139	-2.1237e-10	6.96465e-09	-1.6929	-2.1237e-10
53907225	rs4800940	2.51561e-12	-2.03721	0.358185	4.32156e-12	-1.951	-0.344246	6.51622e-09	-2.10133	0.341885
53907336	rs1229587	4.90283e-13	-2.09821	-1.2161	1.72663e-12	-1.9453	-1.26738	1.36593e-09	-2.09266	-1.22924
53907650	rs28470577	8.48329e-11	-2.58224e-10	1.83914	1.26378e-10	-2.58224e-10	1.08042	2.3584e-07	-2.58224e-10	1.82941
53910112	rs28804678	1.06067e-10	-2.58224e-10	2.06253	1.53543e-10	-2.58224e-10	1.27512	2.94769e-07	-2.58224e-10	2.05245
53910153	rs9962362	4.07742e-12	-2.58224e-10	-1.19608	1.34569e-11	-2.58224e-10	-1.15937	1.13443e-08	-2.58224e-10	-1.20503
53911091	rs62094563	1.64869e-12	-2.10156	-2.1237e-10	1.92932e-11	-0.799108	-2.1237e-10	5.22416e-09	-1.98045	-2.1237e-10
53911294	rs147892410	6.09633e-13	-2.02367	-1.07277	3.76743e-12	-1.26402	-1.16844	1.65805e-09	-2.06337	-1.06473
53911374	rs141669825	1.81432e-10	2.59934	-2.1237e-10	1.5889e-11	-0.993234	-2.1237e-10	6.76544e-08	0.580669	-2.1237e-10
53911392	rs62094564	6.44183e-13	-2.02086	-1.02046	2.22397e-12	-1.77575	-1.18382	2.41283e-09	-1.70879	-1.04416
53912005	rs12455576	1.94593e-11	0.366785	-2.1237e-10	4.64334e-11	0.0791601	-2.1237e-10	2.74905e-08	-0.319902	-2.1237e-10
53912842	rs74692302	1.6577e-10	-2.58224e-10	2.50906	2.37309e-10	-2.58224e-10	1.7105	4.58692e-07	-2.58224e-10	2.49463
53913224	rs78274779	4.77712e-12	-2.58224e-10	-1.0377	1.33598e-11	-2.58224e-10	-1.16661	1.34714e-08	-2.58224e-10	-1.03318
53913288	rs184428882	2.15244e-12	-1.83494	-2.1237e-10	6.11457e-12	-1.94818	-2.1237e-10	5.6273e-09	-1.90611	-2.1237e-10
53913327	rs74676465	2.16268e-11	0.47239	-2.1237e-10	3.14904e-10	1.99341	-2.1237e-10	4.27598e-08	0.121853	-2.1237e-10
53914715	rs17090119	5.9874e-12	-0.811884	-2.1237e-10	7.51372e-12	-1.74213	-2.1237e-10	1.1659e-08	-1.17766	-2.1237e-10
53915333	rs2852977	3.84333e-12	-2.58224e-10	-1.2552	1.24432e-11	-2.58224e-10	-1.23769	1.07509e-08	-2.58224e-10	-1.25876
53917332	rs112418066	5.08268e-13	-2.05659	-1.2217	3.24572e-12	-1.35329	-1.22823	1.39488e-09	-2.08843	-1.21251
53917424	rs17090120	5.55577e-12	-0.886706	-2.1237e-10	6.37898e-11	0.396735	-2.1237e-10	1.82044e-08	-0.732079	-2.1237e-10
53917510	rs77436916	9.60397e-11	-2.58224e-10	1.96322	1.38985e-10	-2.58224e-10	1.17551	2.65959e-07	-2.58224e-10	1.9496
53917525	rs75258176	3.88122e-12	-2.58224e-10	-1.24539	1.26241e-11	-2.58224e-10	-1.22325	1.08427e-08	-2.58224e-10	-1.25025
53917650	rs36106551	1.73457e-12	-2.05078	-2.1237e-10	6.51081e-12	-1.88539	-2.1237e-10	5.52592e-09	-1.92429	-2.1237e-10
53918085	rs2852980	8.31238e-13	-2.09742	-0.688959	2.25154e-12	-1.97566	-0.971582	2.27834e-09	-2.08575	-0.724544
53918088	rs2538024	8.29563e-13	-2.09944	-0.688959	2.22877e-12	-1.98583	-0.971582	2.27007e-09	-2.08939	-0.724544
53918412	rs117338238	6.58613e-12	-2.58224e-10	-0.716576	2.50381e-11	-2.58224e-10	-0.538459	1.84507e-08	-2.58224e-10	-0.71864
53918579	rs9951496	3.88416e-12	-2.58224e-10	-1.24464	1.26376e-11	-2.58224e-10	-1.22218	1.085e-08	-2.58224e-10	-1.24958
53918924	rs2538025	8.56314e-13	-2.09498	-0.661676	2.34155e-12	-1.96508	-0.942971	2.35191e-09	-2.0817	-0.696821
53919810	rs77355076	1.33959e-10	-2.58224e-10	2.29599	1.85825e-10	-2.58224e-10	1.46595	3.70714e-07	-2.58224e-10	2.28169
53919852	rs74546190	3.88504e-12	-2.58224e-10	-1.24441	1.26416e-11	-2.58224e-10	-1.22186	1.08522e-08	-2.58224e-10	-1.24938
53920064	rs75080973	1.26727e-10	-2.58224e-10	2.24049	1.77013e-10	-2.58224e-10	1.41736	3.50738e-07	-2.58224e-10	2.22629
53920716	rs28567876	6.62644e-11	-2.58224e-10	1.59211	1.01083e-10	-2.58224e-10	0.85708	1.83042e-07	-2.58224e-10	1.57597
53921214	rs75394169	9.0616e-11	-2.58224e-10	1.90509	1.32533e-10	-2.58224e-10	1.12798	2.50093e-07	-2.58224e-10	1.88809
53922000	rs149763857	1.47024e-10	2.38906	-2.1237e-10	1.43636e-11	-1.09416	-2.1237e-10	5.7751e-08	0.422396	-2.1237e-10
53922369	rs12457090	3.90753e-12	-2.09493	0.856297	5.66707e-12	-2.06983	0.0456481	1.10984e-08	-2.06652	0.839571
53922448	rs7235259	6.60014e-11	-2.58224e-10	1.58813	1.00737e-10	-2.58224e-10	0.853651	1.82317e-07	-2.58224e-10	1.57201
53922568	rs72934429	6.97255e-12	-0.659561	-2.1237e-10	8.16034e-12	-1.65957	-2.1237e-10	1.32725e-08	-1.04805	-2.1237e-10
53923557	rs1015792	8.03647e-13	-2.08784	-0.732302	2.2963e-12	-1.93348	-0.994081	2.23429e-09	-2.06452	-0.765304
53924216	rs76646549	4.95572e-13	-2.07677	-1.22682	2.96675e-12	-1.43843	-1.23296	1.37852e-09	-2.09461	-1.21813
53924392	rs117581638	1.74443e-12	-2.04511	-2.1237e-10	1.90548e-11	-0.811541	-2.1237e-10	5.23639e-09	-1.97811	-2.1237e-10
53926509	rs56050638	5.06568e-13	-2.07042	-1.21121	1.67508e-12	-2.00738	-1.23562	1.76415e-09	-1.85563	-1.21044
53926728	rs79317464	4.8738e-13	-2.08172	-1.23854	2.86038e-12	-1.46422	-1.24368	1.357e-09	-2.09733	-1.23113
53926963	rs28375559	7.42941e-11	-2.58224e-10	1.70649	1.11573e-10	-2.58224e-10	0.955823	2.05157e-07	-2.58224e-10	1.69003
53927023	rs76999117	4.86666e-13	-2.0844	-1.23732	2.8209e-12	-1.47923	-1.24258	1.35699e-09	-2.0987	-1.22977
53927442	rs1229581	6.88308e-12	-2.10145	1.42898	8.97908e-12	-2.07979	0.51583	1.86112e-08	-2.09475	1.38476
53927474	rs17799827	4.8757e-13	-2.08585	-1.23402	2.80562e-12	-1.48767	-1.23957	1.36104e-09	-2.0994	-1.22609
53927704	rs73957523	7.23075e-11	-2.58224e-10	1.67939	1.0899e-10	-2.58224e-10	0.932397	1.99686e-07	-2.58224e-10	1.663
53928067	rs9964023	3.86284e-12	-2.58224e-10	-1.25014	1.25383e-11	-2.58224e-10	-1.23007	1.07977e-08	-2.58224e-10	-1.25441
53928436	rs4801018	3.88604e-12	-2.09509	0.850943	5.58188e-12	-2.08077	0.041439	1.11277e-08	-2.05854	0.834239
53928641	rs2538026	7.49782e-13	-2.09278	-0.796735	2.1562e-12	-1.95096	-1.03955	2.08228e-09	-2.07262	-0.827654
53928941	rs28716136	3.85828e-12	-2.58224e-10	-1.25132	1.25165e-11	-2.58224e-10	-1.23181	1.07866e-08	-2.58224e-10	-1.25544
53930449	rs1237630	7.53926e-13	-2.09444	-0.789564	2.08282e-12	-1.98295	-1.04219	2.07882e-09	-2.08007	-0.821877
53930768	rs75829854	4.6122e-10	-2.58224e-10	3.53233	6.0301e-10	-2.58224e-10	2.64308	1.30644e-06	-2.58224e-10	3.54132
53930799	rs77841802	4.35408e-12	-2.58224e-10	-1.13043	1.23477e-11	-2.58224e-10	-1.24539	1.21528e-08	-2.58224e-10	-1.13619
53931206	rs1237238	7.274e-13	-2.01983	-0.899995	3.1433e-12	-1.50411	-1.10948	1.89189e-09	-2.06891	-0.927254
53931227	rs79016206	1.8948e-12	-1.96243	-2.1237e-10	8.53317e-12	-1.6149	-2.1237e-10	1.30562e-08	-1.06448	-2.1237e-10
53931418	rs112024965	1.02322e-10	-2.58224e-10	2.02658	1.47312e-10	-2.58224e-10	1.2337	2.82309e-07	-2.58224e-10	2.00926
53931477	rs75309545	7.84372e-11	-2.58224e-10	1.76076	1.16937e-10	-2.58224e-10	1.00278	2.16565e-07	-2.58224e-10	1.74415
53931596	rs74700758	4.94623e-13	-2.09361	-1.21189	2.41159e-12	-1.61659	-1.26198	1.38264e-09	-2.10318	-1.20657
53931873	rs10513887	7.95715e-12	-1.01076	0.483293	7.87664e-12	-1.5004	-0.194556	1.02717e-08	-1.77521	0.470863
53932514	rs12455408	2.41912e-11	0.584447	-2.1237e-10	6.14155e-11	0.358803	-2.1237e-10	3.34749e-08	-0.122948	-2.1237e-10
53932655	rs73957528	8.50299e-12	-0.461124	-2.1237e-10	9.13528e-12	-1.54672	-2.1237e-10	1.5741e-08	-0.877474	-2.1237e-10
53933305	rs78765674	4.82003e-13	-2.0923	-1.23905	2.67798e-12	-1.52965	-1.24415	1.34983e-09	-2.10206	-1.2317
53933509	rs78019393	9.72896e-11	-2.58224e-10	1.97615	1.34466e-10	-2.58224e-10	1.14245	2.67143e-07	-2.58224e-10	1.95404
53934787	rs1229598	7.71914e-13	-2.09832	-0.762104	2.10616e-12	-1.99873	-1.01526	2.12313e-09	-2.08669	-0.794159
53935300	rs1229599	8.82632e-12	-2.10057	1.67676	1.01544e-11	-2.06542	0.624469	2.32166e-08	-2.09841	1.60954
53935678	rs139356901	8.14063e-12	-2.58224e-10	-0.504674	2.38956e-11	-2.58224e-10	-0.585164	2.36788e-08	-2.58224e-10	-0.469165
53935729	rs139497505	3.88638e-12	-2.58224e-10	-1.24406	1.2319e-11	-2.58224e-10	-1.24772	1.09256e-08	-2.58224e-10	-1.24264
53935907	rs74328870	4.90886e-13	-2.0923	-1.22078	2.62389e-12	-1.52965	-1.26455	1.37133e-09	-2.10206	-1.2159
53937120	rs77512212	4.9522e-13	-2.08738	-1.21691	2.82385e-12	-1.49697	-1.22379	1.38592e-09	-2.10011	-1.20727
53937570	rs1789578	8.26572e-13	-2.08085	-0.711155	2.0667e-12	-2.01439	-1.01851	2.17815e-09	-2.10288	-0.752391
53938124	rs78442845	4.96058e-13	-2.08738	-1.21522	2.8283e-12	-1.49697	-1.22221	1.38847e-09	-2.10011	-1.20543
53938459	rs140488064	4.05626e-12	-2.58224e-10	-1.20128	1.32625e-11	-2.58224e-10	-1.17392	1.13989e-08	-2.58224e-10	-1.20023
53938738	rs34458626	1.99182e-12	-1.91249	-2.1237e-10	6.9016e-12	-1.82711	-2.1237e-10	4.63916e-09	-2.09921	-2.1237e-10
53939011	rs1236942	8.22887e-13	-2.10307	-0.693412	2.18402e-12	-2.01161	-0.966087	2.25465e-09	-2.09314	-0.727611
53940141	rs118183861	3.88047e-12	-2.58224e-10	-1.24559	1.37429e-11	-2.58224e-10	-1.13834	1.0895e-08	-2.58224e-10	-1.24544
53940263	rs117824062	3.63489e-12	-1.31096	-2.1237e-10	2.41822e-11	-0.573243	-2.1237e-10	1.05355e-08	-1.27899	-2.1237e-10
53941370	rs139614550	4.78204e-12	-2.58224e-10	-1.03667	1.55891e-11	-2.58224e-10	-1.01229	1.3469e-08	-2.58224e-10	-1.03335
53941390	rs72934437	6.40426e-13	-1.8611	-1.18606	1.58162e-12	-2.10163	-1.19878	1.53978e-09	-2.01537	-1.18674
53941432	rs117465627	5.64059e-12	-0.871553	-2.1237e-10	4.32996e-11	0.00928312	-2.1237e-10	1.49949e-08	-0.926036	-2.1237e-10
53941453	rs72934439	1.96048e-12	-1.92835	-2.1237e-10	1.1258e-11	-1.33778	-2.1237e-10	4.63266e-09	-2.10061	-2.1237e-10
53941706	rs78224779	1.65885e-12	-2.09542	-2.1237e-10	6.53305e-12	-1.88199	-2.1237e-10	5.53102e-09	-1.92337	-2.1237e-10
53942194	rs112796425	4.74677e-13	-2.08883	-1.25783	2.69683e-12	-1.50607	-1.26072	1.32266e-09	-2.10074	-1.25336
53942344	rs75764789	1.65861e-12	-2.09556	-2.1237e-10	5.42842e-12	-2.06721	-2.1237e-10	5.73842e-09	-1.88656	-2.1237e-10
53942843	rs76201089	4.88738e-13	-2.07755	-1.23992	2.69485e-12	-1.52258	-1.24494	1.35598e-09	-2.09653	-1.23269
53943196	rs144584451	5.11777e-12	-2.58224e-10	-0.968822	1.54583e-11	-2.58224e-10	-1.02071	1.43835e-08	-2.58224e-10	-0.967664
53944014	rs118071590	3.60189e-12	-1.32008	-2.1237e-10	9.87081e-12	-1.46928	-2.1237e-10	8.40698e-09	-1.50468	-2.1237e-10
53944456	rs78204423	6.53002e-12	-2.58224e-10	-0.725131	2.19946e-11	-2.58224e-10	-0.668061	1.78134e-08	-2.58224e-10	-0.753795
53944837	rs9952948	8.09533e-11	-2.58224e-10	1.79233	1.2018e-10	-2.58224e-10	1.03013	2.23493e-07	-2.58224e-10	1.77563
53944858	rs1234948	8.52298e-13	-1.99282	-0.768543	1.86042e-12	-2.09349	-1.04457	2.14565e-09	-2.06112	-0.809182
53945160	rs1237629	8.55475e-13	-2.10313	-0.654515	2.21811e-12	-2.03362	-0.928579	2.33109e-09	-2.09887	-0.688539
53945198	rs17205646	5.11837e-13	-2.08809	-1.1832	2.56087e-12	-1.56769	-1.25082	1.42454e-09	-2.1032	-1.17669
53946831	rs188162115	4.34235e-11	-2.58224e-10	1.16946	2.17988e-10	-2.58224e-10	1.62558	1.22306e-07	-2.58224e-10	1.17278
53947402	rs138978767	4.04861e-12	-2.58224e-10	-1.20317	1.27595e-11	-2.58224e-10	-1.21259	1.14436e-08	-2.58224e-10	-1.19632
53947698	rs112359503	2.14644e-11	0.464853	-2.1237e-10	1.97032e-10	1.52451	-2.1237e-10	4.50842e-08	0.174788	-2.1237e-10
53947880	rs17799983	1.09435e-12	-1.4673	-1.04408	2.75351e-12	-1.66091	-1.08508	3.25186e-09	-1.42652	-1.02799
53948016	rs12959930	8.21127e-13	-1.60779	-1.19083	1.60391e-12	-2.05682	-1.2296	2.13487e-09	-1.67829	-1.19705
53948018	rs9960334	1.38363e-12	-1.11742	-1.15941	2.58839e-12	-1.61364	-1.19418	3.27751e-09	-1.29581	-1.15085
53948541	rs138173102	4.8094e-12	-2.58224e-10	-1.03097	1.55618e-11	-2.58224e-10	-1.01404	1.36446e-08	-2.58224e-10	-1.0204
53948917	rs35708345	7.85239e-13	-1.68193	-1.16138	1.58967e-12	-2.08716	-1.20817	1.94054e-09	-1.80207	-1.16871
53948968	rs2863264	1.73372e-12	-1.57679	-0.474484	4.51154e-12	-1.43663	-0.815587	5.04191e-09	-1.5495	-0.466463
53948975	rs1229593	1.84651e-12	-0.742256	-1.24599	2.39222e-12	-1.65518	-1.23145	7.45689e-09	-0.372336	-1.25227
53949453	rs117385116	4.78632e-12	-2.58224e-10	-1.03578	1.54845e-11	-2.58224e-10	-1.01902	1.35776e-08	-2.58224e-10	-1.02532
53950238	rs145213820	1.6702e-12	-2.0886	-2.1237e-10	6.78362e-12	-1.84435	-2.1237e-10	7.18712e-09	-1.66145	-2.1237e-10
53950927	rs2010962	1.21115e-12	-1.20734	-1.20263	2.26277e-12	-1.72582	-1.21645	2.87874e-09	-1.38065	-1.19574
53951225	rs62094565	4.74313e-09	5.86291	-2.1237e-10	1.75211e-11	-0.895453	-2.1237e-10	1.64714e-07	1.47046	-2.1237e-10
53951278	rs1860994	1.30238e-12	-1.12782	-1.20953	2.42947e-12	-1.64863	-1.22255	3.11183e-09	-1.29552	-1.20301
53951416	rs1229594	6.46524e-13	-1.97526	-1.06243	2.00873e-12	-2.00728	-1.05408	1.63202e-09	-2.07395	-1.06998
53952127	rs117191510	6.39737e-13	-1.99551	-1.05273	2.68329e-12	-1.81079	-0.961022	1.79826e-09	-1.99359	-1.05333
53952294	rs79885607	4.26408e-12	-2.58224e-10	-1.15131	1.36795e-11	-2.58224e-10	-1.14296	1.20802e-08	-2.58224e-10	-1.14218
53952372	rs137935011	5.7482e-12	-2.58224e-10	-0.852655	1.79707e-11	-2.58224e-10	-0.870118	1.57443e-08	-2.58224e-10	-0.877266
53952653	rs60869134	4.42738e-10	3.49144	-2.1237e-10	1.75975e-11	-0.891105	-2.1237e-10	6.74747e-08	0.578009	-2.1237e-10
53952654	rs117830871	4.49717e-12	-2.58224e-10	-1.09809	1.45144e-11	-2.58224e-10	-1.08372	1.27383e-08	-2.58224e-10	-1.08913
53953207	rs79856038	4.34193e-12	-2.58224e-10	-1.13322	1.38534e-11	-2.58224e-10	-1.13033	1.23087e-08	-2.58224e-10	-1.12344
53953541	rs8091878	1.47949e-12	-1.1422	-1.06765	3.05429e-12	-1.52952	-1.11279	3.99194e-09	-1.19878	-1.05069
53953848	rs7236444	1.43612e-12	-1.0188	-1.2208	2.51757e-12	-1.60316	-1.2324	3.18175e-09	-1.26139	-1.21492
53954687	rs112103097	1.9498e-12	-1.93382	-2.1237e-10	7.45759e-12	-1.74963	-2.1237e-10	5.10004e-09	-2.0045	-2.1237e-10
53954856	rs117886328	5.51504e-12	-2.58224e-10	-0.894063	1.8007e-11	-2.58224e-10	-0.868098	1.52447e-08	-2.58224e-10	-0.90951
53955618	rs7232388	1.31658e-12	-1.09872	-1.22778	2.40563e-12	-1.64262	-1.23843	3.16491e-09	-1.25927	-1.22235
53958409	rs17090124	4.70458e-12	-2.58224e-10	-1.05301	1.38258e-11	-2.58224e-10	-1.13232	1.3264e-08	-2.58224e-10	-1.04869
53958845	rs967044	6.08264e-13	-1.97859	-1.1201	1.85646e-12	-2.02718	-1.11301	1.53715e-09	-2.07733	-1.12649
53959242	rs139924374	3.81153e-12	-2.58224e-10	-1.26351	1.22694e-11	-2.58224e-10	-1.25175	1.07124e-08	-2.58224e-10	-1.26234
53959415	rs7239440	1.77566e-12	-2.02737	-2.1237e-10	5.73372e-12	-2.01249	-2.1237e-10	4.70109e-09	-2.08595	-2.1237e-10
53959713	rs79971667	3.50298e-11	-2.58224e-10	0.954659	9.76839e-11	-2.58224e-10	0.822877	9.88588e-08	-2.58224e-10	0.959948
53960622	rs6566589	6.93706e-12	-2.58224e-10	-0.664664	1.92036e-11	-2.58224e-10	-0.80376	1.96151e-08	-2.58224e-10	-0.657446
53960722	rs9319830	1.28332e-12	-1.24449	-1.1076	2.37597e-12	-1.74882	-1.14463	3.16419e-09	-1.38859	-1.09326
53961024	rs10163880	1.21018e-12	-1.30434	-1.10643	2.57888e-12	-1.66791	-1.1436	3.28536e-09	-1.35224	-1.09203
53962311	rs2067020	1.09804e-12	-1.2644	-1.24361	2.07835e-12	-1.77559	-1.25169	2.62687e-09	-1.42859	-1.23936
53962604	rs2075098	1.10233e-12	-1.38376	-1.12035	2.49363e-12	-1.68934	-1.15578	3.01059e-09	-1.42503	-1.10658
53962817	rs969047	1.11471e-12	-1.37033	-1.12262	2.51424e-12	-1.67914	-1.15775	3.0429e-09	-1.41199	-1.10894
53963714	rs76508494	3.79917e-12	-2.58224e-10	-1.26676	1.21363e-11	-2.58224e-10	-1.26266	1.06669e-08	-2.58224e-10	-1.26659
53963907	rs1558536	6.58239e-13	-2.00558	-1.01415	1.98357e-12	-2.02714	-1.04682	1.69068e-09	-2.08878	-1.01983
53963929	rs116929166	1.70091e-12	-2.07038	-2.1237e-10	5.37135e-12	-2.07778	-2.1237e-10	4.64977e-09	-2.09693	-2.1237e-10
53964140	rs9959800	9.18048e-13	-1.42678	-1.26027	2.13475e-12	-1.73615	-1.26436	2.41134e-09	-1.49608	-1.25749
53964154	rs7227999	5.37372e-10	3.68515	-2.1237e-10	1.92749e-11	-0.800055	-2.1237e-10	7.71973e-08	0.71262	-2.1237e-10
53964177	rs144354374	3.98047e-12	-2.58224e-10	-1.22014	1.22332e-11	-2.58224e-10	-1.2547	1.11214e-08	-2.58224e-10	-1.22487
53964710	rs80025111	3.79616e-12	-2.58224e-10	-1.26755	1.20764e-11	-2.58224e-10	-1.26761	1.06558e-08	-2.58224e-10	-1.26764
53965117	rs8085510	3.81743e-12	-2.58224e-10	-1.26197	1.21195e-11	-2.58224e-10	-1.26405	1.07056e-08	-2.58224e-10	-1.26298
53965155	rs17090133	5.63959e-10	3.73344	-2.1237e-10	1.97227e-11	-0.777088	-2.1237e-10	7.98442e-08	0.746333	-2.1237e-10
53965376	rs2538030	1.94403e-12	-0.683965	-1.25281	2.58237e-12	-1.57442	-1.23573	7.92218e-09	-0.306399	-1.25768
53965399	rs71353954	1.00055e-12	-1.33975	-1.26124	2.30408e-12	-1.65918	-1.265	2.63736e-09	-1.40533	-1.25864
53965799	rs2058494	1.47606e-12	-0.945412	-1.26675	2.82648e-12	-1.45699	-1.26283	7.64579e-09	-0.331992	-1.2676
53966763	rs10782046	9.88965e-13	-1.35345	-1.25919	2.28328e-12	-1.66961	-1.26363	2.60932e-09	-1.41842	-1.25623
53967375	rs77988450	4.52735e-12	-2.58224e-10	-1.0914	1.34052e-11	-2.58224e-10	-1.16322	1.26417e-08	-2.58224e-10	-1.09674
53967590	rs74379210	4.79474e-12	-2.58224e-10	-1.03402	1.44737e-11	-2.58224e-10	-1.08653	1.34154e-08	-2.58224e-10	-1.03734
53967793	rs116949691	3.6503e-10	3.29844	-2.1237e-10	1.59328e-11	-0.990482	-2.1237e-10	6.01391e-08	0.462916	-2.1237e-10
53968619	rs2654920	1.40462e-12	-1.00718	-1.2546	2.13163e-12	-1.7636	-1.23837	5.48455e-09	-0.672679	-1.25913
53969196	rs2654919	1.42133e-12	-0.996924	-1.25302	2.14886e-12	-1.75788	-1.23604	5.55625e-09	-0.660968	-1.25785
53969934	rs78185839	3.92193e-12	-2.58224e-10	-1.23496	1.23541e-11	-2.58224e-10	-1.24487	1.09669e-08	-2.58224e-10	-1.23886
53969951	rs2654918	5.4843e-13	-1.9827	-1.21954	1.68446e-12	-2.02196	-1.21545	1.38939e-09	-2.08172	-1.22315
53970294	rs2654917	5.57538e-13	-1.95395	-1.23181	1.68362e-12	-2.00964	-1.22827	1.38717e-09	-2.07155	-1.23492
53971006	rs75942664	1.79239e-12	-2.01799	-2.1237e-10	5.48404e-12	-2.05702	-2.1237e-10	4.62021e-09	-2.1033	-2.1237e-10
53971418	rs56081028	9.07629e-10	4.20929	-2.1237e-10	2.48654e-11	-0.545382	-2.1237e-10	1.11651e-07	1.08163	-2.1237e-10
53971848	rs2863265	1.20278e-12	-1.15204	-1.26487	2.75595e-12	-1.47803	-1.26706	3.23995e-09	-1.19511	-1.26308
53971903	rs2863266	1.20278e-12	-1.15204	-1.26487	2.75595e-12	-1.47803	-1.26706	3.23995e-09	-1.19511	-1.26308
53972082	rs72934474	1.69195e-12	-2.07566	-2.1237e-10	6.92792e-12	-1.8233	-2.1237e-10	4.73472e-09	-2.07882	-2.1237e-10
53972398	rs150671838	6.61315e-12	-2.58224e-10	-0.712482	1.70345e-11	-2.58224e-10	-0.923616	1.8381e-08	-2.58224e-10	-0.722429
53972520	rs149491844	5.47521e-12	-2.58224e-10	-0.901311	1.77005e-11	-2.58224e-10	-0.885267	1.50534e-08	-2.58224e-10	-0.92214
53972840	rs117449222	1.78337e-12	-2.02304	-2.1237e-10	5.46381e-12	-2.06071	-2.1237e-10	4.6204e-09	-2.10326	-2.1237e-10
53973613	rs56213570	1.27645e-12	-1.09327	-1.26419	2.75987e-12	-1.47694	-1.26673	3.41761e-09	-1.14259	-1.26221
53973619	rs72934477	1.65287e-12	-2.09903	-2.1237e-10	7.32683e-12	-1.76732	-2.1237e-10	6.00876e-09	-1.84053	-2.1237e-10
53974669	rs17206573	1.64765e-12	-2.10219	-2.1237e-10	5.3498e-12	-2.0818	-2.1237e-10	5.07039e-09	-2.01033	-2.1237e-10
53975290	rs142663174	1.66164e-12	-2.09373	-2.1237e-10	6.62733e-12	-1.86766	-2.1237e-10	6.97041e-09	-1.69207	-2.1237e-10
53975605	rs1380346	1.29375e-12	-1.08395	-1.26004	2.74733e-12	-1.4842	-1.26403	3.43268e-09	-1.14309	-1.25731
53975972	rs216548	1.73366e-12	-0.788702	-1.26261	2.24517e-12	-1.69877	-1.25131	6.90489e-09	-0.436273	-1.26524
53976774	rs216549	1.33601e-12	-1.05137	-1.26048	1.74103e-12	-1.95676	-1.24762	3.39348e-09	-1.14817	-1.26371
53977191	rs146192746	1.67956e-12	-2.08301	-2.1237e-10	5.23597e-12	-2.10331	-2.1237e-10	5.21301e-09	-1.98259	-2.1237e-10
53977369	rs216550	5.14734e-13	-2.00556	-1.26009	1.64259e-12	-2.00417	-1.25842	1.38137e-09	-2.04919	-1.26148
53977582	rs139386354	6.38482e-12	-0.747618	-2.1237e-10	1.16173e-11	-1.30637	-2.1237e-10	1.44666e-08	-0.9619	-2.1237e-10
53977917	rs8088250	4.69861e-13	-2.10127	-1.25559	1.51965e-12	-2.09269	-1.24769	1.31509e-09	-2.10184	-1.25799
53978677	rs216552	1.79804e-12	-0.767738	-1.24711	2.10323e-12	-1.77979	-1.23559	3.33281e-09	-1.17732	-1.25261
53979742	rs77594896	1.23676e-11	-2.58224e-10	-0.0864584	3.98271e-11	-2.58224e-10	-0.0743122	3.38033e-08	-2.58224e-10	-0.113186
53980448	rs145342971	6.31819e-12	-2.58224e-10	-0.758109	1.84049e-11	-2.58224e-10	-0.846243	1.79335e-08	-2.58224e-10	-0.747074
53980985	rs60264425	2.23725e-09	5.11146	-2.1237e-10	3.6585e-11	-0.159222	-2.1237e-10	2.31816e-07	1.8122	-2.1237e-10
53981485	rs62091467	3.37762e-09	5.52338	-2.1237e-10	8.87338e-11	0.726782	-2.1237e-10	4.80444e-07	2.54097	-2.1237e-10
53981645	rs17090139	3.5131e-09	5.56271	-2.1237e-10	9.08871e-11	0.750759	-2.1237e-10	4.95423e-07	2.57167	-2.1237e-10
53981992	rs79270191	5.3638e-12	-2.58224e-10	-0.921869	1.5881e-11	-2.58224e-10	-0.993735	1.51951e-08	-2.58224e-10	-0.912768
53983067	rs62091468	3.24771e-09	5.48416	-2.1237e-10	8.66407e-11	0.70291	-2.1237e-10	4.65968e-07	2.51037	-2.1237e-10
53983791	rs8090490	3.44108e-09	5.542	-2.1237e-10	8.97462e-11	0.738126	-2.1237e-10	4.87476e-07	2.5555	-2.1237e-10
53983855	rs140619245	4.51927e-12	-2.58224e-10	-1.09319	1.36786e-11	-2.58224e-10	-1.14303	1.27692e-08	-2.58224e-10	-1.08671
53984613	rs10513888	3.87981e-12	-2.58224e-10	-1.24576	1.22609e-11	-2.58224e-10	-1.25245	1.08665e-08	-2.58224e-10	-1.24806
53984769	rs79820795	3.81475e-12	-2.58224e-10	-1.26267	1.21014e-11	-2.58224e-10	-1.26554	1.06975e-08	-2.58224e-10	-1.26373
53985156	rs137983286	3.89164e-12	-2.58224e-10	-1.24271	1.28331e-11	-2.58224e-10	-1.20683	1.09311e-08	-2.58224e-10	-1.24213
53985994	rs12955035	7.22957e-13	-1.65996	-1.26599	1.50769e-12	-2.09571	-1.25256	1.58731e-09	-1.90678	-1.26492
53986552	rs17090140	3.12314e-09	5.44505	-2.1237e-10	8.46058e-11	0.679144	-2.1237e-10	4.51976e-07	2.47988	-2.1237e-10
53988519	rs79457996	5.28059e-12	-2.58224e-10	-0.937505	1.56118e-11	-2.58224e-10	-1.01083	1.47466e-08	-2.58224e-10	-0.942734
53989994	rs17090144	3.20963e-09	5.47237	-2.1237e-10	8.60216e-11	0.695739	-2.1237e-10	4.61702e-07	2.50118	-2.1237e-10
53990605	rs148739821	4.6668e-12	-2.58224e-10	-1.06107	1.4058e-11	-2.58224e-10	-1.11567	1.31935e-08	-2.58224e-10	-1.05402
53990947	rs7226633	3.5131e-09	5.56271	-2.1237e-10	9.08871e-11	0.750759	-2.1237e-10	4.95423e-07	2.57167	-2.1237e-10
53991369	rs80267344	5.16959e-13	-2.09856	-1.16278	2.67811e-12	-1.53988	-1.23386	1.52897e-09	-2.03918	-1.16997
53991893	rs80223321	5.34089e-12	-2.58224e-10	-0.92615	1.57691e-11	-2.58224e-10	-1.0008	1.49136e-08	-2.58224e-10	-0.931469
53992094	rs12958719	8.32807e-13	-1.51701	-1.26749	1.5618e-12	-2.04584	-1.26718	1.75784e-09	-1.80203	-1.26763
53992191	rs7240719	4.97353e-13	-2.09147	-1.20853	1.58927e-12	-2.08206	-1.21352	1.39038e-09	-2.0897	-1.21447
53992421	rs7235313	3.5793e-09	5.58138	-2.1237e-10	9.19287e-11	0.762154	-2.1237e-10	5.027e-07	2.58625	-2.1237e-10
53992574	rs7236712	3.70776e-09	5.61664	-2.1237e-10	9.3931e-11	0.783702	-2.1237e-10	5.16744e-07	2.6138	-2.1237e-10
53992578	rs216576	7.71766e-13	-1.59583	-1.26479	1.529e-12	-2.06856	-1.26568	1.66895e-09	-1.85773	-1.26382
53992747	rs76672410	1.82353e-12	-2.00077	-2.1237e-10	5.29554e-12	-2.09199	-2.1237e-10	4.75054e-09	-2.07549	-2.1237e-10
53992856	rs117757651	3.22852e-10	3.17565	-2.1237e-10	1.50749e-11	-1.04583	-2.1237e-10	5.52709e-08	0.378503	-2.1237e-10
53993042	rs77229407	4.46032e-12	-2.58224e-10	-1.10632	1.35282e-11	-2.58224e-10	-1.15408	1.25995e-08	-2.58224e-10	-1.10009
53993286	rs8083512	1.33541e-12	-1.04467	-1.26764	3.30473e-12	-1.29597	-1.26753	3.68839e-09	-1.06105	-1.26751
53993316	rs149300146	1.8377e-12	-1.99303	-2.1237e-10	5.93538e-12	-1.97793	-2.1237e-10	4.6838e-09	-2.08963	-2.1237e-10
53993526	rs79795708	4.33983e-12	-2.58224e-10	-1.13371	1.32236e-11	-2.58224e-10	-1.17686	1.22524e-08	-2.58224e-10	-1.12802
53993939	rs7242762	3.29286e-09	5.49797	-2.1237e-10	8.73713e-11	0.711308	-2.1237e-10	4.71012e-07	2.52114	-2.1237e-10
53993941	rs2110242	9.4262e-13	-1.40903	-1.25161	2.39829e-12	-1.63452	-1.24959	2.57143e-09	-1.43424	-1.25504
53994256	rs78467162	4.38118e-12	-2.58224e-10	-1.12422	1.33276e-11	-2.58224e-10	-1.16902	1.23716e-08	-2.58224e-10	-1.11834
53994498	rs7232973	3.70776e-09	5.61664	-2.1237e-10	9.3931e-11	0.783702	-2.1237e-10	5.16744e-07	2.6138	-2.1237e-10
53994937	rs12150697	6.81747e-13	-1.94913	-1.03551	2.13893e-12	-1.79845	-1.2001	1.98533e-09	-1.91875	-1.02922
53994982	rs75185257	4.31542e-12	-2.58224e-10	-1.13935	1.31625e-11	-2.58224e-10	-1.18149	1.21821e-08	-2.58224e-10	-1.13378
53995064	rs17090145	4.43451e-12	-2.58224e-10	-1.11212	1.34626e-11	-2.58224e-10	-1.15894	1.25252e-08	-2.58224e-10	-1.106
53995340	rs9948848	4.68655e-13	-2.09223	-1.2672	1.47839e-12	-2.10031	-1.2676	1.30642e-09	-2.0998	-1.26665
53995482	rs17090146	4.42834e-12	-2.58224e-10	-1.11352	1.34469e-11	-2.58224e-10	-1.16011	1.25074e-08	-2.58224e-10	-1.10742
53996006	rs7233360	4.68784e-13	-2.09223	-1.26692	1.47832e-12	-2.10031	-1.26764	1.30694e-09	-2.0998	-1.26625
53996858	rs8094740	1.46556e-12	-0.951727	-1.26758	3.52448e-12	-1.23151	-1.26762	4.0048e-09	-0.979083	-1.26717
53996967	rs8099025	4.65167e-13	-2.10014	-1.26676	1.48984e-12	-2.09255	-1.26764	1.31799e-09	-2.0916	-1.26603
53997046	rs117490815	3.10721e-12	-1.46782	-2.1237e-10	5.37609e-12	-2.0769	-2.1237e-10	5.78976e-09	-1.87765	-2.1237e-10
53997303	rs116579747	4.20483e-12	-2.58224e-10	-1.16531	1.28888e-11	-2.58224e-10	-1.2025	1.18629e-08	-2.58224e-10	-1.16033
53997762	rs17090147	4.20494e-12	-2.58224e-10	-1.16528	1.28891e-11	-2.58224e-10	-1.20248	1.18632e-08	-2.58224e-10	-1.1603
53997891	rs7226670	3.42535e-09	5.53742	-2.1237e-10	8.94958e-11	0.735332	-2.1237e-10	4.85735e-07	2.55192	-2.1237e-10
53998196	rs11662862	1.48674e-12	-0.937317	-1.26764	3.56932e-12	-1.21896	-1.26752	4.06128e-09	-0.964845	-1.2674
53998251	rs78495798	5.53658e-12	-2.58224e-10	-0.890166	1.62805e-11	-2.58224e-10	-0.96889	1.54558e-08	-2.58224e-10	-0.895759
53998440	rs6566634	4.24939e-12	-2.58224e-10	-1.15477	1.33048e-11	-2.58224e-10	-1.17074	1.18659e-08	-2.58224e-10	-1.16008
53998554	rs17090148	4.35764e-12	-2.58224e-10	-1.12961	1.32684e-11	-2.58224e-10	-1.17348	1.23038e-08	-2.58224e-10	-1.12384
53999029	rs141927727	4.53463e-12	-2.58224e-10	-1.0898	1.37179e-11	-2.58224e-10	-1.14016	1.28134e-08	-2.58224e-10	-1.08325
53999085	rs147308312	3.9801e-12	-2.58224e-10	-1.22024	1.31758e-11	-2.58224e-10	-1.18047	1.12232e-08	-2.58224e-10	-1.21576
53999315	rs1459498	4.67186e-13	-2.09619	-1.26638	1.48242e-12	-2.09759	-1.26759	1.31168e-09	-2.0969	-1.26554
53999332	rs145181121	4.53736e-12	-2.58224e-10	-1.0892	1.37249e-11	-2.58224e-10	-1.13965	1.28212e-08	-2.58224e-10	-1.08264
53999416	rs17090149	4.22519e-12	-2.58224e-10	-1.16048	1.29387e-11	-2.58224e-10	-1.19863	1.19217e-08	-2.58224e-10	-1.15539
53999436	rs9944741	4.60092e-09	5.83247	-2.1237e-10	1.07246e-10	0.916265	-2.1237e-10	6.11908e-07	2.78284	-2.1237e-10
53999501	rs76756654	4.23305e-12	-2.58224e-10	-1.15862	1.29581e-11	-2.58224e-10	-1.19714	1.19444e-08	-2.58224e-10	-1.15348
53999552	rs1459497	1.3885e-12	-1.00574	-1.26758	3.36297e-12	-1.27842	-1.26762	3.79669e-09	-1.03244	-1.26717
54000489	rs11876743	4.18688e-12	-2.58224e-10	-1.16959	1.2845e-11	-2.58224e-10	-1.2059	1.1811e-08	-2.58224e-10	-1.16471
54000958	rs11664346	7.97666e-13	-1.8574	-0.970205	3.22525e-12	-1.42393	-1.16392	2.79652e-09	-1.6421	-0.963265
54000996	rs67278067	1.50481e-12	-1.21209	-0.980783	2.06666e-12	-1.83786	-1.19507	3.6952e-09	-1.34051	-0.986196
54001014	rs62091470	3.68428e-09	5.61029	-2.1237e-10	9.35668e-11	0.779817	-2.1237e-10	5.14184e-07	2.60884	-2.1237e-10
54001461	rs66533712	1.47397e-12	-1.24288	-0.970696	2.04289e-12	-1.85454	-1.18995	3.62755e-09	-1.36898	-0.976203
54001689	rs76221896	4.25199e-12	-2.58224e-10	-1.15416	1.30048e-11	-2.58224e-10	-1.19354	1.1999e-08	-2.58224e-10	-1.14892
54001774	rs80136295	3.06536e-12	-1.48138	-2.1237e-10	7.8913e-12	-1.6931	-2.1237e-10	5.85083e-09	-1.86716	-2.1237e-10
54001901	rs2863267	1.4674e-12	-0.950431	-1.26762	3.46901e-12	-1.24765	-1.26734	3.9864e-09	-0.983298	-1.26756
54002254	rs78376893	4.24805e-12	-2.58224e-10	-1.15508	1.29951e-11	-2.58224e-10	-1.19429	1.19877e-08	-2.58224e-10	-1.14986
54002294	rs117311056	6.71902e-12	-2.58224e-10	-0.696599	1.93826e-11	-2.58224e-10	-0.794484	1.87325e-08	-2.58224e-10	-0.703483
54002789	rs7243367	4.69067e-13	-2.09148	-1.26707	1.47779e-12	-2.10069	-1.26763	1.30613e-09	-2.10021	-1.26647
54002880	rs76188102	4.25626e-12	-2.58224e-10	-1.15315	1.29884e-11	-2.58224e-10	-1.19481	1.20036e-08	-2.58224e-10	-1.14854
54003079	rs72627235	1.44998e-12	-1.24921	-0.980781	2.03096e-12	-1.85794	-1.19242	3.57248e-09	-1.37482	-0.985661
54003218	rs74789251	4.25814e-12	-2.58224e-10	-1.15271	1.29929e-11	-2.58224e-10	-1.19445	1.2009e-08	-2.58224e-10	-1.14809
54003429	rs140877758	4.26847e-12	-2.58224e-10	-1.15029	1.30181e-11	-2.58224e-10	-1.19252	1.20387e-08	-2.58224e-10	-1.14562
54004331	rs77451403	4.26603e-12	-2.58224e-10	-1.15086	1.30395e-11	-2.58224e-10	-1.19087	1.20396e-08	-2.58224e-10	-1.14554
54004446	rs76612112	1.86596e-12	-1.97777	-2.1237e-10	5.46179e-12	-2.06108	-2.1237e-10	4.6202e-09	-2.10331	-2.1237e-10
54004926	rs9636077	1.39027e-12	-1.0055	-1.26654	3.30395e-12	-1.2982	-1.26554	3.81617e-09	-1.02723	-1.26727
54004999	rs11873649	4.41884e-12	-2.58224e-10	-1.11567	1.34228e-11	-2.58224e-10	-1.1619	1.24801e-08	-2.58224e-10	-1.10961
54005292	rs17090151	4.26122e-12	-2.58224e-10	-1.15199	1.30276e-11	-2.58224e-10	-1.19179	1.20257e-08	-2.58224e-10	-1.1467
54005932	rs216574	1.17623e-12	-1.1773	-1.26193	1.83258e-12	-1.88591	-1.26722	2.93939e-09	-1.29715	-1.25839
54006437	rs148099840	5.78524e-12	-2.58224e-10	-0.846232	1.69317e-11	-2.58224e-10	-0.929672	1.61448e-08	-2.58224e-10	-0.852143
54006460	rs11875854	4.26122e-12	-2.58224e-10	-1.15199	1.30276e-11	-2.58224e-10	-1.19179	1.20257e-08	-2.58224e-10	-1.1467
54006501	rs62091471	3.08546e-09	5.43291	-2.1237e-10	8.39848e-11	0.671776	-2.1237e-10	4.47722e-07	2.47043	-2.1237e-10
54006733	rs35977497	1.67261e-12	-2.08716	-2.1237e-10	6.10798e-12	-1.94926	-2.1237e-10	5.22531e-09	-1.98023	-2.1237e-10
54006782	rs398854	7.36358e-13	-1.65452	-1.25306	1.53872e-12	-2.07272	-1.25518	1.61866e-09	-1.90118	-1.25096
54007168	rs117109996	1.7134e-12	-2.06306	-2.1237e-10	6.16359e-12	-1.9402	-2.1237e-10	4.82181e-09	-2.0606	-2.1237e-10
54007984	rs144436056	1.75494e-12	-2.03911	-2.1237e-10	6.75721e-12	-1.84825	-2.1237e-10	4.84796e-09	-2.05519	-2.1237e-10
54008064	rs7233252	4.63869e-13	-2.1021	-1.26759	1.49473e-12	-2.09015	-1.26676	1.32364e-09	-2.08573	-1.26763
54008143	rs7237141	4.64012e-13	-2.1021	-1.26728	1.49344e-12	-2.09015	-1.26763	1.32481e-09	-2.08573	-1.26675
54008246	rs67402903	1.67277e-12	-1.13492	-0.952145	2.19554e-12	-1.79501	-1.17742	4.08566e-09	-1.269	-0.957264
54008548	rs77179776	7.24305e-12	-2.58224e-10	-0.621499	2.07583e-11	-2.58224e-10	-0.725915	2.01846e-08	-2.58224e-10	-0.628824
54008821	rs55762342	2.74285e-09	5.31521	-2.1237e-10	7.82097e-11	0.600534	-2.1237e-10	4.08536e-07	2.37884	-2.1237e-10
54009116	rs150020724	5.81805e-12	-2.58224e-10	-0.840577	1.70177e-11	-2.58224e-10	-0.924606	1.62358e-08	-2.58224e-10	-0.846527
54009568	rs9958436	4.65028e-13	-2.09992	-1.26728	1.58906e-12	-2.02809	-1.26763	1.36667e-09	-2.05462	-1.26675
54010038	rs62091473	2.85229e-09	5.35434	-2.1237e-10	8.00806e-11	0.624174	-2.1237e-10	4.21155e-07	2.40926	-2.1237e-10
54010120	rs17090153	2.79988e-09	5.33579	-2.1237e-10	7.91878e-11	0.612963	-2.1237e-10	4.15124e-07	2.39483	-2.1237e-10
54010289	rs17090154	4.34356e-12	-2.58224e-10	-1.13285	1.30338e-11	-2.58224e-10	-1.19132	1.2277e-08	-2.58224e-10	-1.12601
54010417	rs75657529	5.51803e-12	-2.58224e-10	-0.893521	1.68248e-11	-2.58224e-10	-0.936006	1.5707e-08	-2.58224e-10	-0.879637
54010685	rs113150913	7.30304e-12	-2.58224e-10	-0.613252	2.09157e-11	-2.58224e-10	-0.718361	2.03508e-08	-2.58224e-10	-0.620623
54011073	rs74358741	3.85023e-12	-2.58224e-10	-1.25341	1.2083e-11	-2.58224e-10	-1.26706	1.07821e-08	-2.58224e-10	-1.25586
54011876	rs10513889	4.65211e-13	-2.09978	-1.26703	1.61837e-12	-2.0098	-1.26764	1.36114e-09	-2.05905	-1.26637
54012225	rs11874455	4.31149e-12	-2.58224e-10	-1.14026	1.31527e-11	-2.58224e-10	-1.18223	1.21707e-08	-2.58224e-10	-1.13471
54012313	rs11665054	1.24894e-12	-1.40714	-0.972108	2.60732e-12	-1.91262	-0.887923	3.15546e-09	-1.5101	-0.974509
54012982	rs11151777	1.91467e-12	-0.686873	-1.26512	4.89596e-12	-0.906164	-1.26428	5.10157e-09	-0.737838	-1.26636
54013306	rs116366463	7.23094e-12	-2.58224e-10	-0.623173	2.07265e-11	-2.58224e-10	-0.727448	2.0151e-08	-2.58224e-10	-0.630488
54013942	rs12606390	1.57422e-12	-0.882886	-1.2649	3.74749e-12	-1.17148	-1.26629	4.29123e-09	-0.911053	-1.26612
54015261	rs142470473	7.00104e-12	-2.58224e-10	-0.655483	2.12534e-11	-2.58224e-10	-0.702342	1.9614e-08	-2.58224e-10	-0.657503
54015506	rs11151778	4.63847e-13	-2.1032	-1.26654	1.50789e-12	-2.08096	-1.26718	1.33421e-09	-2.07961	-1.26579
54015596	rs74401594	3.82818e-12	-2.58224e-10	-1.25915	1.20761e-11	-2.58224e-10	-1.26763	1.07266e-08	-2.58224e-10	-1.26102
54015899	rs62091478	2.79988e-09	5.33579	-2.1237e-10	7.91878e-11	0.612963	-2.1237e-10	4.15124e-07	2.39483	-2.1237e-10
54016169	rs78839315	4.43248e-12	-2.58224e-10	-1.11258	1.21698e-11	-2.58224e-10	-1.2599	1.2319e-08	-2.58224e-10	-1.1226
54016264	rs17090155	4.33493e-12	-2.58224e-10	-1.13484	1.32113e-11	-2.58224e-10	-1.17779	1.22383e-08	-2.58224e-10	-1.12917
54016642	rs74699359	2.03605e-12	-1.89053	-2.1237e-10	5.86556e-12	-1.98976	-2.1237e-10	4.66301e-09	-2.09408	-2.1237e-10
54016706	rs2098274	2.42191e-12	-1.71699	-2.1237e-10	1.32652e-11	-1.17371	-2.1237e-10	6.74563e-09	-1.72485	-2.1237e-10
54016922	rs117547488	6.03977e-12	-2.58224e-10	-0.803176	2.15404e-11	-2.58224e-10	-0.68893	1.68342e-08	-2.58224e-10	-0.810331
54017014	rs117278824	5.9039e-12	-2.58224e-10	-0.825928	1.72428e-11	-2.58224e-10	-0.911465	1.64737e-08	-2.58224e-10	-0.831981
54017152	rs145407906	5.88939e-12	-2.58224e-10	-0.82839	1.73099e-11	-2.58224e-10	-0.907582	1.64816e-08	-2.58224e-10	-0.831502
54017780	rs10513890	4.3231e-12	-2.58224e-10	-1.13757	1.31817e-11	-2.58224e-10	-1.18003	1.22042e-08	-2.58224e-10	-1.13196
54017902	rs75813431	6.1026e-12	-2.58224e-10	-0.792827	1.77641e-11	-2.58224e-10	-0.88168	1.70243e-08	-2.58224e-10	-0.799103
54018133	rs4800942	4.64235e-13	-2.10138	-1.26752	1.59045e-12	-2.02871	-1.26613	1.35176e-09	-2.06469	-1.26764
54018441	rs76251921	7.59863e-12	-2.58224e-10	-0.573574	2.1691e-11	-2.58224e-10	-0.68196	2.11699e-08	-2.58224e-10	-0.581165
54018563	rs77472098	4.3351e-12	-2.58224e-10	-1.1348	1.32117e-11	-2.58224e-10	-1.17775	1.22388e-08	-2.58224e-10	-1.12913
54019000	rs62091479	3.02845e-09	5.41426	-2.1237e-10	8.304e-11	0.660463	-2.1237e-10	4.41265e-07	2.4559	-2.1237e-10
54019176	rs12373385	6.55672e-13	-1.95815	-1.06548	2.1062e-12	-1.79818	-1.21579	1.90311e-09	-1.93065	-1.0596
54019341	rs17207533	1.28753e-12	-1.17775	-1.17107	2.05948e-12	-1.82271	-1.2137	3.17612e-09	-1.30977	-1.16832
54019604	rs149505961	4.63194e-12	-2.58224e-10	-1.06857	1.3968e-11	-2.58224e-10	-1.12209	1.30933e-08	-2.58224e-10	-1.06165
54019737	rs61455887	7.39699e-12	-2.58224e-10	-0.600469	2.11621e-11	-2.58224e-10	-0.706645	2.06112e-08	-2.58224e-10	-0.607912
54020536	rs4800943	1.74489e-12	-0.783124	-1.26173	4.60966e-12	-0.971099	-1.25961	4.62911e-09	-0.837713	-1.26367
54020562	rs4801019	7.04741e-13	-1.88283	-1.06864	2.52617e-12	-1.6128	-1.21935	2.03389e-09	-1.86065	-1.06315
54020982	rs11876956	4.36321e-12	-2.58224e-10	-1.12833	1.32824e-11	-2.58224e-10	-1.17242	1.23198e-08	-2.58224e-10	-1.12254
54020983	rs11876957	4.38851e-12	-2.58224e-10	-1.12255	1.33461e-11	-2.58224e-10	-1.16763	1.23927e-08	-2.58224e-10	-1.11663
54021064	rs11151784	1.36514e-12	-1.0242	-1.26609	3.31856e-12	-1.29441	-1.26492	3.72878e-09	-1.05067	-1.26699
54021432	rs138593736	7.6311e-12	-2.58224e-10	-0.56931	2.17762e-11	-2.58224e-10	-0.678044	2.12598e-08	-2.58224e-10	-0.576925
54021654	rs143463350	4.36668e-12	-2.58224e-10	-1.12754	1.32911e-11	-2.58224e-10	-1.17177	1.23298e-08	-2.58224e-10	-1.12172
54021818	rs71353957	1.67079e-12	-2.08825	-2.1237e-10	6.28438e-12	-1.92079	-2.1237e-10	5.36074e-09	-1.95464	-2.1237e-10
54021901	rs9748894	4.67068e-13	-2.09583	-1.26699	1.48882e-12	-2.09609	-1.26479	1.3084e-09	-2.09752	-1.26741
54022021	rs60914297	3.20963e-09	5.47237	-2.1237e-10	8.60216e-11	0.695739	-2.1237e-10	4.61702e-07	2.50118	-2.1237e-10
54022104	rs111403800	7.38126e-12	-2.58224e-10	-0.602598	2.11209e-11	-2.58224e-10	-0.708597	2.05676e-08	-2.58224e-10	-0.610029
54023069	rs11876390	4.3295e-12	-2.58224e-10	-1.13609	1.31977e-11	-2.58224e-10	-1.17882	1.22226e-08	-2.58224e-10	-1.13045
54023465	rs11873370	4.32097e-12	-2.58224e-10	-1.13806	1.31764e-11	-2.58224e-10	-1.18043	1.21981e-08	-2.58224e-10	-1.13247
54024605	rs149979951	3.93417e-12	-2.58224e-10	-1.23184	1.23963e-11	-2.58224e-10	-1.24146	1.10881e-08	-2.58224e-10	-1.22787
54024642	rs12455746	7.54718e-13	-1.85885	-1.0241	2.69873e-12	-1.56341	-1.20267	2.19585e-09	-1.83019	-1.01699
54025483	rs216546	7.14746e-13	-1.67962	-1.25775	1.49522e-12	-2.09575	-1.26083	1.59446e-09	-1.91097	-1.25624
54026120	rs79948903	4.32472e-12	-2.58224e-10	-1.13719	1.31857e-11	-2.58224e-10	-1.17972	1.22089e-08	-2.58224e-10	-1.13158
54027106	rs141917865	4.62784e-12	-2.58224e-10	-1.06945	1.39575e-11	-2.58224e-10	-1.12285	1.30815e-08	-2.58224e-10	-1.06255
54027112	rs76142679	4.34037e-12	-2.58224e-10	-1.13358	1.3225e-11	-2.58224e-10	-1.17675	1.2254e-08	-2.58224e-10	-1.12789
54028001	rs1506652	1.62251e-12	-1.29058	-0.826988	2.12172e-12	-1.89393	-1.1127	4.02633e-09	-1.40688	-0.834011
54028036	rs4801020	7.52416e-13	-1.85857	-1.02744	2.6318e-12	-1.59312	-1.19807	2.18103e-09	-1.83254	-1.02141
54028072	rs74747872	4.32714e-12	-2.58224e-10	-1.13663	1.31918e-11	-2.58224e-10	-1.17926	1.22158e-08	-2.58224e-10	-1.13101
54028616	rs150957693	4.33905e-12	-2.58224e-10	-1.13389	1.32216e-11	-2.58224e-10	-1.177	1.22502e-08	-2.58224e-10	-1.1282
54029387	rs11877706	4.33608e-12	-2.58224e-10	-1.13457	1.32142e-11	-2.58224e-10	-1.17757	1.22416e-08	-2.58224e-10	-1.1289
54029683	rs4801021	4.64652e-13	-2.103	-1.26501	1.56644e-12	-2.04869	-1.26137	1.34568e-09	-2.07087	-1.26597
54030099	rs12458756	4.64682e-13	-2.10264	-1.2653	1.57178e-12	-2.04483	-1.26182	1.3494e-09	-2.06789	-1.2662
54030482	rs116209259	8.63108e-12	-2.58224e-10	-0.446172	2.43947e-11	-2.58224e-10	-0.564492	2.40302e-08	-2.58224e-10	-0.454433
54030561	rs35857586	4.64983e-13	-2.10322	-1.26408	1.5628e-12	-2.05242	-1.25997	1.34285e-09	-2.07373	-1.26522
54030603	rs216545	1.17289e-12	-1.17516	-1.26691	1.87462e-12	-1.86767	-1.26278	2.89922e-09	-1.30171	-1.26759
54030897	rs78412767	8.67688e-12	-2.58224e-10	-0.44088	2.45145e-11	-2.58224e-10	-0.559595	2.41571e-08	-2.58224e-10	-0.449168
54031033	rs79484598	6.63209e-12	-2.58224e-10	-0.709622	2.45959e-11	-2.58224e-10	-0.55628	1.85258e-08	-2.58224e-10	-0.714579
54031097	rs77522508	4.56978e-12	-2.58224e-10	-1.08208	1.38081e-11	-2.58224e-10	-1.13361	1.29145e-08	-2.58224e-10	-1.07539
54031448	rs36040549	1.79553e-12	-0.756423	-1.25982	4.82844e-12	-0.926933	-1.2574	4.81258e-09	-0.800432	-1.26208
54032241	rs11876434	4.57622e-12	-2.58224e-10	-1.08067	1.38246e-11	-2.58224e-10	-1.13241	1.2933e-08	-2.58224e-10	-1.07396
54032270	rs113675211	9.00247e-12	-2.58224e-10	-0.404043	2.53653e-11	-2.58224e-10	-0.525476	2.50589e-08	-2.58224e-10	-0.412514
54032363	rs62091483	2.74285e-09	5.31521	-2.1237e-10	7.82097e-11	0.600534	-2.1237e-10	4.08536e-07	2.37884	-2.1237e-10
54032403	rs139830166	6.62243e-12	-0.71108	-2.1237e-10	9.95321e-12	-1.46096	-2.1237e-10	1.09839e-08	-1.23731	-2.1237e-10
54032495	rs12960529	1.88978e-12	-0.705921	-1.25916	4.84788e-12	-0.923671	-1.25665	5.03135e-09	-0.756539	-1.26152
54032738	rs28870388	1.75541e-12	-1.22005	-0.81879	2.21785e-12	-1.85741	-1.10491	4.3293e-09	-1.34148	-0.826857
54032876	rs12966614	4.66482e-13	-2.10035	-1.26373	1.59138e-12	-2.03481	-1.25945	1.36411e-09	-2.05832	-1.26492
54033386	rs11877172	4.58157e-12	-2.58224e-10	-1.0795	1.38384e-11	-2.58224e-10	-1.13141	1.29484e-08	-2.58224e-10	-1.07277
54033541	rs151011054	5.48245e-12	-2.58224e-10	-0.899989	1.75668e-11	-2.58224e-10	-0.892849	1.55733e-08	-2.58224e-10	-0.888185
54034049	rs2934938	1.47396e-12	-0.948424	-1.26517	2.12225e-12	-1.74728	-1.2591	3.58537e-09	-1.09012	-1.26676
54034455	rs11151803	4.66515e-13	-2.10242	-1.26159	1.57397e-12	-2.04195	-1.26331	1.35477e-09	-2.0692	-1.26091
54034836	rs2839758	4.69115e-13	-2.09882	-1.25963	1.61618e-12	-2.01717	-1.26163	1.38113e-09	-2.05199	-1.25885
54034952	rs2110243	4.67646e-13	-2.10038	-1.26121	1.59656e-12	-2.0293	-1.26171	1.36824e-09	-2.05962	-1.2606
54036664	rs17090156	2.70788e-09	5.30238	-2.1237e-10	7.76063e-11	0.592789	-2.1237e-10	4.04482e-07	2.36886	-2.1237e-10
54037203	rs17207785	2.57812e-12	-1.65448	-2.1237e-10	1.00255e-11	-1.45373	-2.1237e-10	1.13319e-08	-1.20613	-2.1237e-10
54037346	rs149121382	9.3513e-12	-2.58224e-10	-0.366027	3.15816e-11	-2.58224e-10	-0.306285	2.56751e-08	-2.58224e-10	-0.388223
54037461	rs17090158	1.74837e-12	-1.24121	-0.801647	2.21625e-12	-1.86852	-1.09452	4.31782e-09	-1.36112	-0.809868
54037479	rs17090160	2.70788e-09	5.30238	-2.1237e-10	7.76063e-11	0.592789	-2.1237e-10	4.04482e-07	2.36886	-2.1237e-10
54037976	rs75634543	1.7354e-12	-2.05031	-2.1237e-10	5.37342e-12	-2.0774	-2.1237e-10	4.6206e-09	-2.10322	-2.1237e-10
54038070	rs11872612	4.48794e-12	-2.58224e-10	-1.10015	1.35986e-11	-2.58224e-10	-1.14889	1.2679e-08	-2.58224e-10	-1.0938
54038408	rs72936566	1.8969e-12	-1.96132	-2.1237e-10	5.26859e-12	-2.0971	-2.1237e-10	5.61964e-09	-1.90748	-2.1237e-10
54038612	rs138933701	4.09979e-12	-2.58224e-10	-1.19061	1.40743e-11	-2.58224e-10	-1.11451	1.13745e-08	-2.58224e-10	-1.20237
54039012	rs17611373	9.41485e-13	-1.74267	-0.919165	3.39014e-12	-1.41219	-1.12579	2.7229e-09	-1.71446	-0.917586
54039362	rs62091484	1.22125e-08	6.80867	-2.1237e-10	5.06681e-11	0.166438	-2.1237e-10	5.16696e-07	2.61371	-2.1237e-10
54039568	rs67069839	2.03353e-12	-0.627017	-1.26475	5.1717e-12	-0.851086	-1.26457	5.42421e-09	-0.679057	-1.26382
54039595	rs118015235	9.89499e-12	-2.58224e-10	-0.309513	2.76934e-11	-2.58224e-10	-0.437664	2.75309e-08	-2.58224e-10	-0.318437
54040761	rs79005644	7.60506e-12	-2.58224e-10	-0.572728	2.17079e-11	-2.58224e-10	-0.681183	2.11877e-08	-2.58224e-10	-0.580324
54040845	rs17090163	2.87364e-09	5.36179	-2.1237e-10	8.04427e-11	0.628686	-2.1237e-10	4.23606e-07	2.41506	-2.1237e-10
54041249	rs139615666	4.38257e-12	-2.58224e-10	-1.12391	1.20977e-11	-2.58224e-10	-1.26584	1.22111e-08	-2.58224e-10	-1.1314
54041562	rs17090165	4.64508e-12	-2.58224e-10	-1.06573	1.40019e-11	-2.58224e-10	-1.11967	1.3131e-08	-2.58224e-10	-1.05877
54041982	rs143236685	4.76344e-12	-2.58224e-10	-1.04057	1.43083e-11	-2.58224e-10	-1.09802	1.34713e-08	-2.58224e-10	-1.03318
54042003	rs6566678	4.72237e-13	-2.09767	-1.25415	1.63188e-12	-2.01234	-1.25678	1.39424e-09	-2.04825	-1.25315
54042164	rs140451160	4.16559e-12	-2.58224e-10	-1.17468	1.60642e-11	-2.58224e-10	-0.982267	1.17607e-08	-2.58224e-10	-1.16898
54042206	rs1031676	2.09138e-12	-0.629443	-1.23428	5.2739e-12	-0.828467	-1.26762	5.53937e-09	-0.687155	-1.23471
54042400	rs77117519	4.577e-12	-2.58224e-10	-1.0805	1.38266e-11	-2.58224e-10	-1.13226	1.29353e-08	-2.58224e-10	-1.07379
54042527	rs17090166	4.62836e-12	-2.58224e-10	-1.06934	1.39588e-11	-2.58224e-10	-1.12275	1.3083e-08	-2.58224e-10	-1.06243
54042666	rs78684600	4.76453e-12	-2.58224e-10	-1.04034	1.43111e-11	-2.58224e-10	-1.09782	1.34744e-08	-2.58224e-10	-1.03295
54042887	rs149494107	4.83108e-12	-2.58224e-10	-1.02647	1.44842e-11	-2.58224e-10	-1.0858	1.36656e-08	-2.58224e-10	-1.01886
54043106	rs148598754	4.78999e-12	-2.58224e-10	-1.03501	1.43773e-11	-2.58224e-10	-1.09321	1.35476e-08	-2.58224e-10	-1.02754
54043139	rs17090169	2.76385e-09	5.32284	-2.1237e-10	7.85707e-11	0.605139	-2.1237e-10	4.10965e-07	2.38476	-2.1237e-10
54043468	rs12953596	2.1664e-12	-0.630118	-1.19836	5.301e-12	-0.829094	-1.26187	5.73705e-09	-0.687817	-1.19898
54045041	rs146500617	4.89118e-12	-2.58224e-10	-1.01411	1.46408e-11	-2.58224e-10	-1.07505	1.38383e-08	-2.58224e-10	-1.00631
54045119	rs727454	4.839e-13	-2.07601	-1.25141	1.74142e-12	-1.94984	-1.25432	1.4705e-09	-1.99783	-1.25032
54045333	rs727453	5.12552e-13	-2.08136	-1.18853	1.85769e-12	-1.93502	-1.20451	1.56495e-09	-2.00094	-1.18495
54045844	rs59360448	1.2962e-11	-2.58224e-10	-0.0395195	3.56463e-11	-2.58224e-10	-0.185215	3.60216e-08	-2.58224e-10	-0.0496251
54047040	rs17090170	2.52708e-09	5.12579	0.107486	1.01058e-10	0.896828	-0.03999	4.9369e-07	2.44259	0.125576
54047318	rs74573328	2.67006e-12	-1.61944	-2.1237e-10	7.01616e-12	-1.81064	-2.1237e-10	5.06383e-09	-2.01162	-2.1237e-10
54047421	rs17533219	7.02388e-13	-1.69257	-1.26224	1.48341e-12	-2.10325	-1.26126	1.65686e-09	-1.86553	-1.26328
54047608	rs216573	2.22912e-10	3.7783	-0.973063	4.03117e-11	0.944375	-1.00659	2.31245e-07	2.76985	-0.960119
54048077	rs216572	3.6259e-12	-0.49464	-0.818799	2.85248e-12	-1.79159	-0.919079	4.15835e-09	-1.39696	-0.811671
54048099	rs117441994	1.68071e-12	-2.08233	-2.1237e-10	5.26586e-12	-2.09761	-2.1237e-10	4.8244e-09	-2.06006	-2.1237e-10
54048128	rs216571	7.41443e-13	-1.8348	-1.0659	1.97287e-12	-2.05332	-1.02605	1.7295e-09	-2.00771	-1.0782
54048379	rs216570	9.11126e-13	-2.08768	-0.606939	2.90086e-12	-2.10315	-0.590703	2.52729e-09	-2.09548	-0.611121
54048653	rs78719478	6.45578e-13	-1.90949	-1.12966	1.6809e-12	-2.07831	-1.16122	1.54783e-09	-2.0506	-1.14629
54048961	rs216569	6.38137e-13	-1.90467	-1.14608	1.70814e-12	-2.10316	-1.1203	1.46901e-09	-2.10036	-1.1488
54049082	rs77311630	8.24357e-13	-1.66365	-1.13105	6.61687e-12	-0.77569	-1.09355	3.50609e-09	-1.24995	-1.12929
54049240	rs216568	1.18116e-12	-1.58228	-0.852759	5.49064e-12	-1.20078	-0.855031	4.44877e-09	-1.28669	-0.854422
54049459	rs216567	5.10661e-13	-2.05651	-1.21708	1.63413e-12	-2.08065	-1.1871	1.42221e-09	-2.0665	-1.21503
54049717	rs8087744	7.59231e-12	0.00578935	-0.580196	3.32e-11	0.402851	-0.659161	1.73836e-08	-0.188022	-0.590193
54049996	rs8087123	7.7936e-12	0.0413352	-0.589574	2.94072e-11	0.290362	-0.667982	1.6661e-08	-0.221173	-0.599502
54050141	rs216566	5.11518e-13	-2.06301	-1.2089	1.65913e-12	-2.07571	-1.17685	1.44308e-09	-2.06028	-1.20669
54050178	rs216565	5.11816e-13	-2.06903	-1.20231	1.68182e-12	-2.07029	-1.16869	1.46259e-09	-2.05357	-1.19997
54050244	rs150595	5.10372e-13	-2.07185	-1.20231	1.68669e-12	-2.0674	-1.16869	1.46777e-09	-2.05003	-1.19997
54050536	rs216564	5.06005e-13	-2.07542	-1.20733	1.69077e-12	-2.05878	-1.17489	1.4867e-09	-2.03211	-1.20508
54050553	rs216563	1.21671e-12	-1.54287	-0.862526	5.30854e-12	-1.22477	-0.864771	4.60888e-09	-1.24159	-0.864169
54050693	rs216562	5.14344e-13	-2.07797	-1.18843	1.73287e-12	-2.05731	-1.15177	1.55353e-09	-2.00735	-1.18586
54050916	rs216561	5.15194e-13	-2.07543	-1.18932	1.73466e-12	-2.0606	-1.14745	1.54431e-09	-2.01212	-1.18705
54050937	rs216560	5.11481e-13	-2.07543	-1.19656	1.71911e-12	-2.0606	-1.15645	1.53301e-09	-2.01212	-1.19439
54050970	rs216559	5.10606e-13	-2.07543	-1.19827	1.71543e-12	-2.0606	-1.1586	1.53035e-09	-2.01212	-1.19612
54051214	rs62092085	2.34153e-11	1.32489	-0.773045	6.44885e-11	1.20737	-0.799737	2.66053e-08	0.412685	-0.765317
54051220	rs413889	5.80218e-12	-0.843307	-2.1237e-10	1.62968e-11	-0.96789	-2.1237e-10	7.71315e-08	0.711768	-2.1237e-10
54051221	rs376930	5.14746e-13	-2.06907	-1.19656	1.69999e-12	-2.07179	-1.15645	1.49609e-09	-2.0365	-1.19439
54051341	rs216558	5.12499e-13	-2.07797	-1.19202	1.72534e-12	-2.05731	-1.15612	1.54787e-09	-2.00735	-1.18951
54051474	rs7242944	7.5033e-13	-1.73687	-1.15192	1.83513e-12	-1.95851	-1.19323	1.69928e-09	-1.93631	-1.16723
54051515	rs216557	5.15702e-13	-2.06998	-1.19379	1.70538e-12	-2.0668	-1.15827	1.5237e-09	-2.0213	-1.19131
54052041	rs79095335	6.1521e-11	-2.58224e-10	1.51784	1.32687e-10	-2.58224e-10	1.12914	1.72648e-07	-2.58224e-10	1.51751
54052170	rs216556	5.12486e-13	-2.07277	-1.19726	1.70335e-12	-2.06376	-1.1625	1.52522e-09	-2.01677	-1.19483
54052200	rs216555	5.13916e-13	-2.06998	-1.19726	1.69818e-12	-2.0668	-1.1625	1.51833e-09	-2.0213	-1.19483
54052273	rs112406649	1.68111e-12	-2.08209	-2.1237e-10	5.24146e-12	-2.10226	-2.1237e-10	4.66113e-09	-2.09449	-2.1237e-10
54052320	rs61408802	8.39026e-13	-1.63262	-1.14443	4.6546e-12	-1.03542	-1.18558	3.55624e-09	-1.2154	-1.14964
54052368	rs117535444	8.23728e-13	-1.71306	-1.08239	6.40522e-12	-0.862651	-1.0391	3.43499e-09	-1.31938	-1.08035
54053162	rs216554	5.19287e-13	-2.06305	-1.19379	1.68794e-12	-2.07708	-1.15827	1.48902e-09	-2.04432	-1.19131
54053278	rs216553	5.21867e-13	-2.05986	-1.19202	1.6874e-12	-2.07955	-1.15612	1.48614e-09	-2.04805	-1.18951
54053585	rs521970	5.32726e-13	-2.0375	-1.19379	1.65912e-12	-2.0943	-1.15827	1.46056e-09	-2.06362	-1.19131
54055126	rs62092086	2.77891e-10	3.02569	-2.1237e-10	2.24635e-11	-0.64697	-2.1237e-10	1.13434e-07	1.09748	-2.1237e-10
54055344	rs17208029	8.49403e-13	-1.71709	-1.04767	6.6083e-12	-0.869837	-1.0007	3.53675e-09	-1.32509	-1.04545
54055379	rs17802035	8.55217e-13	-1.71306	-1.04488	6.67648e-12	-0.862651	-0.997618	3.56701e-09	-1.31938	-1.04264
54056211	rs79379510	6.72023e-13	-1.84607	-1.15293	1.77402e-12	-1.99156	-1.19404	1.55951e-09	-2.0212	-1.16817
54056232	rs8085645	1.84608e-12	-0.974187	-1.01429	4.33894e-12	-1.22173	-1.0695	3.17228e-09	-1.45784	-1.02145
54056448	rs9958994	3.01113e-10	3.10594	-2.1237e-10	2.34484e-11	-0.604058	-2.1237e-10	1.20867e-07	1.16094	-2.1237e-10
54056485	rs148533814	3.91002e-12	-2.58224e-10	-1.238	1.24069e-11	-2.58224e-10	-1.2406	1.10342e-08	-2.58224e-10	-1.23274
54056577	rs9950496	1.69609e-11	0.95615	-0.726783	6.49939e-11	1.15516	-0.739723	2.15701e-08	0.157221	-0.719659
54056600	rs7231362	1.52649e-12	-1.15531	-1.02326	3.67144e-12	-1.38084	-1.07743	2.74724e-09	-1.59285	-1.03029
54056801	rs62102775	1.64188e-11	0.934801	-0.737916	6.28821e-11	1.13312	-0.75072	2.0942e-08	0.138876	-0.730865
54057027	rs140682864	3.82212e-12	-2.58224e-10	-1.26074	1.20761e-11	-2.58224e-10	-1.26763	1.07454e-08	-2.58224e-10	-1.25926
54057112	rs7231056	1.51722e-12	-1.15531	-1.02936	3.65178e-12	-1.38084	-1.0828	2.7308e-09	-1.59285	-1.0363
54057137	rs80069652	4.03809e-12	-2.58224e-10	-1.20577	1.34578e-11	-2.58224e-10	-1.1593	1.13528e-08	-2.58224e-10	-1.20428
54057769	rs117854157	2.82896e-12	-1.56163	-2.1237e-10	5.70777e-12	-2.01703	-2.1237e-10	6.11162e-09	-1.82355	-2.1237e-10
54059039	rs2658761	8.03523e-13	-1.56768	-1.25261	2.09806e-12	-1.76628	-1.25156	1.49127e-09	-1.98036	-1.25376
54059110	rs117387244	1.84076e-12	-1.99136	-2.1237e-10	5.85484e-12	-1.99159	-2.1237e-10	4.94945e-09	-2.03447	-2.1237e-10
54060289	rs302039	1.08187e-12	-1.55167	-0.971185	4.69471e-12	-1.22691	-0.985515	4.08609e-09	-1.25845	-0.967706
54061716	rs77654761	7.47677e-13	-1.77542	-1.11691	1.96233e-12	-1.92003	-1.1647	1.76503e-09	-1.93112	-1.13446
54062406	rs302040	4.83814e-13	-2.10071	-1.22689	1.63072e-12	-2.06619	-1.20365	1.58704e-09	-1.94704	-1.22484
54064288	rs302073	5.11127e-13	-2.05854	-1.21413	1.62326e-12	-2.08654	-1.18789	1.46604e-09	-2.03939	-1.21179
54065491	rs190988	4.82337e-13	-2.10247	-1.22819	1.62125e-12	-2.07038	-1.20528	1.58826e-09	-1.94494	-1.22616
54065559	rs547947132	4.63531e-12	-2.58224e-10	-1.06784	1.4445e-11	-2.58224e-10	-1.08851	1.28152e-08	-2.58224e-10	-1.08311
54065562	rs143150388	8.61126e-13	-1.68296	-1.06809	7.11825e-12	-0.772954	-1.02324	3.69972e-09	-1.25951	-1.06597
54066486	rs62102776	2.28085e-10	2.82817	-2.1237e-10	2.02377e-11	-0.751311	-2.1237e-10	9.70861e-08	0.941854	-2.1237e-10
54067389	rs112021734	1.64728e-12	-2.10241	-2.1237e-10	5.24186e-12	-2.10218	-2.1237e-10	4.63208e-09	-2.10074	-2.1237e-10
54067426	rs302072	1.03595e-12	-1.6118	-0.95442	1.0723e-11	-0.464184	-0.922287	5.20217e-09	-1.04442	-0.940249
54067682	rs117962587	8.43511e-13	-1.70714	-1.06458	6.60214e-12	-0.852107	-1.01936	3.5265e-09	-1.31099	-1.06244
54067935	rs118131655	8.32522e-12	-2.58224e-10	-0.482252	2.96028e-11	-2.58224e-10	-0.370991	2.29528e-08	-2.58224e-10	-0.500303
54068001	rs76027313	3.81252e-12	-2.58224e-10	-1.26325	1.23898e-11	-2.58224e-10	-1.24198	1.0697e-08	-2.58224e-10	-1.26378
54068551	rs118008079	9.15329e-12	-2.58224e-10	-0.387429	3.82023e-11	-2.58224e-10	-0.115963	2.58756e-08	-2.58224e-10	-0.380444
54068617	rs17090173	7.13834e-13	-1.81562	-1.12302	1.89527e-12	-1.94976	-1.16974	1.70514e-09	-1.95989	-1.1402
54068683	rs117883463	1.00566e-12	-1.54312	-1.05278	8.85433e-12	-0.571626	-1.00633	4.4739e-09	-1.0849	-1.05058
54069099	rs12606566	7.13151e-13	-1.81562	-1.12398	1.89378e-12	-1.94976	-1.17053	1.70361e-09	-1.95989	-1.1411
54069402	rs62102777	2.28085e-10	2.82817	-2.1237e-10	2.02377e-11	-0.751311	-2.1237e-10	9.70861e-08	0.941854	-2.1237e-10
54070005	rs302071	1.58495e-12	-1.13331	-1.00768	4.94071e-12	-1.14026	-1.02109	5.16864e-09	-0.986709	-1.00442
54070117	rs62102778	2.40149e-10	2.87972	-2.1237e-10	2.07927e-11	-0.724259	-2.1237e-10	1.01102e-07	0.982386	-2.1237e-10
54074344	rs118178884	4.3941e-12	-1.26922	0.14794	3.33053e-11	-0.547537	0.294393	1.21946e-08	-1.29966	0.16691
54075511	rs72938943	1.76062e-12	-2.03588	-2.1237e-10	5.27118e-12	-2.0966	-2.1237e-10	5.02292e-09	-2.01973	-2.1237e-10
54076025	rs302074	5.25064e-13	-2.06708	-1.1787	1.78072e-12	-2.03623	-1.14561	1.43832e-09	-2.0946	-1.17567
54076594	rs117701004	4.48338e-12	-1.23954	0.138375	3.43329e-11	-0.507098	0.284345	1.24349e-08	-1.27052	0.15728
54077374	rs188546	1.48792e-12	-1.17309	-1.03107	4.52897e-12	-1.20176	-1.04661	4.86663e-09	-1.024	-1.02734
54078087	rs302076	4.88037e-13	-2.10329	-1.21562	1.60577e-12	-2.09555	-1.1897	1.51321e-09	-2.00621	-1.2133
54078429	rs184214	1.41308e-12	-1.25946	-0.996309	4.33172e-12	-1.27917	-1.01372	4.58658e-09	-1.11737	-0.993243
54078730	rs169980	4.93979e-13	-2.10041	-1.20639	1.61786e-12	-2.09926	-1.1785	1.49427e-09	-2.02822	-1.20388
54078784	rs148910444	4.93684e-13	-2.06931	-1.23809	1.97677e-12	-1.82067	-1.25672	1.37195e-09	-2.07195	-1.24556
54078877	rs143550519	8.58159e-13	-1.71459	-1.03992	6.93788e-12	-0.829705	-0.992158	3.63827e-09	-1.30458	-1.03765
54079337	rs117148821	4.4731e-12	-1.23478	0.131323	3.43005e-11	-0.500634	0.276936	1.24047e-08	-1.26585	0.150181
54079619	rs12605236	4.93684e-13	-2.06931	-1.23809	1.97677e-12	-1.82067	-1.25672	1.37195e-09	-2.07195	-1.24556
54079690	rs117931690	8.55521e-13	-1.71903	-1.03856	6.8926e-12	-0.837746	-0.990665	3.62012e-09	-1.31095	-1.03629
54080020	rs145030968	8.7158e-13	-1.65883	-1.08016	1.87458e-12	-2.04122	-1.08925	1.61216e-09	-2.07958	-1.07659
54080518	rs117868576	4.21546e-12	-2.58224e-10	-1.16278	1.25912e-11	-2.58224e-10	-1.22586	1.17582e-08	-2.58224e-10	-1.16919
54080575	rs302077	5.00362e-13	-2.08134	-1.21263	1.6004e-12	-2.10256	-1.18605	1.41739e-09	-2.07468	-1.21025
54081330	rs8096733	1.27814e-11	0.887634	-0.941181	4.80748e-11	1.08443	-0.970536	1.65633e-08	0.0983811	-0.924934
54082426	rs145632443	4.56427e-12	-1.08328	-2.1237e-10	3.18756e-11	-0.297017	-2.1237e-10	1.23885e-08	-1.11697	-2.1237e-10
54082698	rs302078	4.9322e-12	-2.58224e-10	-1.00576	1.72654e-11	-2.58224e-10	-0.910154	1.39692e-08	-2.58224e-10	-0.996892
54083187	rs182604891	1.83204e-12	-1.99611	-2.1237e-10	5.69975e-12	-2.01844	-2.1237e-10	5.00281e-09	-2.02374	-2.1237e-10
54083395	rs12454784	5.45071e-12	-2.58224e-10	-0.905796	1.62064e-11	-2.58224e-10	-0.973454	1.53926e-08	-2.58224e-10	-0.899856
54083847	rs144501657	4.48416e-12	-1.22954	0.128547	3.44451e-11	-0.493509	0.274018	1.2434e-08	-1.2607	0.147386
54084013	rs118085274	8.5454e-13	-1.72304	-1.03569	6.86412e-12	-0.845034	-0.987517	3.60968e-09	-1.31671	-1.03341
54088542	rs3859394	4.86244e-13	-2.0807	-1.24189	1.83273e-12	-1.89407	-1.25898	1.33105e-09	-2.09895	-1.24883
54088559	rs139275004	8.88556e-13	-1.70305	-1.01665	6.85276e-12	-0.844836	-0.989371	3.71547e-09	-1.3052	-1.01603
54089764	rs302081	4.96677e-13	-2.09026	-1.2111	1.61055e-12	-2.09809	-1.18419	1.4532e-09	-2.05129	-1.20869
54092269	rs143355504	8.80118e-13	-1.69893	-1.03031	6.95673e-12	-0.837545	-0.981605	3.69266e-09	-1.2994	-1.028
54092326	rs302082	2.13219e-12	-0.973074	-0.871319	9.49933e-12	-0.673824	-0.833814	1.03545e-08	-0.442347	-0.853977
54092628	rs117725839	8.8134e-13	-1.69893	-1.02892	6.96734e-12	-0.837545	-0.980081	3.69781e-09	-1.2994	-1.02661
54092933	rs9950556	1.14396e-11	0.843175	-1.00764	4.31045e-11	1.03853	-1.03376	1.48929e-08	0.0602607	-0.993119
54093306	rs62102784	1.14302e-11	0.843175	-1.00846	4.30709e-11	1.03853	-1.03454	1.48803e-08	0.0602607	-0.993964
54093369	rs79098521	8.81527e-13	-1.70305	-1.0246	6.94964e-12	-0.844836	-0.975333	3.69242e-09	-1.3052	-1.02226
54093772	rs726936	1.13462e-11	0.843175	-1.01583	4.2771e-11	1.03853	-1.04153	1.4768e-08	0.0602607	-1.00154
54093844	rs113364004	1.6773e-12	-2.08436	-2.1237e-10	5.25921e-12	-2.09888	-2.1237e-10	4.63195e-09	-2.10077	-2.1237e-10
54093976	rs114498450	1.76614e-12	-2.03275	-2.1237e-10	7.8551e-12	-1.6977	-2.1237e-10	4.69389e-09	-2.08748	-2.1237e-10
54094231	rs9956198	1.97659e-11	1.38099	-0.998573	7.96954e-11	1.64451	-1.02516	2.61913e-08	0.615488	-0.983805
54094786	rs302083	1.02088e-12	-1.4644	-1.11648	2.81721e-12	-1.61519	-1.10793	3.46891e-09	-1.28333	-1.10658
54094925	rs112741475	2.26777e-12	-1.78274	-2.1237e-10	6.60192e-12	-1.8715	-2.1237e-10	1.11526e-08	-1.22207	-2.1237e-10
54095967	rs117017427	8.51311e-13	-1.73652	-1.026	7.73097e-12	-0.736756	-0.976869	3.75564e-09	-1.28682	-1.02366
54099644	rs12458855	1.1741e-12	-1.35258	-1.08845	1.33573e-11	-0.0567757	-1.11002	3.14649e-09	-1.41109	-1.07636
54099885	rs391883	9.97154e-13	-1.48207	-1.12232	2.71522e-12	-1.64605	-1.11394	3.2354e-09	-1.34698	-1.11261
54099939	rs55677754	1.06471e-11	0.819913	-1.05617	4.01937e-11	1.01451	-1.07966	1.3888e-08	0.040334	-1.04305
54100267	rs55988868	9.9892e-12	0.769524	-1.06956	3.94872e-11	1.00939	-1.09227	1.30919e-08	-0.00489095	-1.05686
54100466	rs115132518	2.0623e-12	-1.87772	-2.1237e-10	1.03038e-11	-1.42635	-2.1237e-10	4.6673e-09	-2.09316	-2.1237e-10
54100599	rs74895270	8.72693e-13	-1.70714	-1.03057	6.85421e-12	-0.852107	-0.981889	3.64913e-09	-1.31099	-1.02826
54100906	rs8086920	1.03796e-11	0.799059	-1.06076	3.91674e-11	0.99297	-1.08398	1.35779e-08	0.0224806	-1.04778
54101093	rs149354309	2.77194e-12	-1.58199	-2.1237e-10	1.81258e-11	-0.861522	-2.1237e-10	7.97389e-09	-1.55757	-2.1237e-10
54101957	rs73957585	7.85691e-13	-1.92877	-0.913968	5.86428e-12	-1.13497	-0.85501	2.85668e-09	-1.67294	-0.911148
54102600	rs991424	9.98734e-12	0.775976	-1.0762	3.76928e-11	0.969127	-1.09852	1.3102e-08	0.0027329	-1.06371
54102873	rs55982290	9.58234e-12	0.73238	-1.074	3.61074e-11	0.924088	-1.09645	1.26515e-08	-0.0345282	-1.06144
54104333	rs1903173	1.99664e-12	-1.91007	-2.1237e-10	5.49541e-12	-2.05495	-2.1237e-10	5.7591e-09	-1.88296	-2.1237e-10
54104633	rs138064694	8.7121e-13	-1.70305	-1.03637	6.8604e-12	-0.844836	-0.988257	3.649e-09	-1.3052	-1.03409
54104953	rs148333675	3.93456e-12	-2.58224e-10	-1.23174	1.24671e-11	-2.58224e-10	-1.23577	1.10947e-08	-2.58224e-10	-1.22727
54105062	rs17540459	9.69899e-12	0.752989	-1.08251	3.65907e-11	0.94538	-1.10444	1.27636e-08	-0.0169206	-1.07023
54105425	rs186210	1.16258e-12	-1.3405	-1.1104	3.65535e-12	-1.34268	-1.11998	3.79e-09	-1.19435	-1.10703
54106206	rs12458689	9.77738e-13	-1.59699	-1.02707	2.31508e-12	-1.84348	-1.07594	2.14599e-09	-1.83866	-1.03148
54106297	rs55727713	9.69899e-12	0.752989	-1.08251	3.65907e-11	0.94538	-1.10444	1.27636e-08	-0.0169206	-1.07023
54106778	rs144940170	8.6412e-13	-1.71122	-1.03637	6.7615e-12	-0.859358	-0.988257	3.60707e-09	-1.31676	-1.03409
54107233	rs142061112	8.55641e-13	-1.71971	-1.03774	6.64974e-12	-0.874518	-0.989763	3.55898e-09	-1.32881	-1.03546
54107614	rs2611201	4.98331e-13	-2.09653	-1.2015	1.63852e-12	-2.09246	-1.17261	1.49056e-09	-2.0357	-1.19889
54107747	rs62099674	9.48074e-12	0.73238	-1.08466	3.57476e-11	0.924088	-1.10646	1.2513e-08	-0.0345282	-1.07245
54108062	rs62099675	2.27724e-12	-0.52349	-1.25509	4.47866e-12	-0.996045	-1.26349	2.91877e-09	-1.31011	-1.25247
54108106	rs302048	1.02088e-12	-1.4644	-1.11648	2.81721e-12	-1.61519	-1.10793	3.46891e-09	-1.28333	-1.10658
54108709	rs76650737	4.88797e-13	-2.0778	-1.23954	1.85115e-12	-1.88545	-1.2576	1.33549e-09	-2.09763	-1.24681
54108950	rs17540500	9.90321e-12	0.775976	-1.08466	3.73945e-11	0.969127	-1.10646	1.29881e-08	0.0027329	-1.07245
54109388	rs17612718	9.67815e-12	0.752989	-1.08466	3.65169e-11	0.94538	-1.10646	1.27353e-08	-0.0169206	-1.07245
54109588	rs302047	4.81208e-13	-2.07943	-1.25356	1.57386e-12	-2.08695	-1.21838	1.39548e-09	-2.04877	-1.25173
54109724	rs17612773	9.2869e-12	0.709572	-1.08251	3.49855e-11	0.90052	-1.10444	1.2299e-08	-0.0540028	-1.07023
54110297	rs62099676	1.01963e-11	0.843175	-1.12269	3.86817e-11	1.03853	-1.14202	1.32262e-08	0.0602607	-1.1118
54110305	rs17540639	9.92633e-12	0.819913	-1.12626	3.76383e-11	1.01451	-1.14535	1.29174e-08	0.040334	-1.11551
54111256	rs117819285	8.67415e-13	-1.70714	-1.03664	6.80868e-12	-0.852107	-0.988554	3.62695e-09	-1.31099	-1.03436
54112161	rs78923538	5.8209e-12	-2.58224e-10	-0.840086	2.21453e-11	-2.58224e-10	-0.661234	1.63389e-08	-2.58224e-10	-0.840193
54112341	rs150421914	3.85152e-12	-2.58224e-10	-1.25308	1.27479e-11	-2.58224e-10	-1.21349	1.08661e-08	-2.58224e-10	-1.24809
54112566	rs28699152	2.30023e-12	-0.505393	-1.26314	4.52995e-12	-0.980886	-1.26726	2.92985e-09	-1.29727	-1.26152
54112573	rs17612843	9.76541e-12	0.799059	-1.12175	3.69912e-11	0.99297	-1.14115	1.27483e-08	0.0224806	-1.11083
54113137	rs17540722	2.25816e-12	-0.52349	-1.2635	4.46135e-12	-0.996045	-1.26736	2.89124e-09	-1.31011	-1.26195
54113675	rs193282768	2.07928e-12	-1.86952	-2.1237e-10	9.84604e-12	-1.47179	-2.1237e-10	5.47148e-09	-1.9342	-2.1237e-10
54113676	rs139587740	2.08381e-12	-1.86735	-2.1237e-10	9.88129e-12	-1.46822	-2.1237e-10	5.48162e-09	-1.93234	-2.1237e-10
54113725	rs77396201	3.23698e-12	-1.4269	-2.1237e-10	3.45348e-11	-0.216892	-2.1237e-10	9.41044e-09	-1.39192	-2.1237e-10
54114020	rs215029	5.05602e-13	-2.09619	-1.18736	1.6621e-12	-2.09498	-1.15579	1.49222e-09	-2.04899	-1.18448
54114285	rs74617905	9.05671e-12	-2.58224e-10	-0.398036	2.67862e-11	-2.58224e-10	-0.470973	2.56268e-08	-2.58224e-10	-0.390104
54114609	rs62099678	2.25816e-12	-0.52349	-1.2635	4.46135e-12	-0.996045	-1.26736	2.89124e-09	-1.31011	-1.26195
54114725	rs149733187	8.6988e-13	-1.69438	-1.04656	6.88871e-12	-0.829501	-0.999475	3.65621e-09	-1.29298	-1.04433
54114738	rs62099679	2.48195e-12	-0.426854	-1.26564	4.52107e-12	-0.982476	-1.26763	3.5381e-09	-1.10563	-1.26453
54114807	rs116876151	3.54768e-09	5.57251	-2.1237e-10	4.79487e-11	0.111272	-2.1237e-10	3.33053e-07	2.17456	-2.1237e-10
54114901	rs167309	9.6907e-13	-1.50776	-1.1252	2.76654e-12	-1.62437	-1.1169	3.26764e-09	-1.33409	-1.11559
54114937	rs117698380	8.82167e-13	-1.68141	-1.0455	7.05584e-12	-0.806698	-0.998306	3.72737e-09	-1.27478	-1.04327
54116256	rs36065288	2.1997e-12	-1.81322	-2.1237e-10	5.36549e-12	-2.07887	-2.1237e-10	5.04749e-09	-2.01485	-2.1237e-10
54116485	rs17612937	2.05056e-12	-0.618044	-1.26538	3.87082e-12	-1.13775	-1.26764	3.05794e-09	-1.2518	-1.2642
54116526	rs302042	3.53179e-12	-1.33974	-2.1237e-10	1.22876e-11	-1.25027	-2.1237e-10	4.14277e-08	0.0902057	-2.1237e-10
54117094	rs12456800	2.52514e-12	-0.408383	-1.26686	4.59165e-12	-0.967364	-1.26725	3.5832e-09	-1.09137	-1.26612
54117145	rs302043	9.51208e-13	-1.5179	-1.13367	2.60267e-12	-1.67671	-1.12561	3.07358e-09	-1.38656	-1.12434
54117519	rs11872473	2.52555e-12	-0.408383	-1.2667	4.59118e-12	-0.967364	-1.26736	3.58401e-09	-1.09137	-1.26589
54117640	rs79650549	9.27469e-12	-2.58224e-10	-0.374253	3.87822e-11	-2.58224e-10	-0.100899	2.62201e-08	-2.58224e-10	-0.367216
54118013	rs370297	1.26594e-12	-1.2722	-1.09353	3.97795e-12	-1.27448	-1.10362	4.15305e-09	-1.11993	-1.08997
54118014	rs428671	1.26594e-12	-1.2722	-1.09353	3.97795e-12	-1.27448	-1.10362	4.15305e-09	-1.11993	-1.08997
54118443	rs183451975	1.04644e-12	-2.02715	-0.528996	2.69411e-12	-2.05647	-0.711323	2.88245e-09	-2.03425	-0.540851
54118496	rs117413888	7.20328e-12	-2.58224e-10	-0.627006	2.63372e-11	-2.58224e-10	-0.487877	1.99603e-08	-2.58224e-10	-0.640001
54118551	rs302044	6.18722e-13	-1.98982	-1.09182	1.93699e-12	-2.05136	-1.04636	1.55848e-09	-2.10245	-1.08758
54118653	rs141159619	3.86597e-12	-2.58224e-10	-1.24933	1.24805e-11	-2.58224e-10	-1.23469	1.08495e-08	-2.58224e-10	-1.24962
54118779	rs75386650	8.9478e-13	-1.67719	-1.03553	7.18663e-12	-0.799301	-0.987336	3.78725e-09	-1.26886	-1.03325
54119201	rs79995302	4.5086e-12	-2.58224e-10	-1.09555	1.43547e-11	-2.58224e-10	-1.09478	1.27342e-08	-2.58224e-10	-1.08945
54119561	rs17540958	1.0747e-11	0.922592	-1.14951	3.75643e-11	1.03409	-1.16689	1.7542e-08	0.370512	-1.13966
54119666	rs302045	1.15423e-12	-1.3665	-1.09161	3.6272e-12	-1.36864	-1.10176	3.7545e-09	-1.22275	-1.08804
54120077	rs17613184	1.14961e-12	-1.31058	-1.15154	1.3417e-11	0.00643163	-1.16877	3.63429e-09	-1.20156	-1.14177
54120143	rs146824002	1.32728e-12	-1.59064	-0.727764	1.16174e-11	-0.650898	-0.655456	5.81312e-09	-1.14935	-0.724281
54121629	rs17749733	1.21736e-11	1.05878	-1.16106	4.26942e-11	1.17274	-1.17753	1.96063e-08	0.493797	-1.15169
54121703	rs145841573	1.65278e-12	-2.09909	-2.1237e-10	5.30866e-12	-2.08952	-2.1237e-10	4.9275e-09	-2.03891	-2.1237e-10
54122027	rs471324	4.83859e-13	-2.10321	-1.22429	1.61277e-12	-2.08227	-1.19864	1.45309e-09	-2.03756	-1.22249
54122186	rs144462657	9.02106e-13	-1.65489	-1.04967	7.35552e-12	-0.760508	-1.0029	3.8517e-09	-1.23777	-1.04746
54122204	rs78215133	5.04649e-13	-2.06535	-1.22008	2.02273e-12	-1.80948	-1.24493	1.3992e-09	-2.06815	-1.2297
54122357	rs365347	1.16027e-12	-1.38146	-1.07143	3.64415e-12	-1.38359	-1.08215	3.76959e-09	-1.23912	-1.06766
54122787	rs55972818	2.66757e-12	-0.35336	-1.26701	5.40101e-12	-0.805138	-1.26714	4.11154e-09	-0.953616	-1.26633
54123054	rs56321188	1.12969e-11	0.990302	-1.16732	3.95911e-11	1.10303	-1.18328	1.83072e-08	0.431771	-1.15822
54123174	rs80202476	8.90134e-13	-1.66825	-1.04967	7.18689e-12	-0.783701	-1.0029	3.78072e-09	-1.25637	-1.04746
54123302	rs75485832	9.02106e-13	-1.65489	-1.04967	7.35552e-12	-0.760508	-1.0029	3.8517e-09	-1.23777	-1.04746
54123365	rs421544	2.07326e-12	-0.996396	-0.876022	8.9392e-12	-0.724345	-0.844068	9.42928e-09	-0.530654	-0.85927
54123619	rs149140966	9.07226e-13	-1.65489	-1.04401	7.40152e-12	-0.760508	-0.996667	3.87367e-09	-1.23777	-1.04177
54123779	rs115235529	9.01182e-13	-1.67294	-1.03265	7.17469e-12	-0.791883	-0.996417	3.8164e-09	-1.26292	-1.03151
54123941	rs114369833	8.96655e-13	-1.66825	-1.04237	7.24488e-12	-0.783701	-0.994863	3.80855e-09	-1.25637	-1.04012
54124073	rs8089668	4.90129e-13	-2.07863	-1.236	1.85067e-12	-1.88788	-1.25544	1.33908e-09	-2.09802	-1.24375
54124141	rs75772575	9.16677e-13	-1.64617	-1.04237	7.52744e-12	-0.745441	-0.994863	3.92731e-09	-1.22567	-1.04012
54124808	rs62099682	1.03803e-11	0.899422	-1.16106	3.63001e-11	1.01049	-1.17753	1.6973e-08	0.349567	-1.15169
54124996	rs74610886	1.68048e-12	-2.08246	-2.1237e-10	5.82089e-12	-1.99741	-2.1237e-10	4.96866e-09	-2.03059	-2.1237e-10
54125235	rs140241204	1.8086e-12	-2.00899	-2.1237e-10	5.7699e-12	-2.0062	-2.1237e-10	5.06248e-09	-2.01189	-2.1237e-10
54125466	rs117366517	3.93762e-12	-2.58224e-10	-1.23096	1.2778e-11	-2.58224e-10	-1.21113	1.10493e-08	-2.58224e-10	-1.23138
54126192	rs118033520	9.51786e-13	-1.6186	-1.03236	7.9788e-12	-0.698219	-0.983852	4.12087e-09	-1.18762	-1.03006
54126536	rs75815626	5.60761e-13	-2.06296	-1.11704	2.31078e-12	-1.84534	-1.07593	1.55013e-09	-2.08973	-1.10567
54126728	rs117063560	9.44783e-13	-1.6349	-1.02344	7.83591e-12	-0.726078	-0.974064	4.06561e-09	-1.21009	-1.02109
54127182	rs117375410	3.79648e-12	-2.58224e-10	-1.26747	1.22192e-11	-2.58224e-10	-1.25585	1.06622e-08	-2.58224e-10	-1.26704
54127382	rs62099684	2.0367e-10	2.71496	-2.1237e-10	1.90789e-11	-0.810277	-2.1237e-10	8.88344e-08	0.85303	-2.1237e-10
54128123	rs370636	2.70698e-12	-1.60571	-2.1237e-10	8.76103e-12	-1.58855	-2.1237e-10	9.30504e-09	-1.40319	-2.1237e-10
54128139	rs75559493	9.71276e-13	-1.54376	-1.08692	8.02644e-12	-0.603616	-1.0725	4.7209e-09	-0.99628	-1.08547
54128303	rs13381282	9.88792e-13	-1.36578	-1.24704	2.11652e-12	-1.75217	-1.25691	2.23561e-09	-1.58454	-1.24468
54128364	rs1506650	3.6243e-12	-0.222647	-1.09123	9.64472e-12	-0.372559	-1.11989	1.02436e-08	-0.224501	-1.08259
54128477	rs140786331	3.84486e-11	1.04778	-2.1237e-10	6.9496e-11	0.48241	-2.1237e-10	4.40737e-08	0.152119	-2.1237e-10
54128507	rs117622789	9.83397e-13	-1.52332	-1.09496	8.22955e-12	-0.57027	-1.08086	4.81918e-09	-0.967605	-1.09354
54128692	rs74793010	9.88247e-13	-1.5184	-1.09496	8.29558e-12	-0.562279	-1.08086	4.85245e-09	-0.960725	-1.09354
54128711	rs117479094	1.03189e-12	-1.5184	-1.05175	8.67609e-12	-0.562279	-1.03601	5.06759e-09	-0.960725	-1.05015
54128976	rs72941418	1.55232e-12	-0.894663	-1.26713	3.54046e-12	-1.22726	-1.26734	2.64082e-09	-1.39595	-1.26671
54129063	rs374277	1.12814e-12	-1.45914	-1.02183	3.61264e-12	-1.45607	-1.01835	3.66302e-09	-1.31574	-1.01972
54129154	rs118072633	9.87077e-13	-1.52332	-1.09122	8.26158e-12	-0.57027	-1.07697	4.83729e-09	-0.967605	-1.08979
54129252	rs77827765	9.97381e-13	-1.50801	-1.09616	8.42603e-12	-0.545431	-1.0821	4.91748e-09	-0.946212	-1.09474
54129787	rs140851216	9.8105e-13	-1.52332	-1.09735	8.20913e-12	-0.57027	-1.08334	4.80763e-09	-0.967605	-1.09593
54130372	rs74475317	2.50167e-12	-1.68458	-2.1237e-10	1.01455e-11	-1.44182	-2.1237e-10	6.64931e-09	-1.73923	-2.1237e-10
54130804	rs302049	1.23129e-12	-1.40757	-0.985906	3.72436e-12	-1.46178	-0.982183	3.87263e-09	-1.29617	-0.983643
54130810	rs117891155	1.00356e-12	-1.50303	-1.09496	8.50475e-12	-0.537378	-1.08086	4.95769e-09	-0.939269	-1.09354
54131304	rs1506644	1.04788e-12	-1.50303	-1.05175	8.89485e-12	-0.537378	-1.03601	5.1775e-09	-0.939269	-1.05015
54131392	rs1506645	1.00739e-12	-1.49802	-1.09616	8.56302e-12	-0.529304	-1.0821	4.98633e-09	-0.932307	-1.09474
54132482	rs77393877	1.00739e-12	-1.49802	-1.09616	8.56302e-12	-0.529304	-1.0821	4.98633e-09	-0.932307	-1.09474
54132574	rs117326440	1.00993e-12	-1.49802	-1.09364	8.58547e-12	-0.529304	-1.07948	4.99895e-09	-0.932307	-1.09221
54133682	rs117037191	1.01115e-12	-1.49802	-1.09243	8.59624e-12	-0.529304	-1.07823	5.005e-09	-0.932307	-1.091
54133781	rs139706447	1.0011e-12	-1.50801	-1.09243	8.45872e-12	-0.545431	-1.07823	4.93589e-09	-0.946212	-1.091
54133864	rs1506646	6.95366e-12	0.505709	-1.16798	2.63601e-11	0.702199	-1.18921	1.34112e-08	0.123807	-1.16146
54133963	rs143233961	3.17936e-12	-1.44486	-2.1237e-10	1.39831e-11	-1.12101	-2.1237e-10	1.15915e-08	-1.18347	-2.1237e-10
54134488	rs11875674	1.60105e-12	-0.864798	-1.26608	3.63064e-12	-1.20181	-1.26764	2.70552e-09	-1.37306	-1.26539
54134733	rs149124146	7.70923e-13	-1.65958	-1.20213	1.66513e-12	-2.0415	-1.20745	1.42473e-09	-2.07975	-1.20001
54135448	rs62099685	1.54869e-12	-0.897644	-1.26649	3.53055e-12	-1.2298	-1.26761	2.63696e-09	-1.39823	-1.26589
54135541	rs302050	1.17753e-12	-1.4088	-1.02932	3.77102e-12	-1.40562	-1.0259	3.84326e-09	-1.26019	-1.02724
54135772	rs72941429	9.58017e-13	-1.47963	-1.1648	1.21405e-11	-0.0759336	-1.18638	3.3699e-09	-1.26068	-1.15818
54136064	rs302051	1.11689e-12	-1.44703	-1.04396	3.57615e-12	-1.44394	-1.04064	3.63076e-09	-1.30236	-1.04194
54136314	rs1506647	1.03688e-12	-1.47168	-1.09364	8.95647e-12	-0.487	-1.07948	5.18492e-09	-0.89578	-1.09221
54136409	rs17541250	2.26764e-12	-1.7828	-2.1237e-10	7.3402e-12	-1.76549	-2.1237e-10	6.95553e-09	-1.69421	-2.1237e-10
54136931	rs12963520	2.65529e-09	5.28277	-2.1237e-10	4.10911e-11	-0.0430666	-2.1237e-10	2.68461e-07	1.95896	-2.1237e-10
54138180	rs302053	5.25242e-13	-2.03466	-1.21078	1.68179e-12	-2.04219	-1.19681	1.43061e-09	-2.06272	-1.21292
54138791	rs302054	5.35393e-13	-2.00889	-1.21741	1.72654e-12	-2.01011	-1.20262	1.46294e-09	-2.03356	-1.21973
54138986	rs111407873	1.64651e-12	-2.10288	-2.1237e-10	5.27312e-12	-2.09624	-2.1237e-10	4.62019e-09	-2.10331	-2.1237e-10
54139165	rs55990884	1.66241e-12	-2.09327	-2.1237e-10	5.82319e-12	-1.99701	-2.1237e-10	4.76945e-09	-2.07151	-2.1237e-10
54139472	rs117204645	2.89168e-11	-2.58224e-10	0.762881	6.6826e-11	-2.58224e-10	0.443232	8.31907e-08	-2.58224e-10	0.787391
54139865	rs17090186	4.97337e-10	3.60773	-2.1237e-10	3.49519e-11	-0.204886	-2.1237e-10	1.22223e-07	1.1721	-2.1237e-10
54140645	rs430233	1.74742e-12	-0.958104	-1.0853	6.73514e-12	-0.753228	-1.09829	4.65794e-09	-1.01023	-1.08494
54141042	rs17613639	8.8595e-12	0.721109	-1.14116	3.31331e-11	0.925415	-1.18374	1.66741e-08	0.314244	-1.13413
54141080	rs427414	1.20639e-12	-1.38926	-1.02465	3.73357e-12	-1.40181	-1.03969	3.92123e-09	-1.2431	-1.02424
54141791	rs2068741	8.47932e-12	0.679022	-1.14293	3.17082e-11	0.881827	-1.18411	1.60009e-08	0.275318	-1.13642
54142265	rs17541550	8.71007e-12	0.721109	-1.15817	3.27134e-11	0.925415	-1.19649	1.63778e-08	0.314244	-1.15206
54142350	rs143011507	1.68665e-12	-2.0788	-2.1237e-10	5.70664e-12	-2.01723	-2.1237e-10	6.79408e-09	-1.71769	-2.1237e-10
54143356	rs8098408	1.67525e-12	-0.990268	-1.09531	6.44142e-12	-0.78817	-1.10794	4.46884e-09	-1.04165	-1.09497
54144657	rs12185312	1.26234e-12	-1.32505	-1.04353	3.90693e-12	-1.33814	-1.05796	4.12827e-09	-1.17275	-1.04313
54144903	rs1848074	1.7447e-12	-0.940221	-1.10474	6.73982e-12	-0.733817	-1.11701	4.64869e-09	-0.992758	-1.1044
54145565	rs952171	8.9855e-12	0.763521	-1.16945	3.38745e-11	0.969329	-1.20552	1.6837e-08	0.353494	-1.16366
54145670	rs4128146	1.71912e-12	-0.958104	-1.10163	6.63008e-12	-0.753228	-1.11402	4.58242e-09	-1.01023	-1.10129
54145853	rs145694686	1.99855e-12	-1.90912	-2.1237e-10	5.79256e-12	-2.00229	-2.1237e-10	5.18481e-09	-1.98801	-2.1237e-10
54146115	rs17541626	8.73771e-12	0.721109	-1.155	3.27972e-11	0.925415	-1.19393	1.64312e-08	0.314244	-1.14881
54146721	rs1112655	2.91325e-11	2.03416	-1.26384	3.69118e-11	1.11467	-1.26499	2.32972e-08	0.778381	-1.26379
54147266	rs9945702	1.978e-12	-0.651929	-1.26753	5.2625e-12	-0.831377	-1.26688	4.31683e-09	-0.903825	-1.2674
54147283	rs62099686	1.82778e-12	-0.736735	-1.26171	3.86319e-12	-1.13995	-1.26741	2.8775e-09	-1.31619	-1.26064
54147746	rs142731021	1.0633e-11	-2.58224e-10	-0.237581	2.75043e-11	-2.58224e-10	-0.444518	3.01537e-08	-2.58224e-10	-0.227437
54148154	rs55769021	1.81459e-12	-0.746852	-1.25883	3.73063e-12	-1.17566	-1.26662	2.87049e-09	-1.32172	-1.25754
54148188	rs17613844	8.59895e-12	0.721109	-1.17101	3.2379e-11	0.925415	-1.20676	1.61629e-08	0.314244	-1.16527
54148285	rs117577771	9.60429e-13	-1.51372	-1.1282	8.047e-12	-0.554681	-1.11888	4.7258e-09	-0.954181	-1.12653
54148755	rs62099688	8.92624e-12	0.763521	-1.17607	3.38057e-11	0.969329	-1.20756	1.67293e-08	0.353494	-1.17008
54149314	rs72627237	4.50758e-12	-2.58224e-10	-1.09578	1.55067e-11	-2.58224e-10	-1.01759	1.2742e-08	-2.58224e-10	-1.08884
54149736	rs7229274	1.58587e-12	-1.02198	-1.11843	6.0798e-12	-0.822661	-1.13123	4.23486e-09	-1.07262	-1.11778
54149917	rs150486286	1.80118e-12	-2.0131	-2.1237e-10	5.92992e-12	-1.97885	-2.1237e-10	4.62176e-09	-2.10297	-2.1237e-10
54149945	rs7235372	1.20193e-12	-1.35072	-1.06689	3.7191e-12	-1.3636	-1.08177	3.92263e-09	-1.20085	-1.06613
54150885	rs1354763	1.6203e-12	-1.02198	-1.09695	6.20618e-12	-0.822661	-1.11065	4.32702e-09	-1.07262	-1.09625
54151435	rs117628388	9.65362e-13	-1.48295	-1.15384	8.23499e-12	-0.505059	-1.14541	4.8068e-09	-0.911382	-1.15233
54151623	rs78158619	9.56733e-13	-1.47741	-1.16836	8.18424e-12	-0.496176	-1.16047	4.77353e-09	-0.90371	-1.16695
54152121	rs8083538	1.31884e-12	-1.28303	-1.04176	4.07477e-12	-1.29647	-1.05757	4.33156e-09	-1.12686	-1.04096
54152875	rs28720821	9.08663e-13	-1.52348	-1.17384	7.55463e-12	-0.570527	-1.16617	4.45243e-09	-0.967826	-1.17247
54152893	rs112319051	8.68883e-12	0.743391	-1.18289	3.28263e-11	0.948487	-1.21612	1.62989e-08	0.334862	-1.17751
54152915	rs4801027	1.84993e-12	-0.876997	-1.1094	6.94606e-12	-0.698102	-1.12258	4.71355e-09	-0.974575	-1.10873
54153057	rs117570518	9.49432e-13	-1.48048	-1.17295	8.1053e-12	-0.501094	-1.16525	4.73136e-09	-0.907958	-1.17157
54153704	rs72941449	1.6512e-12	-2.10004	-2.1237e-10	5.2385e-12	-2.10282	-2.1237e-10	4.86493e-09	-2.05169	-2.1237e-10
54153885	rs79886655	9.9166e-13	-1.4156	-1.19432	8.7876e-12	-0.397996	-1.18752	5.06295e-09	-0.818688	-1.19311
54154312	rs117373383	9.55218e-13	-1.46992	-1.17744	8.20518e-12	-0.484178	-1.16992	4.77937e-09	-0.893341	-1.17609
54154335	rs118136798	9.5439e-13	-1.46992	-1.17831	8.19777e-12	-0.484178	-1.17082	4.7752e-09	-0.893341	-1.17697
54155111	rs80129268	4.61216e-12	-2.58224e-10	-1.07285	1.34678e-11	-2.58224e-10	-1.15856	1.29678e-08	-2.58224e-10	-1.07128
54155239	rs1857918	8.62843e-12	0.743391	-1.18987	3.26493e-11	0.948487	-1.22152	1.6182e-08	0.334862	-1.18471
54155300	rs76729087	4.02611e-12	-2.58224e-10	-1.20874	1.25177e-11	-2.58224e-10	-1.23172	1.13186e-08	-2.58224e-10	-1.2073
54155330	rs1857919	5.36625e-13	-2.0859	-1.1381	1.91168e-12	-2.01901	-1.09187	1.72925e-09	-1.95127	-1.13479
54155419	rs139243467	2.15263e-12	-1.83485	-2.1237e-10	5.3335e-12	-2.08485	-2.1237e-10	4.98849e-09	-2.02661	-2.1237e-10
54156244	rs8084220	1.6907e-12	-0.960948	-1.11545	6.31175e-12	-0.788072	-1.12837	4.32278e-09	-1.05506	-1.11479
54156649	rs117774229	3.13568e-12	-0.873414	-0.585281	2.15833e-11	-0.123754	-0.563187	9.30042e-09	-0.82902	-0.574665
54156958	rs6566776	1.76236e-12	-0.928376	-1.10651	6.59958e-12	-0.753139	-1.11871	4.49841e-09	-1.02384	-1.10618
54157088	rs9947360	1.81051e-12	-0.895352	-1.11258	6.79751e-12	-0.717755	-1.12455	4.61499e-09	-0.992182	-1.11225
54158584	rs1893568	5.40751e-13	-2.0791	-1.13723	1.94112e-12	-2.00473	-1.09086	1.76392e-09	-1.93229	-1.13391
54159134	rs80003119	4.01801e-12	-2.58224e-10	-1.21076	1.24981e-11	-2.58224e-10	-1.23328	1.12955e-08	-2.58224e-10	-1.20934
54159499	rs114134959	2.93614e-12	-1.52445	-2.1237e-10	1.59041e-11	-0.992284	-2.1237e-10	5.13691e-09	-1.99729	-2.1237e-10
54159569	rs150044156	3.84339e-12	-2.58224e-10	-1.25519	1.22758e-11	-2.58224e-10	-1.25123	1.07757e-08	-2.58224e-10	-1.25645
54159809	rs56029552	4.82932e-12	-1.02684	-2.1237e-10	3.70976e-11	-0.145308	-2.1237e-10	1.34123e-08	-1.03757	-2.1237e-10
54160057	rs145348336	8.04194e-12	-0.516871	-2.1237e-10	8.85619e-11	0.724842	-2.1237e-10	5.62287e-08	0.395683	-2.1237e-10
54160387	rs78177028	2.46708e-12	-1.6985	-2.1237e-10	1.11148e-11	-1.35058	-2.1237e-10	6.81415e-09	-1.71474	-2.1237e-10
54160649	rs4801028	5.07327e-12	-0.0365509	-0.941005	2.86783e-11	0.548554	-0.951272	1.2883e-08	-0.13855	-0.939287
54161354	rs9319890	2.89285e-12	-1.5393	-2.1237e-10	1.55796e-11	-1.0129	-2.1237e-10	5.10464e-09	-2.00359	-2.1237e-10
54161723	rs8084464	5.31485e-13	-2.09868	-1.13494	1.91294e-12	-2.00138	-1.10884	1.59179e-09	-2.03024	-1.13864
54162135	rs17090195	4.68459e-13	-2.10293	-1.25691	1.71901e-12	-1.95078	-1.26633	1.3142e-09	-2.09932	-1.2612
54162622	rs143891732	7.01543e-13	-1.75382	-1.20219	1.62234e-12	-2.07315	-1.20184	1.39824e-09	-2.09714	-1.20139
54162699	rs28712169	5.65296e-12	0.101258	-0.970621	3.25511e-11	0.70436	-0.980407	1.43053e-08	-0.00412906	-0.968982
54162752	rs56017575	9.12207e-12	0.802579	-1.19342	3.46178e-11	1.00976	-1.22425	1.70308e-08	0.389661	-1.18838
54163188	rs11876993	9.88512e-12	0.888214	-1.19873	3.76733e-11	1.09837	-1.22828	1.83367e-08	0.469025	-1.19386
54163317	rs7237217	5.30443e-12	0.0540919	-0.98709	3.03671e-11	0.651099	-0.9966	1.34382e-08	-0.0501475	-0.985498
54163441	rs7237538	3.09786e-12	-0.565301	-0.905528	1.29332e-11	-0.28272	-0.916342	1.09178e-08	-0.339627	-0.903719
54163803	rs1506651	4.88553e-12	-0.0365509	-0.978713	2.76341e-11	0.548554	-0.988364	1.2405e-08	-0.13855	-0.977096
54163976	rs140684984	7.00562e-13	-1.75504	-1.20238	1.62147e-12	-2.07351	-1.20202	1.39776e-09	-2.0973	-1.20157
54164447	rs6566783	5.34555e-12	0.0764894	-1.00177	3.06992e-11	0.676399	-1.01102	1.35344e-08	-0.0282964	-1.00022
54164713	rs6566784	5.11196e-12	0.0318079	-1.00177	2.91878e-11	0.625913	-1.01102	1.29571e-08	-0.0718851	-1.00022
54165000	rs1943084	5.36617e-12	0.0764894	-0.997917	3.08155e-11	0.676399	-1.00724	1.35867e-08	-0.0282964	-0.996355
54165118	rs1943085	5.22716e-12	0.0540919	-1.00177	2.99323e-11	0.651099	-1.01102	1.32418e-08	-0.0501475	-1.00022
54165345	rs17541925	2.89978e-12	-1.53691	-2.1237e-10	1.43655e-11	-1.09403	-2.1237e-10	7.92605e-09	-1.56359	-2.1237e-10
54165489	rs10469202	3.16262e-12	-1.45014	-2.1237e-10	1.76132e-11	-0.890208	-2.1237e-10	5.30968e-09	-1.96421	-2.1237e-10
54165567	rs28735462	3.25935e-12	-0.506117	-0.913898	1.36795e-11	-0.218378	-0.924586	1.15345e-08	-0.276289	-0.91211
54166449	rs62099706	9.32705e-12	0.845237	-1.21386	3.56331e-11	1.05391	-1.23949	1.73462e-08	0.429184	-1.20955
54166564	rs59074505	1.14832e-12	-1.32289	-1.14035	5.21812e-12	-0.909997	-1.19673	3.78504e-09	-1.15819	-1.14449
54166897	rs143608480	1.70597e-12	-2.06741	-2.1237e-10	5.69656e-12	-2.019	-2.1237e-10	4.73358e-09	-2.07906	-2.1237e-10
54166955	rs10469122	3.13352e-12	-1.45939	-2.1237e-10	1.73925e-11	-0.902818	-2.1237e-10	5.28718e-09	-1.96846	-2.1237e-10
54167211	rs9965115	5.45871e-12	0.101258	-1.00559	3.14514e-11	0.70436	-1.01477	1.38124e-08	-0.00412906	-1.00405
54167405	rs11661448	3.49065e-12	-0.437554	-0.913898	1.47363e-11	-0.143957	-0.924586	1.24115e-08	-0.203009	-0.91211
54167421	rs190741733	4.33104e-12	-2.58224e-10	-1.13573	1.39087e-11	-2.58224e-10	-1.12634	1.20735e-08	-2.58224e-10	-1.14273
54167429	rs9952773	3.47533e-12	-0.437554	-0.918299	1.46726e-11	-0.143957	-0.92892	1.23569e-08	-0.203009	-0.916522
54167650	rs55875648	4.46178e-12	-1.10599	-2.1237e-10	3.33236e-11	-0.252592	-2.1237e-10	1.23966e-08	-1.11632	-2.1237e-10
54168409	rs62099707	5.1519e-10	3.64299	-2.1237e-10	1.42812e-11	-1.09992	-2.1237e-10	9.09119e-08	0.876147	-2.1237e-10
54168851	rs116534082	4.88102e-13	-2.07101	-1.24776	1.81623e-12	-1.89987	-1.26222	1.31995e-09	-2.10236	-1.25379
54169737	rs4800948	3.68528e-12	-0.356871	-0.940322	1.56697e-11	-0.0565326	-0.9506	1.3174e-08	-0.116898	-0.938602
54169930	rs9957480	5.62496e-12	0.146642	-1.02097	3.26069e-11	0.755548	-1.02988	1.42169e-08	0.0401633	-1.01948
54170044	rs117673283	2.33698e-12	-1.75268	-2.1237e-10	5.47172e-12	-2.05927	-2.1237e-10	5.22578e-09	-1.98014	-2.1237e-10
54170121	rs4801029	5.45824e-12	0.123893	-1.02831	3.15531e-11	0.729897	-1.03708	1.38027e-08	0.0179604	-1.02684
54170262	rs4801030	5.30327e-12	0.101258	-1.03448	3.05719e-11	0.70436	-1.04314	1.34179e-08	-0.00412906	-1.03302
54170318	rs12456814	1.18015e-11	1.1286	-1.26191	3.01747e-11	0.915652	-1.26751	1.6956e-08	0.457333	-1.26045
54170517	rs79114595	1.86417e-12	-1.97873	-2.1237e-10	5.92922e-12	-1.97897	-2.1237e-10	4.9991e-09	-2.02449	-2.1237e-10
54170521	rs149949929	3.80409e-12	-2.58224e-10	-1.26546	1.20986e-11	-2.58224e-10	-1.26577	1.06886e-08	-2.58224e-10	-1.26457
54170606	rs72941474	1.41432e-10	2.35027	-2.1237e-10	1.64553e-11	-0.958214	-2.1237e-10	6.96839e-08	0.610225	-2.1237e-10
54170685	rs60460447	3.79584e-12	-2.58224e-10	-1.26764	1.22059e-11	-2.58224e-10	-1.25694	1.06561e-08	-2.58224e-10	-1.26761
54170865	rs116016314	2.89285e-12	-1.5393	-2.1237e-10	1.55796e-11	-1.0129	-2.1237e-10	5.10464e-09	-2.00359	-2.1237e-10
54171006	rs116353895	2.23263e-12	-1.79836	-2.1237e-10	1.10585e-11	-1.35566	-2.1237e-10	4.63233e-09	-2.10068	-2.1237e-10
54171139	rs10503008	4.94504e-12	0.0526224	-1.05578	3.89808e-11	0.968241	-1.06403	1.45589e-08	0.0988504	-1.05439
54171273	rs11663804	4.65689e-12	0.00600564	-1.0692	3.63875e-11	0.912549	-1.07718	1.3703e-08	0.0517338	-1.06786
54171881	rs118019726	3.88742e-12	-0.871979	-0.371816	2.68536e-11	-0.121934	-0.346527	1.15482e-08	-0.827559	-0.359658
54172642	rs1943086	3.21988e-12	-1.4322	-2.1237e-10	1.04956e-11	-1.40791	-2.1237e-10	3.7405e-08	-0.0119396	-2.1237e-10
54174444	rs7231853	3.25465e-12	-1.42146	-2.1237e-10	1.83134e-11	-0.851228	-2.1237e-10	5.38133e-09	-1.95081	-2.1237e-10
54175216	rs111375778	1.64784e-12	-2.10208	-2.1237e-10	5.69359e-12	-2.01952	-2.1237e-10	4.62393e-09	-2.1025	-2.1237e-10
54175363	rs80296221	4.09145e-12	-2.58224e-10	-1.19264	1.35936e-11	-2.58224e-10	-1.14926	1.14417e-08	-2.58224e-10	-1.19648
54175746	rs950698	3.53841e-12	-0.356871	-0.980994	1.50551e-11	-0.0565326	-0.990607	1.26475e-08	-0.116898	-0.979384
54175972	rs116433974	2.97272e-12	-1.51206	-2.1237e-10	1.61789e-11	-0.975154	-2.1237e-10	5.16439e-09	-1.99196	-2.1237e-10
54176641	rs114532963	2.72744e-12	-1.59818	-2.1237e-10	1.43458e-11	-1.0954	-2.1237e-10	4.9845e-09	-2.02741	-2.1237e-10
54176986	rs4260144	3.03875e-12	-1.49009	-2.1237e-10	1.04772e-11	-1.40966	-2.1237e-10	3.19248e-08	-0.17036	-2.1237e-10
54177033	rs17090214	1.17363e-12	-1.29618	-1.14526	3.66266e-12	-1.30952	-1.15115	3.84742e-09	-1.14121	-1.14513
54177387	rs7232935	4.87658e-12	0.0318079	-1.04891	2.7868e-11	0.625913	-1.05729	1.23587e-08	-0.0718851	-1.0475
54177958	rs906162	3.03768e-12	-0.497313	-0.993134	1.27752e-11	-0.208814	-1.00254	1.07544e-08	-0.266873	-0.991558
54178056	rs62099708	5.67567e-12	0.370346	-1.2357	2.68875e-11	0.787311	-1.25451	1.14681e-08	0.038187	-1.23236
54178080	rs72941485	7.96871e-13	-1.589	-1.23961	9.76129e-12	-0.223466	-1.25697	2.68871e-09	-1.40821	-1.23648
54178231	rs906161	3.05071e-12	-0.497313	-0.988856	1.2829e-11	-0.208814	-0.998335	1.08006e-08	-0.266873	-0.987268
54178543	rs115552396	2.93537e-12	-1.52471	-2.1237e-10	1.58983e-11	-0.99265	-2.1237e-10	5.13632e-09	-1.99741	-2.1237e-10
54178664	rs72941487	1.99281e-12	-1.91199	-2.1237e-10	5.59209e-12	-2.03751	-2.1237e-10	5.5444e-09	-1.92096	-2.1237e-10
54179107	rs149456010	5.2164e-13	-2.06782	-1.1845	1.90095e-12	-1.89197	-1.22454	1.39611e-09	-2.10175	-1.1983
54179109	rs906160	1.06711e-12	-1.32521	-1.21138	4.67551e-12	-0.978588	-1.23793	4.29758e-09	-0.960927	-1.21477
54179145	rs117185178	2.93431e-12	-1.52507	-2.1237e-10	1.58903e-11	-0.993149	-2.1237e-10	5.13553e-09	-1.99756	-2.1237e-10
54179240	rs906159	4.89194e-12	0.0540919	-1.06804	2.80477e-11	0.651099	-1.07605	1.23901e-08	-0.0501475	-1.0667
54180366	rs529009321	3.87578e-12	-2.58224e-10	-1.2468	1.23777e-11	-2.58224e-10	-1.24296	1.09362e-08	-2.58224e-10	-1.24167
54181005	rs148451948	4.04197e-12	-2.58224e-10	-1.20481	1.28753e-11	-2.58224e-10	-1.20355	1.13088e-08	-2.58224e-10	-1.20816
54181109	rs8092011	4.65939e-12	0.011917	-1.07457	2.65712e-11	0.603418	-1.08245	1.18131e-08	-0.0912857	-1.07325
54181212	rs145876453	3.94972e-12	-2.58224e-10	-1.2279	1.25691e-11	-2.58224e-10	-1.22762	1.10948e-08	-2.58224e-10	-1.22727
54181219	rs8094003	3.09885e-12	-0.478153	-0.992356	1.29631e-11	-0.188009	-1.00875	1.09905e-08	-0.246389	-0.99032
54181804	rs77635650	3.7038e-12	-1.29218	-2.1237e-10	2.17762e-11	-0.67804	-2.1237e-10	5.73752e-09	-1.88672	-2.1237e-10
54181838	rs1354764	3.19087e-12	-0.437554	-1.00369	1.34905e-11	-0.143957	-1.01291	1.13428e-08	-0.203009	-1.00215
54182172	rs7231005	4.82211e-12	0.0581015	-1.08643	2.76723e-11	0.65563	-1.09406	1.22112e-08	-0.0462359	-1.08515
54183960	rs144979261	3.90333e-12	-2.58224e-10	-1.23971	1.26787e-11	-2.58224e-10	-1.21893	1.09368e-08	-2.58224e-10	-1.24161
54184798	rs9966035	2.54696e-12	-0.641408	-1.02523	9.9845e-12	-0.4248	-1.03303	9.0601e-09	-0.407176	-1.02269
54184926	rs9951801	2.96009e-12	-0.473489	-1.04283	1.21902e-11	-0.214274	-1.04395	1.05781e-08	-0.234168	-1.0408
54185283	rs9945716	3.15611e-12	-1.4522	-2.1237e-10	1.75639e-11	-0.893014	-2.1237e-10	5.30465e-09	-1.96516	-2.1237e-10
54185625	rs74932662	7.67536e-13	-1.7753	-1.09082	1.79445e-12	-2.09468	-1.07948	1.64349e-09	-2.05153	-1.08539
54185707	rs12605896	5.16462e-13	-2.095	-1.1673	1.68549e-12	-2.02486	-1.21194	1.45944e-09	-2.07315	-1.18254
54186759	rs1506649	9.50069e-13	-1.44949	-1.20327	2.66751e-12	-1.57993	-1.19779	2.02528e-09	-1.71739	-1.21065
54187180	rs72941498	1.81112e-12	-2.0076	-2.1237e-10	6.37859e-12	-1.90591	-2.1237e-10	5.2232e-09	-1.98063	-2.1237e-10
54189420	rs78279275	1.69098e-12	-2.07623	-2.1237e-10	6.70493e-12	-1.85602	-2.1237e-10	4.62407e-09	-2.10247	-2.1237e-10
54189488	rs9950504	1.44273e-12	-1.06378	-1.17122	3.52044e-12	-1.40223	-1.09804	4.06907e-09	-1.06623	-1.16411
54189533	rs652437	4.76654e-13	-2.0918	-1.25071	1.47894e-12	-2.10096	-1.26657	1.32597e-09	-2.10234	-1.24927
54189611	rs635654	5.81503e-12	-0.0855969	-0.755498	1.79822e-11	-0.187338	-0.682139	1.09332e-08	-0.484399	-0.757537
54189987	rs75525104	3.88643e-12	-2.58224e-10	-1.24405	1.21311e-11	-2.58224e-10	-1.26309	1.08719e-08	-2.58224e-10	-1.24756
54190434	rs78710886	5.69037e-12	-2.58224e-10	-0.862766	2.08222e-11	-2.58224e-10	-0.722841	1.59961e-08	-2.58224e-10	-0.861398
54190548	rs11661727	1.52646e-12	-1.00905	-1.16954	3.43225e-12	-1.42982	-1.09582	4.07929e-09	-1.06545	-1.16237
54190934	rs619742	7.4569e-12	-0.00475177	-0.58765	2.40201e-11	-0.108537	-0.471431	1.39577e-08	-0.4119	-0.585809
54191033	rs17090219	7.49049e-13	-1.74956	-1.14093	4.14843e-12	-1.26334	-1.07278	1.9511e-09	-1.81134	-1.154
54191910	rs117746038	1.82778e-12	-1.99844	-2.1237e-10	5.24862e-12	-2.10089	-2.1237e-10	4.63872e-09	-2.09931	-2.1237e-10
54192037	rs8083814	1.13813e-12	-1.26799	-1.20416	2.98734e-12	-1.52163	-1.14285	3.3374e-09	-1.23019	-1.19837
54192720	rs589822	6.8782e-12	-0.045912	-0.627273	2.21058e-11	-0.148662	-0.514356	1.29284e-08	-0.448832	-0.625487
54192727	rs682446	6.61104e-12	-0.0868661	-0.625934	2.12718e-11	-0.188575	-0.512904	1.24792e-08	-0.485536	-0.624147
54195950	rs56320047	8.09303e-13	-1.67642	-1.13671	4.65906e-12	-1.15249	-1.06755	2.09418e-09	-1.74458	-1.15
54199002	rs117574690	3.83311e-12	-2.58224e-10	-1.25787	1.24921e-11	-2.58224e-10	-1.23377	1.07481e-08	-2.58224e-10	-1.25901
54199097	rs150128456	1.6463e-12	-2.10301	-2.1237e-10	6.17628e-12	-1.93814	-2.1237e-10	4.99165e-09	-2.02598	-2.1237e-10
54199835	rs665037	5.56304e-12	-0.103601	-0.781797	1.76569e-11	-0.204881	-0.682851	1.05169e-08	-0.500522	-0.780241
54200266	rs663220	4.75239e-13	-2.0928	-1.25268	1.58718e-12	-2.02999	-1.26691	1.34136e-09	-2.08641	-1.25365
54200581	rs117079782	1.90479e-12	-1.95717	-2.1237e-10	5.39016e-12	-2.07428	-2.1237e-10	5.5675e-09	-1.9168	-2.1237e-10
54200618	rs111776215	8.05279e-13	-1.68234	-1.13577	4.61649e-12	-1.16134	-1.06788	2.08545e-09	-1.75001	-1.14875
54200685	rs672089	4.85236e-12	-0.142331	-0.879745	1.52625e-11	-0.242613	-0.790846	9.2093e-09	-0.535176	-0.878354
54201090	rs62099715	6.85282e-13	-1.73199	-1.24747	3.63673e-12	-1.23639	-1.23139	1.80155e-09	-1.79536	-1.24973
54202802	rs182609340	1.72428e-12	-2.05673	-2.1237e-10	5.46681e-12	-2.06016	-2.1237e-10	4.7799e-09	-2.06932	-2.1237e-10
54203153	rs625628	6.60738e-13	-1.93445	-1.08149	2.25677e-12	-1.8425	-1.10243	1.68811e-09	-2.02196	-1.08818
54203593	rs117713468	7.23171e-12	-0.623066	-2.1237e-10	2.18083e-11	-0.676567	-2.1237e-10	2.58526e-08	-0.381334	-2.1237e-10
54205249	rs655519	5.62522e-12	-0.0624142	-0.811867	1.77827e-11	-0.164746	-0.715888	1.05884e-08	-0.463627	-0.81036
54205360	rs614585	6.7061e-13	-1.92576	-1.07535	2.29445e-12	-1.83173	-1.09664	1.70865e-09	-2.01589	-1.08215
54206344	rs17802368	1.52273e-12	-0.931398	-1.24964	3.33134e-12	-1.34329	-1.21219	4.01712e-09	-0.996686	-1.24649
54207400	rs118080901	2.4857e-12	-1.69099	-2.1237e-10	7.54976e-12	-1.73734	-2.1237e-10	5.88048e-09	-1.86211	-2.1237e-10
54207995	rs112619925	1.66911e-12	-2.08925	-2.1237e-10	7.37519e-12	-1.76074	-2.1237e-10	4.84915e-09	-2.05494	-2.1237e-10
54208060	rs117971256	4.66313e-12	-2.58224e-10	-1.06185	1.36375e-11	-2.58224e-10	-1.14603	1.29632e-08	-2.58224e-10	-1.07163
54208445	rs11873068	1.46552e-12	-0.97256	-1.24677	3.23897e-12	-1.37637	-1.20723	3.87164e-09	-1.03668	-1.24339
54209369	rs9952920	1.50546e-12	-0.945677	-1.24677	3.30965e-12	-1.35478	-1.20723	3.97408e-09	-1.01056	-1.24339
54209379	rs11151966	1.40554e-12	-1.01436	-1.24677	3.13248e-12	-1.4098	-1.20723	3.71767e-09	-1.07726	-1.24339
54210334	rs139719734	1.14218e-10	2.13656	-2.1237e-10	1.84206e-11	-0.845387	-2.1237e-10	3.24434e-08	-0.154246	-2.1237e-10
54210731	rs2156253	1.53836e-12	-0.917031	-1.25379	3.34498e-12	-1.33172	-1.21968	4.05521e-09	-0.982724	-1.25102
54211042	rs62099716	6.18965e-11	1.52392	-2.1237e-10	7.45808e-12	-1.74956	-2.1237e-10	2.2809e-08	-0.506589	-2.1237e-10
54211902	rs655980	6.9831e-13	-1.91886	-1.04178	2.38871e-12	-1.8232	-1.0649	1.77458e-09	-2.01103	-1.04915
54212059	rs658224	5.44279e-12	-0.0624142	-0.844836	1.71481e-11	-0.164746	-0.752225	1.02444e-08	-0.463627	-0.843384
54213600	rs683985	4.97126e-12	-0.0624142	-0.935453	1.55067e-11	-0.164746	-0.852844	9.35537e-09	-0.463627	-0.934167
54213678	rs76707485	6.00711e-12	-2.58224e-10	-0.808597	2.01848e-11	-2.58224e-10	-0.753929	1.66711e-08	-2.58224e-10	-0.820068
54214384	rs1640722	4.75023e-12	-0.103601	-0.939748	1.47292e-11	-0.204881	-0.864149	8.97212e-09	-0.500522	-0.939101
54214855	rs77392394	5.24331e-12	-2.58224e-10	-0.94459	1.93484e-11	-2.58224e-10	-0.796247	1.4766e-08	-2.58224e-10	-0.941416
54214958	rs564106	2.8382e-12	-0.664153	-0.894218	8.84441e-12	-0.765269	-0.813805	4.94463e-09	-1.14191	-0.893528
54215148	rs597419	3.62012e-12	-0.437761	-0.877273	1.12126e-11	-0.546679	-0.795143	6.0606e-09	-0.955368	-0.876567
54216340	rs146539189	5.58557e-10	3.72381	-2.1237e-10	5.21805e-10	2.49844	-2.1237e-10	3.67686e-07	2.27349	-2.1237e-10
54216469	rs620024	6.80957e-13	-1.91182	-1.07398	2.31921e-12	-1.81454	-1.10309	1.7247e-09	-2.00603	-1.08266
54217223	rs632907	2.59091e-12	-0.662891	-0.986643	8.02743e-12	-0.764051	-0.911943	4.50839e-09	-1.14088	-0.986922
54218356	rs76078693	3.9275e-12	-1.23354	-2.1237e-10	1.03711e-11	-1.41984	-2.1237e-10	1.46877e-08	-0.946732	-2.1237e-10
54219052	rs75581794	5.20807e-13	-2.09559	-1.15833	2.83253e-12	-1.56237	-1.15532	1.7103e-09	-1.91967	-1.1774
54219171	rs142859858	4.36223e-12	-2.58224e-10	-1.12856	1.33297e-11	-2.58224e-10	-1.16886	1.21315e-08	-2.58224e-10	-1.13794
54219672	rs681987	2.28616e-12	-0.645834	-1.12883	6.94299e-12	-0.747603	-1.07352	3.961e-09	-1.12693	-1.13032
54219776	rs140584184	1.65515e-12	-2.09765	-2.1237e-10	5.75891e-12	-2.00811	-2.1237e-10	4.72508e-09	-2.08086	-2.1237e-10
54219977	rs683366	2.38365e-12	-0.711776	-1.02113	7.33473e-12	-0.811174	-0.955065	4.18876e-09	-1.18077	-1.02057
54220522	rs11660950	9.35124e-13	-1.40376	-1.26486	2.2281e-12	-1.71625	-1.24146	2.2218e-09	-1.57218	-1.26324
54222015	rs9962816	1.03784e-12	-1.29676	-1.26764	2.38139e-12	-1.63568	-1.25549	2.42992e-09	-1.47846	-1.26742
54223566	rs535505	2.19615e-12	-0.678154	-1.13668	6.66763e-12	-0.778767	-1.08283	3.82772e-09	-1.15335	-1.13812
54225633	rs6566822	9.57409e-13	-1.37789	-1.26717	2.2277e-12	-1.69695	-1.26094	2.2627e-09	-1.54962	-1.26757
54226192	rs675306	2.36597e-12	-0.711776	-1.02858	7.27346e-12	-0.811174	-0.963453	4.15767e-09	-1.18077	-1.02802
54226555	rs62099717	4.46474e-10	3.49984	-2.1237e-10	1.0507e-11	-1.40682	-2.1237e-10	5.99316e-08	0.459459	-2.1237e-10
54226780	rs8099465	9.37497e-13	-1.39947	-1.26661	2.19039e-12	-1.71306	-1.26172	2.22108e-09	-1.56845	-1.2673
54227009	rs75694537	6.91643e-13	-2.06016	-0.910064	2.20768e-12	-2.07015	-0.896765	1.8878e-09	-2.10156	-0.896772
54227921	rs117215134	1.68433e-12	-2.08017	-2.1237e-10	1.00291e-11	-1.45337	-2.1237e-10	5.61357e-09	-1.90856	-2.1237e-10
54228185	rs586200	1.99281e-12	-0.776166	-1.13583	6.07299e-12	-0.873194	-1.08182	3.53749e-09	-1.23305	-1.13728
54228458	rs77694823	1.54124e-11	0.133632	-2.1237e-10	1.95909e-11	-0.783795	-2.1237e-10	2.35753e-08	-0.473546	-2.1237e-10
54229791	rs608675	2.20076e-12	-0.776166	-1.03657	6.77464e-12	-0.873194	-0.97248	3.91441e-09	-1.23305	-1.03603
54229888	rs608246	4.91471e-13	-2.08796	-1.22394	1.4916e-12	-2.1029	-1.25611	1.36305e-09	-2.10218	-1.22184
54229977	rs141782568	8.93351e-12	-0.411733	-2.1237e-10	2.33665e-11	-0.607558	-2.1237e-10	2.66164e-08	-0.352216	-2.1237e-10
54230240	rs596187	1.6468e-12	-2.10271	-2.1237e-10	5.29401e-12	-2.09228	-2.1237e-10	4.93712e-09	-2.03696	-2.1237e-10
54230320	rs112459776	1.71445e-12	-2.06245	-2.1237e-10	5.25371e-12	-2.09992	-2.1237e-10	4.65923e-09	-2.09489	-2.1237e-10
54230435	rs117291720	4.22842e-12	-2.58224e-10	-1.15971	1.31584e-11	-2.58224e-10	-1.1818	1.18913e-08	-2.58224e-10	-1.15793
54231082	rs657518	9.17044e-13	-1.42835	-1.25979	2.05086e-12	-1.77822	-1.26238	2.03011e-09	-1.66921	-1.25644
54231169	rs117037306	5.93961e-12	-2.58224e-10	-0.819898	1.85443e-11	-2.58224e-10	-0.838697	1.64911e-08	-2.58224e-10	-0.830924
54231171	rs609112	7.61602e-13	-1.63641	-1.23746	1.93609e-12	-1.85631	-1.24188	1.86985e-09	-1.77647	-1.23141
54231603	rs145607004	3.31973e-12	-1.40166	-2.1237e-10	8.94428e-12	-1.56784	-2.1237e-10	1.20826e-08	-1.14198	-2.1237e-10
54232162	rs34379433	1.68498e-12	-2.07979	-2.1237e-10	5.93164e-12	-1.97856	-2.1237e-10	4.63215e-09	-2.10072	-2.1237e-10
54232271	rs527499	4.86176e-13	-2.08372	-1.23901	1.48557e-12	-2.10199	-1.26107	1.34451e-09	-2.10084	-1.23688
54232399	rs117779157	3.02899e-10	3.11186	-2.1237e-10	3.03495e-10	1.95651	-2.1237e-10	2.16834e-07	1.74539	-2.1237e-10
54233650	rs3901319	7.27415e-13	-1.76643	-1.15337	3.9534e-12	-1.28944	-1.09484	1.89672e-09	-1.82665	-1.16697
54233684	rs117960423	1.68897e-12	-2.07742	-2.1237e-10	1.0173e-11	-1.43912	-2.1237e-10	5.65771e-09	-1.90073	-2.1237e-10
54233791	rs492610	4.79325e-13	-2.0814	-1.25552	1.47751e-12	-2.10134	-1.26716	1.32267e-09	-2.09997	-1.25412
54235097	rs614382	4.93528e-13	-2.07143	-1.23628	1.4961e-12	-2.09627	-1.25973	1.35606e-09	-2.09511	-1.23405
54235692	rs140788150	7.3347e-13	-1.77161	-1.1399	3.97364e-12	-1.29751	-1.08167	1.91298e-09	-1.83134	-1.15374
54236120	rs59935210	9.33228e-13	-1.40376	-1.26689	2.18503e-12	-1.71625	-1.26098	2.21247e-09	-1.57218	-1.26745
54236324	rs686781	2.73478e-12	-0.598207	-0.997284	8.70929e-12	-0.666192	-0.928277	4.92995e-09	-1.04172	-0.996696
54236781	rs62099718	2.63379e-12	-1.63312	-2.1237e-10	1.85874e-11	-0.836373	-2.1237e-10	7.82995e-09	-1.57579	-2.1237e-10
54237636	rs62099719	7.46323e-13	-1.76698	-1.12716	3.95177e-12	-1.32177	-1.06292	1.94982e-09	-1.82372	-1.14229
54237961	rs191566628	1.82463e-12	-2.00017	-2.1237e-10	6.07163e-12	-1.95523	-2.1237e-10	7.92004e-09	-1.56435	-2.1237e-10
54238668	rs7242834	7.93302e-13	-1.69077	-1.14232	4.34881e-12	-1.20765	-1.08131	2.06115e-09	-1.75389	-1.15659
54239007	rs4801033	3.4452e-11	2.11201	-1.17398	1.70249e-11	0.200015	-1.1242	1.67709e-08	0.36074	-1.17484
54239190	rs117929407	2.06896e-12	-1.8745	-2.1237e-10	5.29442e-12	-2.09221	-2.1237e-10	4.84458e-09	-2.05588	-2.1237e-10
54240014	rs186731542	2.38751e-12	-1.73129	-2.1237e-10	6.61214e-12	-1.86995	-2.1237e-10	5.32972e-09	-1.96045	-2.1237e-10
54240435	rs62099720	1.02448e-12	-1.47755	-1.09981	6.91434e-12	-0.795115	-1.03015	2.6705e-09	-1.5351	-1.11638
54240803	rs76615723	2.37367e-12	-1.73711	-2.1237e-10	8.37801e-12	-1.63325	-2.1237e-10	2.10721e-08	-0.585795	-2.1237e-10
54240947	rs34903736	3.44602e-11	2.10128	-1.16302	1.80567e-11	0.245356	-1.1107	1.70223e-08	0.364706	-1.16393
54241511	rs75690982	5.40679e-13	-2.05627	-1.1602	2.05653e-12	-1.8994	-1.13844	1.43964e-09	-2.09024	-1.17911
54241972	rs11659947	7.65583e-13	-1.60453	-1.26413	1.91783e-12	-1.84355	-1.26411	1.92379e-09	-1.71392	-1.26553
54242024	rs602339	4.99225e-13	-2.07343	-1.22281	1.50181e-12	-2.09817	-1.25402	1.37228e-09	-2.09723	-1.22004
54242149	rs9949821	7.72932e-13	-1.59595	-1.26316	1.92929e-12	-1.83735	-1.26436	1.9398e-09	-1.70633	-1.26483
54242510	rs9950916	7.81198e-13	-1.58653	-1.26194	1.93975e-12	-1.83052	-1.26578	1.9581e-09	-1.69799	-1.26377
54242887	rs624656	7.07167e-13	-1.68049	-1.26754	1.7524e-12	-1.93069	-1.26718	1.67601e-09	-1.84971	-1.26761
54243115	rs662893	4.9611e-13	-2.07168	-1.23082	1.49175e-12	-2.10123	-1.25768	1.35705e-09	-2.09988	-1.22855
54243554	rs645976	6.42606e-13	-1.77619	-1.26757	1.63776e-12	-1.9979	-1.26763	1.53747e-09	-1.93652	-1.26708
54243831	rs117635669	3.90187e-12	-2.58224e-10	-1.24009	1.24827e-11	-2.58224e-10	-1.23451	1.10233e-08	-2.58224e-10	-1.23373
54246310	rs7238848	5.97708e-13	-1.8576	-1.2586	2.60255e-12	-1.53861	-1.26376	2.21503e-09	-1.5786	-1.25988
54246712	rs74527930	5.15828e-13	-2.08984	-1.17369	1.70238e-12	-2.05545	-1.17138	1.81138e-09	-1.86006	-1.17959
54246732	rs9952901	6.86041e-13	-1.80727	-1.17109	2.88164e-12	-1.60914	-1.09136	1.95535e-09	-1.78743	-1.17575
54246771	rs655784	1.60633e-12	-0.885432	-1.24216	6.3468e-12	-0.725332	-1.18558	6.45561e-09	-0.523153	-1.24564
54247051	rs654502	5.65973e-13	-2.10319	-1.06756	1.79774e-12	-2.09522	-1.07711	1.59446e-09	-2.09224	-1.07497
54247317	rs4800949	6.1475e-13	-2.09764	-0.990444	1.97221e-12	-2.09118	-0.988529	1.73181e-09	-2.08636	-0.998218
54247387	rs4801035	1.85614e-12	-1.98305	-2.1237e-10	5.90113e-12	-1.98371	-2.1237e-10	5.82717e-09	-1.87121	-2.1237e-10
54247503	rs4801036	1.86711e-12	-1.97715	-2.1237e-10	5.86884e-12	-1.9892	-2.1237e-10	5.8946e-09	-1.85971	-2.1237e-10
54247736	rs145267868	1.20498e-11	-0.112491	-2.1237e-10	5.29472e-11	0.210437	-2.1237e-10	4.50434e-08	0.173883	-2.1237e-10
54248623	rs17090247	8.04144e-13	-1.57708	-1.24243	2.11222e-12	-1.75435	-1.25677	2.31946e-09	-1.55319	-1.23922
54249646	rs595343	1.9713e-12	-1.92285	-2.1237e-10	6.54723e-12	-1.87982	-2.1237e-10	6.53459e-09	-1.75664	-2.1237e-10
54249878	rs78739359	4.76162e-12	-0.247448	-0.793506	1.46454e-11	-0.218027	-0.856708	1.1647e-08	-0.391237	-0.787457
54250130	rs593190	5.98149e-13	-1.91103	-1.20443	1.78029e-12	-1.96453	-1.21755	1.88994e-09	-1.79597	-1.20123
54250143	rs76706023	1.1852e-11	-2.58224e-10	-0.129045	3.20135e-11	-2.58224e-10	-0.292703	3.36812e-08	-2.58224e-10	-0.116804
54250484	rs75523271	3.82774e-12	-2.58224e-10	-1.25927	1.22614e-11	-2.58224e-10	-1.2524	1.07301e-08	-2.58224e-10	-1.26069
54250712	rs150544068	1.64987e-12	-2.10084	-2.1237e-10	5.31234e-12	-2.08883	-2.1237e-10	4.83793e-09	-2.05726	-2.1237e-10
54251033	rs12960139	1.98042e-12	-1.91823	-2.1237e-10	6.29524e-12	-1.91907	-2.1237e-10	6.35892e-09	-1.78389	-2.1237e-10
54251700	rs74730645	5.05475e-12	-2.58224e-10	-0.981213	1.50075e-11	-2.58224e-10	-1.05031	1.43026e-08	-2.58224e-10	-0.973305
54252058	rs78054580	4.34414e-12	-0.343734	-0.78898	1.32677e-11	-0.315084	-0.858446	1.06824e-08	-0.483667	-0.781475
54252084	rs551556	2.02385e-12	-1.89654	-2.1237e-10	6.61593e-12	-1.86938	-2.1237e-10	6.54121e-09	-1.75562	-2.1237e-10
54252101	rs55804567	8.48434e-13	-1.50231	-1.2636	4.55617e-12	-0.977554	-1.26482	3.04135e-09	-1.2595	-1.26194
54252363	rs80232983	5.53542e-12	-2.58224e-10	-0.890374	1.62564e-11	-2.58224e-10	-0.970374	1.56808e-08	-2.58224e-10	-0.881306
54252626	rs8096825	7.89554e-13	-1.58017	-1.25766	2.08095e-12	-1.75882	-1.26721	2.25686e-09	-1.56414	-1.25563
54252815	rs579636	1.90188e-12	-1.9587	-2.1237e-10	6.19049e-12	-1.93585	-2.1237e-10	6.02475e-09	-1.83787	-2.1237e-10
54253310	rs144001280	1.65958e-12	-2.09498	-2.1237e-10	5.66376e-12	-2.02477	-2.1237e-10	6.12804e-09	-1.82087	-2.1237e-10
54253827	rs587606	1.89405e-12	-1.96282	-2.1237e-10	6.16306e-12	-1.94029	-2.1237e-10	5.99112e-09	-1.84347	-2.1237e-10
54254020	rs588475	1.90985e-12	-1.95452	-2.1237e-10	6.2184e-12	-1.93135	-2.1237e-10	6.05893e-09	-1.83221	-2.1237e-10
54254284	rs663359	1.91797e-12	-1.95027	-2.1237e-10	6.24682e-12	-1.92679	-2.1237e-10	6.09366e-09	-1.82649	-2.1237e-10
54254576	rs76585771	1.64604e-12	-2.10317	-2.1237e-10	6.21137e-12	-1.93248	-2.1237e-10	4.79135e-09	-2.06693	-2.1237e-10
54254789	rs150277183	4.99702e-12	-2.58224e-10	-0.992699	1.48583e-11	-2.58224e-10	-1.0603	1.4137e-08	-2.58224e-10	-0.98495
54256019	rs77174351	3.35097e-12	-1.39229	-2.1237e-10	1.33422e-11	-1.16792	-2.1237e-10	1.37955e-08	-1.0094	-2.1237e-10
54256459	rs489368	1.91797e-12	-1.95027	-2.1237e-10	6.24682e-12	-1.92679	-2.1237e-10	6.09366e-09	-1.82649	-2.1237e-10
54256764	rs79639922	5.20293e-12	-2.58224e-10	-0.952321	1.52222e-11	-2.58224e-10	-1.0361	1.46715e-08	-2.58224e-10	-0.947839
54257404	rs659947	1.92942e-12	-1.94432	-2.1237e-10	6.28684e-12	-1.9204	-2.1237e-10	6.1425e-09	-1.81851	-2.1237e-10
54257640	rs521315	1.94666e-12	-1.93543	-2.1237e-10	6.34706e-12	-1.91087	-2.1237e-10	6.21583e-09	-1.80665	-2.1237e-10
54257676	rs584951	1.88897e-12	-1.96551	-2.1237e-10	6.14523e-12	-1.94318	-2.1237e-10	5.96922e-09	-1.84713	-2.1237e-10
54257868	rs35509070	6.7281e-13	-2.02155	-0.976285	2.4686e-12	-1.9116	-0.943611	1.91275e-09	-2.00177	-0.983434
54258155	rs77156136	5.88051e-12	-2.58224e-10	-0.829899	1.69845e-11	-2.58224e-10	-0.926559	1.66463e-08	-2.58224e-10	-0.821557
54258299	rs151337216	1.64623e-12	-2.10305	-2.1237e-10	5.85724e-12	-1.99118	-2.1237e-10	5.28005e-09	-1.96981	-2.1237e-10
54258404	rs75441676	3.38916e-12	-0.564811	-0.81615	1.03533e-11	-0.538014	-0.883537	8.40993e-09	-0.69547	-0.80886
54259219	rs582183	1.91279e-12	-1.95298	-2.1237e-10	6.22868e-12	-1.92969	-2.1237e-10	6.0715e-09	-1.83014	-2.1237e-10
54260305	rs71353965	3.80401e-12	-2.58224e-10	-1.26549	1.2131e-11	-2.58224e-10	-1.26309	1.06789e-08	-2.58224e-10	-1.26548
54260360	rs141358867	4.91131e-12	-2.58224e-10	-1.01	1.45595e-11	-2.58224e-10	-1.08061	1.39114e-08	-2.58224e-10	-1.00103
54260923	rs113721429	2.58239e-12	-0.731806	-0.921019	7.99295e-12	-0.693813	-0.986486	6.22561e-09	-0.889595	-0.915478
54260956	rs4801037	1.157e-12	-1.18889	-1.26682	2.84533e-12	-1.44578	-1.2674	3.26543e-09	-1.18424	-1.26611
54261836	rs147711739	6.33184e-12	-2.58224e-10	-0.755951	1.86647e-11	-2.58224e-10	-0.832223	1.78938e-08	-2.58224e-10	-0.74929
54261979	rs71353967	6.39629e-13	-2.03715	-1.01126	2.28186e-12	-1.93593	-0.997938	1.81648e-09	-2.01925	-1.0176
54262139	rs79026430	5.82657e-12	-2.58224e-10	-0.839113	1.7325e-11	-2.58224e-10	-0.906708	1.65072e-08	-2.58224e-10	-0.829947
54262206	rs626665	2.40604e-12	-1.72356	-2.1237e-10	7.62213e-12	-1.7278	-2.1237e-10	7.74522e-09	-1.58667	-2.1237e-10
54262485	rs79679474	5.4366e-12	-2.58224e-10	-0.908388	1.62619e-11	-2.58224e-10	-0.970034	1.53905e-08	-2.58224e-10	-0.899991
54262712	rs72943251	4.27194e-12	-1.14947	-2.1237e-10	1.6188e-11	-0.974591	-2.1237e-10	1.83519e-08	-0.724011	-2.1237e-10
54263245	rs641396	2.46783e-12	-1.6982	-2.1237e-10	7.81678e-12	-1.70259	-2.1237e-10	7.97717e-09	-1.55716	-2.1237e-10
54263526	rs1234943	2.45075e-12	-1.70515	-2.1237e-10	7.76297e-12	-1.70949	-2.1237e-10	7.91307e-09	-1.56523	-2.1237e-10
54263855	rs35546390	8.99348e-13	-1.44075	-1.26687	4.77064e-12	-0.93756	-1.25882	3.20074e-09	-1.20293	-1.26743
54263941	rs644449	2.54068e-12	-1.66911	-2.1237e-10	8.0463e-12	-1.67365	-2.1237e-10	8.25059e-09	-1.52346	-2.1237e-10
54264419	rs3745043	2.45618e-12	-0.834082	-0.868851	7.55353e-12	-0.797523	-0.939321	5.96044e-09	-0.98569	-0.862909
54264534	rs496102	2.39659e-12	-1.72749	-2.1237e-10	8.3684e-12	-1.6344	-2.1237e-10	8.11927e-09	-1.5395	-2.1237e-10
54265130	rs12968679	3.82718e-12	-0.0371264	-1.22229	1.66957e-11	0.280081	-1.22379	1.76976e-08	0.463692	-1.22401
54265575	rs78781085	2.59389e-12	-1.64838	-2.1237e-10	8.97466e-12	-1.56445	-2.1237e-10	9.83488e-09	-1.34781	-2.1237e-10
54265664	rs17090252	2.28316e-12	-1.28797	-0.488012	1.12144e-11	-0.717099	-0.624561	8.2499e-09	-1.04429	-0.47925
54265669	rs12457258	6.52221e-13	-2.06218	-0.966737	2.30433e-12	-1.97748	-0.946588	1.84258e-09	-2.04783	-0.974746
54265847	rs573399	7.65164e-13	-1.92737	-0.941837	2.20506e-12	-2.02466	-0.943448	2.20984e-09	-1.89118	-0.949648
54266375	rs78925903	2.9867e-12	-1.00902	-0.498349	1.10113e-11	-0.725991	-0.633946	9.55357e-09	-0.887184	-0.489645
54266965	rs688992	2.21806e-12	-1.80491	-2.1237e-10	6.45115e-12	-1.8946	-2.1237e-10	6.80312e-09	-1.71636	-2.1237e-10
54267535	rs149050143	3.08228e-12	-1.47587	-2.1237e-10	1.21179e-11	-1.26417	-2.1237e-10	1.24291e-08	-1.1137	-2.1237e-10
54268204	rs79004942	5.41146e-12	-2.58224e-10	-0.913022	1.61935e-11	-2.58224e-10	-0.97425	1.53186e-08	-2.58224e-10	-0.904679
54268324	rs141114814	2.91536e-12	-1.53155	-2.1237e-10	1.09801e-11	-1.36277	-2.1237e-10	6.73602e-09	-1.72627	-2.1237e-10
54268510	rs625001	9.37e-13	-1.41865	-1.24797	2.47844e-12	-1.59106	-1.26017	2.88642e-09	-1.32915	-1.24458
54268580	rs17090257	2.33028e-12	-1.25375	-0.501805	1.1579e-11	-0.672582	-0.637082	8.45946e-09	-1.00534	-0.493121
54268749	rs17090258	6.2974e-13	-2.0555	-1.00849	2.20044e-12	-1.96599	-1.00421	1.78197e-09	-2.04012	-1.0159
54268925	rs17090259	2.33916e-12	-1.24994	-0.501805	1.16363e-11	-0.667649	-0.637082	8.4961e-09	-1.00102	-0.493121
54268988	rs79868732	5.53588e-12	-2.58224e-10	-0.890291	1.65323e-11	-2.58224e-10	-0.953542	1.56749e-08	-2.58224e-10	-0.881686
54269581	rs74346665	5.20512e-12	-2.58224e-10	-0.9519	1.56324e-11	-2.58224e-10	-1.00951	1.47276e-08	-2.58224e-10	-0.944024
54270002	rs186255005	3.83862e-12	-2.58224e-10	-1.25643	1.21057e-11	-2.58224e-10	-1.26519	1.08245e-08	-2.58224e-10	-1.25193
54270111	rs77471888	1.64917e-12	-2.10127	-2.1237e-10	5.74866e-12	-2.00989	-2.1237e-10	5.3986e-09	-1.94761	-2.1237e-10
54271248	rs2286984	1.10121e-12	-1.27059	-1.23454	2.67607e-12	-1.52132	-1.25319	3.28223e-09	-1.21471	-1.23051
54271371	rs11151970	1.09971e-12	-1.27059	-1.23591	2.67368e-12	-1.52132	-1.25408	3.27749e-09	-1.21471	-1.23195
54271942	rs139372497	1.65175e-12	-2.09971	-2.1237e-10	5.75747e-12	-2.00836	-2.1237e-10	4.84543e-09	-2.05571	-2.1237e-10
54272100	rs74548031	5.26667e-12	-2.58224e-10	-0.940143	1.57997e-11	-2.58224e-10	-0.99887	1.49039e-08	-2.58224e-10	-0.932123
54272221	rs75413471	5.23644e-12	-2.58224e-10	-0.945899	1.57175e-11	-2.58224e-10	-1.00408	1.48173e-08	-2.58224e-10	-0.93795
54272797	rs4801038	1.08662e-12	-1.27059	-1.24787	2.65583e-12	-1.52132	-1.26078	3.23628e-09	-1.21471	-1.24461
54273382	rs522688	2.27722e-12	-1.77859	-2.1237e-10	6.92218e-12	-1.82413	-2.1237e-10	7.23744e-09	-1.65448	-2.1237e-10
54273424	rs643116	7.20848e-13	-1.95839	-0.970483	2.06229e-12	-2.0449	-0.990145	2.07814e-09	-1.92538	-0.976891
54274625	rs78227369	5.88798e-12	-2.58224e-10	-0.828628	1.7305e-11	-2.58224e-10	-0.907866	1.66589e-08	-2.58224e-10	-0.820801
54275081	rs144857943	2.24336e-12	-1.79357	-2.1237e-10	5.31943e-12	-2.08749	-2.1237e-10	6.97629e-09	-1.69123	-2.1237e-10
```
