## Supplementary material for "Characterization of shared and ancestry-specific signals driving complex traits using multi-ancestry fine-mapping": susiex_nc3.cs80.summary

```
# chr18:52908187-54275254
CS_ID	CS_LENGTH	CS_PURITY	MAX_PIP_SNP	BP	REF_ALLELE	ALT_ALLELE	REF_FRQ	BETA	SE	-LOG10P	MAX_PIP	POST-HOC_PROB_POP1	POST-HOC_PROB_POP2
1	1	1	rs9636107	53200117	G,G	A,A	0.50994,0.199405	0.0321451,-0.00358021	0.00395508,0.0106986	15.3584,0.132005	0.979878	1	0.227218
2	5	0.985168	rs715170	53795514	T,T	C,C	0.713718,0.835317	-0.0278055,-0.0385786	0.004374,0.0115253	9.68667,3.08828	0.378867	1	0.892305
3	32	0.0298872	rs78322266	53063676	T,NA	G,NA	0.967197,NA	0.0794678,NA	0.0111,NA	12.0909,NA	0.0567112	0.99989	0.499851
```
