## Supplementary material for "Characterization of shared and ancestry-specific signals driving complex traits using multi-ancestry fine-mapping": susiex_nc1.cs80.cs

```
CS_ID	SNP	BP	REF_ALLELE	ALT_ALLELE	REF_FRQ	BETA	SE	-LOG10P	CS_PIP	OVRL_PIP
1	chr18:70076741:G:A	70076741	A,A	G,G	1,1	inf,inf	inf,inf	6.38656,0.451361	0.481106	0.481106
1	chr18:70023957:G:A	70023957	A,A	G,G	1,1	inf,inf	inf,inf	6.09065,0.0177744	0.171116	0.171116
1	chr18:70193483:T:C	70193483	C,C	T,T	1,1	-inf,-inf	inf,inf	5.83979,0.255387	0.117777	0.117777
1	chr18:69999795:C:T	69999795	T,T	C,C	1,1	-inf,inf	inf,inf	3.81692,1.57893	0.0140439	0.0140439
1	chr18:69907391:A:G	69907391	G,G	A,A	1,1	-inf,-inf	inf,inf	4.3122,1.00265	0.0140398	0.0140398
1	chr18:69932280:T:C	69932280	C,C	T,T	1,1	-inf,-inf	inf,inf	4.44754,0.755588	0.012359	0.012359
```
