## Supplementary material for "Characterization of shared and ancestry-specific signals driving complex traits using multi-ancestry fine-mapping": susiex_nc1.cs80.snp

```
BP	SNP	PIP(CS1)	LogBF(CS1,Pop1)	LogBF(CS1,Pop2)
69372309	chr18:69372309:C:T	5.66263e-06	-1.62167	-3.67523e-10
69372953	chr18:69372953:C:T	1.53191e-06	-1.62257	-1.30648
69373249	chr18:69373249:A:G	2.14607e-06	-1.64125	-0.950672
69373273	chr18:69373273:T:C	1.52653e-06	-1.61851	-1.31405
69373518	chr18:69373518:G:A	0.000134761	-1.29956e-10	1.54794
69373519	chr18:69373519:C:T	2.39608e-06	-1.29284	-1.18889
69373539	chr18:69373539:C:G	4.55466e-06	-1.55183	-0.287583
69373597	chr18:69373597:ATG:A	7.27025e-06	-1.29956e-10	-1.37177
69373948	chr18:69373948:A:G	8.55423e-05	-1.29956e-10	1.09345
69374138	chr18:69374138:C:A	6.17291e-06	-1.53539	-3.67523e-10
69374900	chr18:69374900:G:C	4.60032e-06	-1.54383	-0.285604
69374913	chr18:69374913:A:G	8.55423e-05	-1.29956e-10	1.09345
69375249	chr18:69375249:T:C	1.73504e-06	-1.62479	-1.17974
69375747	chr18:69375747:C:T	1.69298e-05	-0.526484	-3.67523e-10
69376238	chr18:69376238:G:A	1.60542e-06	-1.62003	-1.26215
69376290	chr18:69376290:T:C	7.59366e-06	-1.29956e-10	-1.32825
69376316	chr18:69376316:A:T	2.30156e-06	-1.2141	-1.30787
69376389	chr18:69376389:G:A	1.53143e-06	-1.61707	-1.31229
69377000	chr18:69377000:A:G	1.63767e-06	-1.50612	-1.35616
69377138	chr18:69377138:A:G	1.86462e-06	-1.3708	-1.36171
69377577	chr18:69377577:T:C	7.51119e-06	-1.29956e-10	-1.33917
69377915	chr18:69377915:A:G	9.13006e-06	-1.29956e-10	-1.14399
69377941	chr18:69377941:C:G	2.50064e-05	-1.29956e-10	-0.136431
69378080	chr18:69378080:T:C	6.95556e-06	-1.41602	-3.67523e-10
69378378	chr18:69378378:A:G	7.2714e-06	-1.29956e-10	-1.37161
69378887	chr18:69378887:TTGGCCCAC:T	7.6676e-06	-1.29956e-10	-1.31856
69379289	chr18:69379289:A:G	7.24566e-06	-1.29956e-10	-1.37516
69379690	chr18:69379690:A:G	1.63251e-06	-1.49858	-1.36686
69379718	chr18:69379718:A:T	1.46686e-06	-1.61944	-1.353
69380243	chr18:69380243:G:A	8.90515e-06	-1.29956e-10	-1.16893
69380356	chr18:69380356:C:A	1.52024e-06	-1.56844	-1.36826
69380457	chr18:69380457:T:G	7.27217e-06	-1.29956e-10	-1.37151
69380479	chr18:69380479:C:T	3.95017e-05	-1.29956e-10	0.320783
69380543	chr18:69380543:C:T	7.29307e-06	-1.29956e-10	-1.36864
69381410	chr18:69381410:G:T	1.4044e-06	-1.64008	-1.37587
69382154	chr18:69382154:TA:T	1.55382e-06	-1.63979	-1.27505
69382188	chr18:69382188:G:A	8.51571e-06	-1.29956e-10	-1.21365
69382236	chr18:69382236:C:T	1.84531e-06	-1.48953	-1.25339
69382338	chr18:69382338:A:T	1.82515e-06	-1.42942	-1.32448
69382456	chr18:69382456:G:T	1.68963e-06	-1.59151	-1.23955
69382761	chr18:69382761:C:A	8.93046e-06	-1.29956e-10	-1.16609
69382988	chr18:69382988:T:A	1.08938e-05	-1.62254	0.655174
69383018	chr18:69383018:T:A	8.10364e-06	-1.29956e-10	-1.26325
69383301	chr18:69383301:G:T	8.78261e-06	-1.29956e-10	-1.18279
69383372	chr18:69383372:G:A	1.78333e-06	-1.58226	-1.19482
69383504	chr18:69383504:T:C	1.55582e-06	-1.54023	-1.37333
69383562	chr18:69383562:C:T	6.04813e-06	-1.55581	-3.67523e-10
69383610	chr18:69383610:T:G	8.53276e-06	-1.29956e-10	-1.21165
69384086	chr18:69384086:T:C	1.65171e-05	-1.29956e-10	-0.551162
69384803	chr18:69384803:A:T	9.63249e-06	-1.29956e-10	-1.09042
69384848	chr18:69384848:G:A	1.77643e-06	-1.42755	-1.35341
69384868	chr18:69384868:T:A	1.61231e-06	-1.61156	-1.26634
69384870	chr18:69384870:T:C	7.52701e-06	-1.29956e-10	-1.33706
69384887	chr18:69384887:A:G	8.26907e-06	-1.29956e-10	-1.24304
69384904	chr18:69384904:T:C	5.67194e-06	-1.62003	-3.67523e-10
69384944	chr18:69384944:A:G	1.66738e-06	-1.59262	-1.25169
69384961	chr18:69384961:C:T	1.49211e-06	-1.63838	-1.31699
69384975	chr18:69384975:T:C	1.77764e-06	-1.52274	-1.25754
69384990	chr18:69384990:A:G	2.28965e-06	-1.28782	-1.23934
69385340	chr18:69385340:C:T	1.77595e-06	-1.46373	-1.31749
69385407	chr18:69385407:C:A	1.55179e-06	-1.54031	-1.37585
69385635	chr18:69385635:T:C	1.94464e-05	-0.387898	-3.67523e-10
69385653	chr18:69385653:C:T	3.47403e-05	-1.29956e-10	0.192339
69386233	chr18:69386233:A:G	1.84417e-06	-1.49723	-1.2463
69386551	chr18:69386551:A:C	2.74764e-06	-1.59744	-0.747384
69386609	chr18:69386609:C:T	8.52561e-06	-1.29956e-10	-1.21249
69386612	chr18:69386612:C:A	0.00015067	-1.29956e-10	1.65953
69386891	chr18:69386891:T:C	1.7247e-06	-1.5936	-1.21691
69387197	chr18:69387197:A:G	0.000216785	-1.29956e-10	2.02334
69387616	chr18:69387616:CAG:C	1.71092e-06	-1.5897	-1.22883
69387660	chr18:69387660:G:A	1.04159e-05	-1.29956e-10	-1.01223
69387745	chr18:69387745:T:C	9.54794e-06	-1.29956e-10	-1.09924
69387999	chr18:69387999:T:G	0.000201224	-1.29956e-10	1.94886
69388110	chr18:69388110:C:T	7.31167e-06	-1.29956e-10	-1.36609
69388259	chr18:69388259:T:C	1.65869e-06	-1.59555	-1.25398
69388270	chr18:69388270:G:A	0.000217373	-1.29956e-10	2.02605
69389380	chr18:69389380:G:T	1.08987e-05	-1.29956e-10	-0.966917
69389466	chr18:69389466:A:G	1.83635e-06	-1.59503	-1.15275
69389538	chr18:69389538:T:C	1.78584e-06	-1.59906	-1.17662
69389623	chr18:69389623:G:A	1.87365e-06	-1.59398	-1.13369
69389775	chr18:69389775:A:G	8.97439e-06	-1.29956e-10	-1.16119
69390152	chr18:69390152:T:C	5.4714e-06	-1.28662	-0.369404
69390545	chr18:69390545:T:C	1.77519e-06	-1.53799	-1.24367
69390723	chr18:69390723:C:T	1.91793e-06	-1.58799	-1.11633
69391028	chr18:69391028:A:G	1.09252e-05	-1.29956e-10	-0.964493
69391393	chr18:69391393:A:G	6.47876e-06	-1.48703	-3.67523e-10
69391459	chr18:69391459:T:C	1.32879e-05	-1.29956e-10	-0.768706
69391535	chr18:69391535:ACTGTAT:A	5.79603e-06	-1.59839	-3.67523e-10
69391586	chr18:69391586:T:C	8.48706e-06	-1.29956e-10	-1.21702
69391677	chr18:69391677:G:A	2.67959e-06	-1.6186	-0.751293
69391756	chr18:69391756:A:G	6.30646e-06	-1.51399	-3.67523e-10
69392092	chr18:69392092:G:A	1.77215e-06	-1.56927	-1.21409
69393012	chr18:69393012:G:C	6.71297e-06	-1.45152	-3.67523e-10
69393145	chr18:69393145:A:T	8.60006e-06	-1.29956e-10	-1.20379
69393909	chr18:69393909:A:C	6.95957e-06	-1.41544	-3.67523e-10
69393989	chr18:69393989:C:G	9.43446e-06	-1.29956e-10	-1.11119
69394304	chr18:69394304:A:G	7.82056e-06	-1.29956e-10	-1.2988
69394588	chr18:69394588:A:C	5.85616e-06	-1.58807	-3.67523e-10
69394711	chr18:69394711:T:C	1.38373e-05	-1.29956e-10	-0.728191
69394789	chr18:69394789:C:T	2.69393e-06	-1.22944	-1.13512
69395287	chr18:69395287:T:A	2.73601e-06	-1.22625	-1.12281
69395575	chr18:69395575:G:A	2.7104e-06	-1.34962	-1.00884
69395751	chr18:69395751:G:A	2.70632e-06	-1.25081	-1.10916
69395915	chr18:69395915:C:T	1.24453e-05	-1.29956e-10	-0.834221
69395975	chr18:69395975:TC:T	2.47151e-06	-1.36894	-1.08179
69396023	chr18:69396023:A:C	1.22963e-05	-0.846265	-3.67523e-10
69396074	chr18:69396074:T:TA	2.10783e-06	-1.23399	-1.37591
69396252	chr18:69396252:G:A	2.8657e-06	-1.19626	-1.10649
69397004	chr18:69397004:C:T	3.53935e-06	-1.22303	-0.868591
69397075	chr18:69397075:T:C	2.73397e-06	-1.2259	-1.12391
69397222	chr18:69397222:T:C	7.31443e-06	-1.29956e-10	-1.36571
69397289	chr18:69397289:G:A	1.76593e-06	-1.52	-1.26688
69397551	chr18:69397551:T:C	2.14065e-06	-1.42213	-1.17232
69397854	chr18:69397854:A:G	2.70883e-06	-1.24897	-1.11007
69398171	chr18:69398171:T:A	2.48484e-06	-1.3925	-1.05285
69398303	chr18:69398303:G:T	2.49129e-06	-1.41987	-1.02289
69398582	chr18:69398582:T:C	7.37764e-06	-1.29956e-10	-1.35711
69398937	chr18:69398937:G:A	2.73938e-06	-1.27048	-1.07735
69399366	chr18:69399366:AG:A	2.58686e-06	-1.03885	-1.36626
69399666	chr18:69399666:C:T	2.81263e-06	-1.27487	-1.04657
69399739	chr18:69399739:C:A	2.85869e-06	-1.26335	-1.04185
69400171	chr18:69400171:T:G	3.8246e-05	-1.29956e-10	0.288479
69400841	chr18:69400841:C:T	2.33194e-05	-1.29956e-10	-0.206276
69400897	chr18:69400897:C:G	7.54123e-06	-1.29956e-10	-1.33518
69401353	chr18:69401353:G:C	1.238e-05	-0.839482	-3.67523e-10
69402124	chr18:69402124:A:G	7.58483e-06	-1.29956e-10	-1.32941
69402838	chr18:69402838:A:G	1.88504e-06	-1.53119	-1.19043
69403329	chr18:69403329:C:T	1.13816e-05	-1.29956e-10	-0.923562
69404378	chr18:69404378:A:G	3.16925e-06	-1.63733	-0.564732
69404435	chr18:69404435:C:G	8.71481e-06	-1.29956e-10	-1.19054
69404517	chr18:69404517:T:A	1.87369e-06	-1.39648	-1.33117
69404711	chr18:69404711:C:T	8.29993e-06	-1.29956e-10	-1.23931
69404744	chr18:69404744:G:A	2.6469e-06	-1.02527	-1.3569
69404913	chr18:69404913:G:T	5.55243e-06	-1.64133	-3.67523e-10
69405939	chr18:69405939:A:G	8.75987e-06	-1.29956e-10	-1.18538
69406130	chr18:69406130:G:T	3.94314e-06	-0.94559	-1.03799
69406488	chr18:69406488:T:C	8.33272e-06	-1.29956e-10	-1.23537
69406810	chr18:69406810:G:A	9.0097e-06	-1.29956e-10	-1.15726
69406878	chr18:69406878:T:C	9.00511e-06	-1.29956e-10	-1.15777
69406926	chr18:69406926:C:T	3.12382e-06	-1.63837	-0.578137
69408161	chr18:69408161:A:G	9.00917e-06	-1.29956e-10	-1.15732
69408328	chr18:69408328:T:G	9.03234e-06	-1.29956e-10	-1.15475
69408696	chr18:69408696:T:G	8.34328e-06	-1.29956e-10	-1.23411
69408711	chr18:69408711:C:G	1.41721e-05	-1.29956e-10	-0.70429
69408733	chr18:69408733:G:C	3.07385e-06	-1.23907	-0.993564
69408918	chr18:69408918:C:G	7.17866e-06	-1.56228	0.177834
69409012	chr18:69409012:C:G	1.11385e-05	-1.29956e-10	-0.945153
69409145	chr18:69409145:T:C	5.70505e-06	-1.61421	-3.67523e-10
69409208	chr18:69409208:G:C	5.87648e-06	-1.5846	-3.67523e-10
69409381	chr18:69409381:T:A	1.66501e-06	-1.47493	-1.3708
69409565	chr18:69409565:C:T	5.76101e-06	-1.60445	-3.67523e-10
69409805	chr18:69409805:C:G	1.6708e-06	-1.47404	-1.36822
69410009	chr18:69410009:GT:G	1.68417e-06	-1.47866	-1.35563
69410173	chr18:69410173:C:T	2.36398e-06	-1.3845	-1.11072
69410285	chr18:69410285:C:T	7.04383e-06	-1.40341	-3.67523e-10
69410357	chr18:69410357:C:T	1.69966e-06	-1.47527	-1.34986
69410735	chr18:69410735:G:A	1.68063e-06	-1.48653	-1.34986
69411042	chr18:69411042:G:C	8.48478e-05	1.0853	-3.67523e-10
69411240	chr18:69411240:A:T	5.81313e-06	-1.59544	-3.67523e-10
69411626	chr18:69411626:A:G	1.62555e-05	-1.29956e-10	-0.567133
69411695	chr18:69411695:T:G	1.77094e-06	-1.42583	-1.35823
69412250	chr18:69412250:C:T	1.70923e-06	-1.46632	-1.3532
69412414	chr18:69412414:G:A	1.69776e-06	-1.47494	-1.35132
69412794	chr18:69412794:A:G	5.82165e-06	-1.59398	-3.67523e-10
69413368	chr18:69413368:C:T	1.68288e-06	-1.48411	-1.35094
69413838	chr18:69413838:A:G	2.69507e-05	-1.29956e-10	-0.061554
69414124	chr18:69414124:G:A	1.70676e-06	-1.46816	-1.35281
69414139	chr18:69414139:C:T	7.46045e-06	-1.29956e-10	-1.34595
69414384	chr18:69414384:C:T	1.73131e-06	-1.46364	-1.34305
69414455	chr18:69414455:A:G	2.28021e-06	-1.58163	-0.949662
69414624	chr18:69414624:T:C	8.02633e-06	-1.29956e-10	-1.27283
69415214	chr18:69415214:G:C	1.6304e-05	-1.29956e-10	-0.564153
69415523	chr18:69415523:C:T	7.53039e-06	-1.29956e-10	-1.33661
69415788	chr18:69415788:G:C	9.02221e-06	-1.15587	-3.67523e-10
69416568	chr18:69416568:CT:C	2.31336e-06	-1.34748	-1.16938
69416892	chr18:69416892:C:T	2.21465e-06	-1.34026	-1.2202
69416899	chr18:69416899:G:GGTTGTTGGAAT	2.22088e-06	-1.3384	-1.21925
69417144	chr18:69417144:A:G	1.87279e-05	-1.29956e-10	-0.425546
69417199	chr18:69417199:T:C	1.0643e-05	-1.63919	0.648533
69417628	chr18:69417628:A:G	2.27745e-06	-1.33754	-1.19496
69417678	chr18:69417678:AGT:A	6.00439e-06	-1.56307	-3.67523e-10
69417760	chr18:69417760:G:T	2.2255e-06	-1.3584	-1.19718
69417949	chr18:69417949:T:G	2.26739e-06	-1.3372	-1.19973
69417973	chr18:69417973:C:T	2.28361e-06	-1.33126	-1.19855
69418006	chr18:69418006:T:C	3.61125e-06	-1.17691	-0.894598
69418040	chr18:69418040:C:G	2.26975e-06	-1.33677	-1.19912
69418227	chr18:69418227:GTATA:G	2.29507e-06	-1.32592	-1.19888
69418293	chr18:69418293:TG:T	2.31391e-06	-1.31775	-1.19888
69418571	chr18:69418571:C:T	1.52579e-06	-1.62842	-1.30464
69419196	chr18:69419196:T:G	7.12894e-06	-1.3914	-3.67523e-10
69419228	chr18:69419228:A:G	1.70688e-06	-1.50191	-1.31899
69419281	chr18:69419281:T:C	7.25118e-06	-1.29956e-10	-1.3744
69419384	chr18:69419384:A:G	1.63708e-06	-1.59086	-1.27179
69419518	chr18:69419518:G:A	9.27084e-06	-1.12869	-3.67523e-10
69419625	chr18:69419625:A:G	7.60821e-06	-1.29956e-10	-1.32633
69419671	chr18:69419671:T:C	7.84432e-06	-1.29577	-3.67523e-10
69420027	chr18:69420027:T:C	5.73795e-06	-1.60846	-3.67523e-10
69420123	chr18:69420123:A:G	7.45185e-06	-1.29956e-10	-1.3471
69420127	chr18:69420127:T:C	7.84496e-06	-1.29956e-10	-1.29569
69420202	chr18:69420202:A:C	1.19391e-05	-1.29956e-10	-0.875742
69420235	chr18:69420235:T:A	1.59887e-06	-1.63715	-1.24912
69420245	chr18:69420245:T:A	1.57172e-06	-1.63266	-1.27073
69420768	chr18:69420768:T:C	2.21554e-06	-1.51328	-1.04678
69420826	chr18:69420826:T:C	2.67691e-06	-1.62769	-0.743215
69421066	chr18:69421066:A:G	2.75041e-06	-1.40573	-0.938084
69421150	chr18:69421150:A:G	5.69547e-06	-1.61589	-3.67523e-10
69421761	chr18:69421761:G:A	7.26158e-06	-1.29956e-10	-1.37296
69421874	chr18:69421874:AGCTTCCTCACCTGGAGAACTGG:A	1.72572e-06	-1.63266	-1.17725
69422029	chr18:69422029:G:A	7.32544e-06	-1.36421	-3.67523e-10
69422665	chr18:69422665:CTGTT:C	1.83543e-06	-1.60979	-1.13849
69422903	chr18:69422903:A:G	2.408e-06	-1.62299	-0.853774
69422959	chr18:69422959:C:T	1.50766e-06	-1.62692	-1.31809
69423084	chr18:69423084:G:A	2.24352e-06	-1.53202	-1.0155
69424363	chr18:69424363:C:T	1.83798e-06	-1.61771	-1.12918
69424428	chr18:69424428:G:A	2.54616e-06	-1.60777	-0.813202
69424756	chr18:69424756:C:A	7.81957e-06	-1.29956e-10	-1.29893
69425296	chr18:69425296:A:G	1.35226e-05	-1.29956e-10	-0.751201
69425353	chr18:69425353:A:C	2.43055e-06	-1.62576	-0.841678
69425932	chr18:69425932:A:G	1.41243e-06	-1.6404	-1.36985
69426459	chr18:69426459:A:T	6.31018e-06	-1.5134	-3.67523e-10
69426502	chr18:69426502:C:T	7.25951e-06	-1.29956e-10	-1.37325
69426565	chr18:69426565:C:T	7.41457e-06	-1.29956e-10	-1.35212
69426669	chr18:69426669:G:T	7.25544e-06	-1.29956e-10	-1.37381
69426743	chr18:69426743:G:T	1.52866e-06	-1.63636	-1.29482
69427014	chr18:69427014:GGTGCTA:G	2.60445e-06	-1.62871	-0.769635
69427030	chr18:69427030:G:A	7.29668e-06	-1.29956e-10	-1.36814
69427041	chr18:69427041:T:G	3.62503e-06	-1.01529	-1.05241
69427057	chr18:69427057:C:T	7.52194e-06	-1.29956e-10	-1.33774
69427154	chr18:69427154:G:A	8.54525e-06	-1.29956e-10	-1.21019
69427176	chr18:69427176:G:A	3.5252e-06	-1.2612	-0.834426
69427405	chr18:69427405:G:GA	4.41814e-06	-1.30597	-0.563875
69427732	chr18:69427732:A:G	1.4121e-06	-1.63921	-1.37128
69427762	chr18:69427762:C:T	6.22418e-06	-1.52712	-3.67523e-10
69428873	chr18:69428873:G:A	7.72854e-06	-1.31064	-3.67523e-10
69429251	chr18:69429251:T:C	7.26192e-06	-1.29956e-10	-1.37292
69429538	chr18:69429538:A:G	8.26029e-06	-1.29956e-10	-1.2441
69429568	chr18:69429568:AAC:A	2.20219e-06	-1.27348	-1.29263
69430045	chr18:69430045:C:T	3.18319e-06	-1.12136	-1.07632
69430235	chr18:69430235:C:G	1.04561e-05	-1.29956e-10	-1.00838
69431086	chr18:69431086:A:G	2.04678e-06	-1.3684	-1.2709
69431511	chr18:69431511:G:T	2.40684e-06	-1.13408	-1.34316
69431671	chr18:69431671:A:G	7.29369e-06	-1.29956e-10	-1.36855
69432453	chr18:69432453:G:A	1.80294e-06	-1.42833	-1.33782
69432748	chr18:69432748:A:G	2.38544e-06	-1.16776	-1.31842
69433140	chr18:69433140:G:T	1.66334e-06	-1.56988	-1.27686
69434156	chr18:69434156:C:T	7.24517e-06	-1.29956e-10	-1.37523
69434516	chr18:69434516:C:G	7.4188e-06	-1.29956e-10	-1.35154
69435072	chr18:69435072:AAGGAAGGAAG:A	7.3726e-06	-1.29956e-10	-1.35779
69435224	chr18:69435224:A:G	0.000113014	-1.29956e-10	1.37195
69435349	chr18:69435349:G:A	2.16508e-05	-0.280517	-3.67523e-10
69435353	chr18:69435353:T:C	7.35452e-06	-1.29956e-10	-1.36025
69435401	chr18:69435401:G:A	7.26602e-06	-1.29956e-10	-1.37235
69435457	chr18:69435457:T:C	2.56577e-06	-1.04356	-1.36974
69435641	chr18:69435641:T:C	7.60809e-06	-0.816965	-0.509385
69435865	chr18:69435865:T:C	7.24112e-06	-1.29956e-10	-1.37578
69435875	chr18:69435875:G:A	8.17172e-06	-1.29956e-10	-1.25488
69436073	chr18:69436073:A:G	7.30338e-06	-1.29956e-10	-1.36722
69436118	chr18:69436118:G:A	2.08038e-06	-1.40132	-1.22169
69437279	chr18:69437279:T:C	2.81032e-06	-1.04063	-1.28164
69437736	chr18:69437736:C:A	5.56679e-06	-1.63874	-3.67523e-10
69437907	chr18:69437907:G:A	8.69282e-06	-1.29956e-10	-1.19306
69438781	chr18:69438781:G:A	1.57427e-06	-1.57036	-1.33141
69438945	chr18:69438945:G:A	1.86422e-06	-1.3572	-1.37551
69439108	chr18:69439108:T:C	2.75018e-06	-1.04598	-1.29791
69439109	chr18:69439109:C:A	8.96756e-06	-1.29956e-10	-1.16195
69439258	chr18:69439258:C:A	7.90667e-06	-1.29956e-10	-1.28785
69439329	chr18:69439329:A:G	2.12132e-06	-1.37648	-1.22705
69439955	chr18:69439955:T:C	1.12853e-05	-1.29956e-10	-0.93206
69440056	chr18:69440056:G:A	7.1389e-06	-0.830192	-0.559811
69440269	chr18:69440269:A:G	7.49469e-06	-1.34137	-3.67523e-10
69440505	chr18:69440505:G:A	7.82426e-06	-1.29956e-10	-1.29833
69440613	chr18:69440613:T:C	7.24025e-06	-1.29956e-10	-1.37591
69440779	chr18:69440779:T:C	7.4606e-06	-1.34593	-3.67523e-10
69440994	chr18:69440994:C:T	8.0684e-06	-1.29956e-10	-1.26761
69441081	chr18:69441081:T:C	7.36485e-06	-1.29956e-10	-1.35884
69441298	chr18:69441298:G:A	1.48576e-06	-1.60215	-1.35749
69441322	chr18:69441322:T:C	2.11991e-06	-1.23247	-1.37172
69441420	chr18:69441420:G:A	1.52865e-06	-1.55531	-1.37587
69441608	chr18:69441608:T:C	8.12823e-06	-1.29956e-10	-1.26022
69441673	chr18:69441673:G:A	2.15088e-06	-1.37668	-1.213
69441880	chr18:69441880:A:C	7.40383e-06	-1.35356	-3.67523e-10
69442199	chr18:69442199:A:C	8.07846e-06	-1.29956e-10	-1.26636
69442623	chr18:69442623:T:C	8.09662e-06	-1.29956e-10	-1.26411
69443050	chr18:69443050:T:C	1.58212e-06	-1.55447	-1.34233
69443098	chr18:69443098:G:A	1.49119e-06	-1.59822	-1.35777
69443180	chr18:69443180:C:T	1.63312e-05	-1.29956e-10	-0.562485
69443220	chr18:69443220:G:C	8.84649e-06	-1.29956e-10	-1.17554
69443264	chr18:69443264:G:A	3.66167e-06	-0.694918	-1.36272
69443387	chr18:69443387:C:T	7.86113e-06	-1.29956e-10	-1.29363
69443420	chr18:69443420:T:C	7.61431e-06	-0.753994	-0.571538
69443937	chr18:69443937:C:CCATAAA	1.48957e-06	-1.59284	-1.36423
69443992	chr18:69443992:A:G	1.54646e-06	-1.54386	-1.37573
69444047	chr18:69444047:C:T	7.30488e-06	-1.29956e-10	-1.36702
69444090	chr18:69444090:CAG:C	1.11519e-05	-1.29956e-10	-0.943948
69445024	chr18:69445024:T:G	2.04594e-06	-1.37182	-1.26789
69445201	chr18:69445201:T:C	7.48971e-06	-1.34203	-3.67523e-10
69445435	chr18:69445435:C:T	1.48974e-06	-1.5953	-1.36166
69445437	chr18:69445437:C:T	7.12852e-06	-1.39146	-3.67523e-10
69445771	chr18:69445771:A:C	3.04463e-05	-1.29956e-10	0.0604043
69445846	chr18:69445846:A:G	2.26371e-06	-1.38736	-1.1512
69445848	chr18:69445848:T:C	1.80328e-06	-1.39005	-1.37591
69445912	chr18:69445912:C:T	8.00262e-06	-1.29956e-10	-1.27579
69446079	chr18:69446079:T:A	1.86789e-06	-1.35498	-1.37577
69446458	chr18:69446458:T:G	3.27674e-06	-0.816658	-1.35206
69446970	chr18:69446970:C:T	3.15074e-06	-1.64021	-0.567711
69447111	chr18:69447111:A:G	1.96388e-05	-0.378055	-3.67523e-10
69447260	chr18:69447260:G:T	1.38446e-05	-1.29956e-10	-0.727668
69447354	chr18:69447354:T:C	2.62128e-06	-1.02048	-1.37142
69447643	chr18:69447643:T:C	1.48885e-06	-1.59635	-1.36121
69447885	chr18:69447885:T:G	7.19628e-06	-1.382	-3.67523e-10
69447886	chr18:69447886:C:T	1.04704e-05	-1.00701	-3.67523e-10
69448207	chr18:69448207:C:T	7.25299e-06	-1.29956e-10	-1.37415
69448216	chr18:69448216:T:G	1.73826e-06	-1.42764	-1.37504
69448280	chr18:69448280:G:A	8.04314e-06	-1.29956e-10	-1.27074
69448548	chr18:69448548:A:G	6.96716e-06	-1.41435	-3.67523e-10
69448877	chr18:69448877:G:A	7.52693e-06	-0.773502	-0.563572
69448921	chr18:69448921:A:G	7.25298e-06	-1.29956e-10	-1.37415
69448947	chr18:69448947:C:T	2.70693e-06	-1.04846	-1.31129
69449039	chr18:69449039:T:G	1.5011e-05	-1.29956e-10	-0.646779
69449059	chr18:69449059:A:C	1.04114e-05	-1.29956e-10	-1.01266
69449397	chr18:69449397:C:T	1.77407e-06	-1.63836	-1.14393
69449450	chr18:69449450:C:T	7.35514e-06	-1.29956e-10	-1.36016
69449457	chr18:69449457:C:A	7.25254e-06	-1.29956e-10	-1.37421
69449646	chr18:69449646:A:G	7.25299e-06	-1.29956e-10	-1.37415
69449718	chr18:69449718:C:T	7.9646e-06	-1.29956e-10	-1.28055
69450913	chr18:69450913:C:A	1.46996e-06	-1.61092	-1.3594
69451934	chr18:69451934:G:A	8.23165e-06	-1.29956e-10	-1.24758
69452360	chr18:69452360:C:A	1.88792e-06	-1.47688	-1.2432
69452525	chr18:69452525:A:C	8.68588e-06	-1.29956e-10	-1.19386
69455221	chr18:69455221:A:G	7.3458e-06	-1.29956e-10	-1.36143
69455461	chr18:69455461:A:G	6.18458e-06	-1.5335	-3.67523e-10
69455929	chr18:69455929:A:G	1.43183e-05	-1.29956e-10	-0.694023
69455932	chr18:69455932:C:G	2.68004e-06	-1.08	-1.28973
69456017	chr18:69456017:A:G	7.04668e-06	-0.864664	-0.538341
69456272	chr18:69456272:C:T	1.77692e-06	-1.63138	-1.1493
69457521	chr18:69457521:GT:G	5.95614e-06	-1.57114	-3.67523e-10
69457871	chr18:69457871:T:C	2.50846e-06	-1.06477	-1.37112
69457881	chr18:69457881:C:T	7.31649e-06	-1.29956e-10	-1.36543
69458025	chr18:69458025:C:T	7.16592e-06	-1.38623	-3.67523e-10
69458280	chr18:69458280:G:T	8.11906e-06	-1.29956e-10	-1.26135
69458481	chr18:69458481:C:T	1.98454e-06	-1.30163	-1.36854
69458618	chr18:69458618:A:G	2.28683e-06	-1.19149	-1.3369
69458798	chr18:69458798:A:G	2.22992e-06	-1.21573	-1.33786
69458978	chr18:69458978:C:A	8.12524e-06	-1.29956e-10	-1.26059
69459339	chr18:69459339:T:A	1.01717e-05	-1.29956e-10	-1.03596
69459469	chr18:69459469:T:G	1.56409e-06	-1.53482	-1.37344
69459539	chr18:69459539:A:AT	2.76784e-06	-1.02267	-1.31483
69460087	chr18:69460087:A:C	2.68846e-06	-0.994458	-1.37213
69460092	chr18:69460092:T:C	2.78846e-06	-0.958185	-1.37189
69460143	chr18:69460143:G:A	7.59677e-06	-1.29956e-10	-1.32784
69460552	chr18:69460552:G:A	2.74571e-06	-0.974942	-1.37058
69461335	chr18:69461335:T:C	1.62485e-06	-1.5377	-1.33244
69461627	chr18:69461627:C:T	5.90684e-06	-1.57945	-3.67523e-10
69461787	chr18:69461787:T:G	7.05123e-06	-1.40236	-3.67523e-10
69462233	chr18:69462233:G:A	7.47058e-06	-1.29956e-10	-1.34459
69462392	chr18:69462392:G:A	5.8733e-06	-1.58514	-3.67523e-10
69462402	chr18:69462402:G:GTGTC	7.43107e-06	-1.29956e-10	-1.34989
69463101	chr18:69463101:T:A	1.63634e-06	-1.54515	-1.31795
69463361	chr18:69463361:CTCTCCCTTCAGAAGGAGCCCTTGGGAGTGCTCTT:C	1.55618e-06	-1.54876	-1.36456
69464057	chr18:69464057:C:T	5.80723e-06	-1.59646	-3.67523e-10
69464210	chr18:69464210:A:G	7.27947e-06	-1.29956e-10	-1.3705
69465704	chr18:69465704:C:A	7.32174e-06	-1.29956e-10	-1.36471
69465874	chr18:69465874:T:C	2.16192e-06	-1.4489	-1.13567
69465974	chr18:69465974:A:G	7.67059e-06	-1.29956e-10	-1.31817
69466187	chr18:69466187:C:T	1.57106e-06	-1.54998	-1.35383
69466216	chr18:69466216:T:C	4.63294e-06	-0.47609	-1.34628
69466281	chr18:69466281:C:T	1.50317e-06	-1.58439	-1.36359
69466495	chr18:69466495:G:A	2.18682e-06	-1.45141	-1.12171
69466612	chr18:69466612:T:C	4.59611e-06	-0.504553	-1.3258
69466710	chr18:69466710:G:C	1.61063e-06	-1.54055	-1.33839
69466731	chr18:69466731:G:A	2.07829e-06	-1.24834	-1.37568
69466758	chr18:69466758:A:G	9.85567e-06	-1.29956e-10	-1.06752
69466801	chr18:69466801:G:A	1.64449e-06	-1.49673	-1.3614
69466926	chr18:69466926:T:C	7.35965e-06	-1.29956e-10	-1.35955
69466942	chr18:69466942:T:C	7.36017e-06	-1.29956e-10	-1.35948
69467034	chr18:69467034:C:T	7.51162e-06	-1.29956e-10	-1.33911
69467204	chr18:69467204:C:T	9.94688e-06	-0.399535	-0.658767
69467252	chr18:69467252:T:C	9.65319e-06	-0.419068	-0.669205
69467921	chr18:69467921:G:C	6.01277e-06	-0.920221	-0.641455
69468367	chr18:69468367:T:A	3.1254e-05	-1.29956e-10	0.0865867
69468562	chr18:69468562:T:C	9.53815e-06	-1.29956e-10	-1.10026
69468791	chr18:69468791:G:A	5.98194e-06	-1.56682	-3.67523e-10
69468898	chr18:69468898:T:C	7.31395e-06	-1.29956e-10	-1.36578
69469862	chr18:69469862:G:T	8.90573e-06	-1.29956e-10	-1.16887
69470251	chr18:69470251:G:A	6.25328e-06	-1.52246	-3.67523e-10
69470306	chr18:69470306:A:G	7.25135e-06	-1.29956e-10	-1.37437
69470655	chr18:69470655:G:T	7.61053e-06	-1.29956e-10	-1.32603
69470867	chr18:69470867:A:C	1.82543e-06	-1.51884	-1.23491
69471515	chr18:69471515:A:G	7.82011e-06	-1.29956e-10	-1.29886
69471641	chr18:69471641:G:C	6.13993e-06	-0.233363	-1.30739
69471767	chr18:69471767:A:G	1.03003e-05	-1.29956e-10	-1.02339
69471846	chr18:69471846:T:C	6.17965e-06	-1.13389	-0.400412
69472053	chr18:69472053:T:A	5.16905e-06	-0.562773	-1.1501
69472292	chr18:69472292:G:T	2.27203e-06	-1.48203	-1.05285
69472329	chr18:69472329:T:C	6.37012e-06	-1.11892	-0.38502
69472555	chr18:69472555:C:A	7.28908e-06	-1.29956e-10	-1.36918
69472884	chr18:69472884:T:C	5.70989e-06	-1.61336	-3.67523e-10
69473069	chr18:69473069:A:G	5.87971e-06	-1.0949	-0.489153
69473406	chr18:69473406:A:G	1.16848e-05	-1.12513	0.227855
69473435	chr18:69473435:C:T	7.28101e-06	-1.29956e-10	-1.37029
69473690	chr18:69473690:G:A	4.76066e-06	-1.61638	-0.178792
69473694	chr18:69473694:T:A	0.000208108	-1.29956e-10	1.9825
69473853	chr18:69473853:T:C	5.92659e-06	-1.11045	-0.465665
69473913	chr18:69473913:T:C	7.27291e-06	-1.29956e-10	-1.37141
69473926	chr18:69473926:T:C	6.41456e-06	-1.08928	-0.407711
69473971	chr18:69473971:C:CAG	6.14851e-06	-1.0475	-0.491852
69473993	chr18:69473993:C:T	6.61339e-06	-1.05014	-0.416322
69474215	chr18:69474215:T:C	4.45619e-06	-0.797601	-1.06367
69474388	chr18:69474388:T:G	7.31364e-06	-1.29956e-10	-1.36582
69474434	chr18:69474434:C:T	3.16361e-05	-0.0645673	0.163305
69474454	chr18:69474454:A:G	2.41795e-06	-1.14686	-1.32579
69474621	chr18:69474621:C:T	7.30514e-06	-1.29956e-10	-1.36698
69474787	chr18:69474787:C:T	7.62911e-06	-1.29956e-10	-1.32359
69475105	chr18:69475105:A:G	1.20657e-05	-1.29956e-10	-0.865198
69475471	chr18:69475471:C:G	9.47949e-06	-1.06256	-0.0438731
69475991	chr18:69475991:C:CCAGG	2.80628e-06	-0.966407	-1.35729
69476012	chr18:69476012:C:A	1.37224e-05	-0.957659	0.22113
69476069	chr18:69476069:C:T	9.47713e-06	-1.29956e-10	-1.10668
69476075	chr18:69476075:C:T	2.96308e-06	-0.901164	-1.36817
69476083	chr18:69476083:G:A	5.88204e-06	-1.04673	-0.536932
69476084	chr18:69476084:TC:T	5.58562e-06	-1.63537	-3.67523e-10
69476121	chr18:69476121:C:CA	2.11488e-06	-1.45997	-1.1466
69476131	chr18:69476131:C:A	7.34601e-06	-1.29956e-10	-1.3614
69476615	chr18:69476615:G:A	9.44311e-06	-1.29956e-10	-1.11028
69476629	chr18:69476629:G:A	1.70344e-06	-1.45859	-1.36433
69476688	chr18:69476688:C:T	1.70404e-06	-1.45849	-1.36407
69476925	chr18:69476925:A:C	1.68548e-06	-1.47136	-1.36215
69476959	chr18:69476959:A:C	1.19963e-05	-1.29956e-10	-0.870966
69476967	chr18:69476967:T:G	1.67041e-06	-1.4769	-1.36559
69476993	chr18:69476993:G:A	4.12667e-06	-0.884753	-1.05334
69477080	chr18:69477080:A:G	1.66772e-06	-1.47718	-1.36692
69477117	chr18:69477117:C:T	1.6544e-06	-1.48888	-1.36325
69477476	chr18:69477476:T:A	1.34331e-05	-0.936816	0.17898
69477656	chr18:69477656:C:T	2.10639e-06	-1.32502	-1.28556
69477833	chr18:69477833:C:T	1.64331e-06	-1.53839	-1.32046
69477933	chr18:69477933:C:T	1.72881e-05	-0.747549	0.242008
69478325	chr18:69478325:C:T	1.31411e-05	-1.29956e-10	-0.779818
69478494	chr18:69478494:C:A	1.70354e-06	-1.44796	-1.37489
69478510	chr18:69478510:G:A	1.7955e-06	-1.44763	-1.32265
69478590	chr18:69478590:T:C	6.12839e-06	-1.54263	-3.67523e-10
69478747	chr18:69478747:A:C	1.62989e-06	-1.64128	-1.22577
69478764	chr18:69478764:C:A	1.63178e-06	-1.64136	-1.22453
69478796	chr18:69478796:A:G	1.43709e-06	-1.6281	-1.36484
69478809	chr18:69478809:T:A	8.85885e-06	-1.29956e-10	-1.17414
69478904	chr18:69478904:G:A	1.91378e-06	-1.37061	-1.33587
69478921	chr18:69478921:T:C	1.58629e-06	-1.64121	-1.25296
69478986	chr18:69478986:A:G	1.57849e-06	-1.64124	-1.25785
69479090	chr18:69479090:A:AAGC	2.07973e-06	-1.39344	-1.22989
69479167	chr18:69479167:C:A	5.57678e-06	-1.63695	-3.67523e-10
69479522	chr18:69479522:T:C	2.1033e-06	-1.36708	-1.24497
69480149	chr18:69480149:A:C	1.80917e-06	-1.40542	-1.35727
69480242	chr18:69480242:TA:T	1.60208e-06	-1.64091	-1.24336
69480669	chr18:69480669:G:A	1.9212e-06	-1.62403	-1.07858
69480805	chr18:69480805:A:G	1.58989e-05	-1.29956e-10	-0.589314
69480826	chr18:69480826:A:G	3.81666e-06	-1.04275	-0.973439
69480842	chr18:69480842:G:A	1.55765e-06	-1.64116	-1.27123
69480877	chr18:69480877:A:G	6.42737e-06	-1.495	-3.67523e-10
69480948	chr18:69480948:C:T	7.09982e-06	-1.39549	-3.67523e-10
69480985	chr18:69480985:G:A	7.06195e-06	-1.40084	-3.67523e-10
69481194	chr18:69481194:C:T	1.89463e-06	-1.42942	-1.28712
69481261	chr18:69481261:C:A	1.56519e-06	-1.64119	-1.26636
69481375	chr18:69481375:ACCCC:A	7.81627e-06	-1.29956e-10	-1.29935
69481470	chr18:69481470:G:A	1.58759e-06	-1.64121	-1.25214
69481709	chr18:69481709:G:A	1.60269e-06	-1.64115	-1.24273
69481798	chr18:69481798:A:G	2.20429e-05	-1.29956e-10	-0.262569
69481812	chr18:69481812:T:A	1.55108e-06	-1.64128	-1.27533
69482016	chr18:69482016:G:A	1.49009e-06	-1.64129	-1.31544
69482031	chr18:69482031:G:A	8.09261e-06	-1.63628	0.371673
69482085	chr18:69482085:G:A	1.43281e-06	-1.6229	-1.37302
69482117	chr18:69482117:G:A	1.54557e-06	-1.64111	-1.27905
69482280	chr18:69482280:A:G	1.0519e-05	-1.29956e-10	-1.00238
69482331	chr18:69482331:C:G	1.56303e-06	-1.64092	-1.26802
69482402	chr18:69482402:T:A	1.54292e-06	-1.63542	-1.28646
69482426	chr18:69482426:C:T	1.53875e-06	-1.64004	-1.28455
69482432	chr18:69482432:T:C	1.4477e-05	-1.29956e-10	-0.683001
69482583	chr18:69482583:C:T	5.98514e-06	-1.56628	-3.67523e-10
69482725	chr18:69482725:G:C	1.95203e-06	-1.31332	-1.37337
69482774	chr18:69482774:G:T	1.58843e-06	-1.63714	-1.25568
69482848	chr18:69482848:A:G	1.59016e-06	-1.63827	-1.25346
69482873	chr18:69482873:A:T	1.22598e-05	-1.29956e-10	-0.84924
69483057	chr18:69483057:A:T	1.96614e-06	-1.30518	-1.37431
69483206	chr18:69483206:T:C	1.58067e-06	-1.63758	-1.26013
69483279	chr18:69483279:C:T	2.02082e-06	-1.2763	-1.37576
69483398	chr18:69483398:C:A	7.4583e-06	-1.29956e-10	-1.34623
69483476	chr18:69483476:G:T	1.59178e-06	-1.63538	-1.25533
69483661	chr18:69483661:G:T	2.26264e-06	-1.17109	-1.36794
69483688	chr18:69483688:G:T	5.65748e-06	-1.62258	-3.67523e-10
69483694	chr18:69483694:G:C	1.59326e-06	-1.63621	-1.25357
69483740	chr18:69483740:A:G	5.55223e-06	-1.64136	-3.67523e-10
69483792	chr18:69483792:G:A	1.57516e-06	-1.63266	-1.26854
69483841	chr18:69483841:C:T	4.50363e-06	-0.823971	-1.02671
69484075	chr18:69484075:G:A	1.5767e-06	-1.63212	-1.2681
69484190	chr18:69484190:G:A	1.58711e-06	-1.63547	-1.25817
69484229	chr18:69484229:T:C	1.58359e-06	-1.63761	-1.25825
69484370	chr18:69484370:T:C	1.44098e-06	-1.62439	-1.36585
69484450	chr18:69484450:G:A	1.1577e-05	-1.29956e-10	-0.906539
69484613	chr18:69484613:T:C	1.55814e-06	-1.64131	-1.27075
69484702	chr18:69484702:C:T	1.56005e-06	-1.64126	-1.26958
69485062	chr18:69485062:G:A	7.5959e-06	-1.29956e-10	-1.32795
69485065	chr18:69485065:T:C	1.86982e-05	-0.969391	0.542259
69485181	chr18:69485181:A:G	4.7916e-06	-0.642389	-1.14631
69485427	chr18:69485427:A:G	4.80329e-06	-0.627825	-1.15843
69485631	chr18:69485631:T:C	7.9289e-06	-1.29956e-10	-1.28505
69485713	chr18:69485713:A:C	1.99712e-06	-1.33347	-1.33039
69485725	chr18:69485725:G:A	1.46813e-06	-1.64028	-1.33129
69485784	chr18:69485784:C:G	2.13777e-06	-1.33695	-1.25885
69485813	chr18:69485813:C:T	0.000156089	-1.29956e-10	1.69487
69485884	chr18:69485884:T:A	7.69348e-06	-1.29956e-10	-1.31519
69485970	chr18:69485970:G:A	2.00317e-05	-0.905339	0.547091
69486084	chr18:69486084:T:TA	1.76379e-06	-1.64005	-1.14804
69486400	chr18:69486400:G:A	3.88476e-06	-0.959793	-1.03871
69486666	chr18:69486666:A:G	1.96229e-06	-1.30991	-1.37154
69486704	chr18:69486704:G:A	7.93965e-06	-1.29956e-10	-1.28369
69487089	chr18:69487089:T:G	5.62861e-06	-1.52843	-0.0992657
69487539	chr18:69487539:G:A	4.5937e-06	-1.44275	-0.388126
69487707	chr18:69487707:G:T	7.29176e-06	-1.29956e-10	-1.36882
69488173	chr18:69488173:G:A	1.16068e-05	-0.903968	-3.67523e-10
69488370	chr18:69488370:G:A	8.97544e-06	-1.29956e-10	-1.16107
69488475	chr18:69488475:C:T	2.69386e-05	-0.0620018	-3.67523e-10
69488746	chr18:69488746:G:A	1.56365e-06	-1.53731	-1.37122
69489671	chr18:69489671:T:G	1.07471e-05	-1.29956e-10	-0.980925
69489694	chr18:69489694:C:A	1.00695e-05	-1.29956e-10	-1.04605
69490043	chr18:69490043:A:C	1.54493e-06	-1.56907	-1.35151
69491553	chr18:69491553:G:A	5.81656e-06	-1.59485	-3.67523e-10
69491753	chr18:69491753:A:T	6.96726e-06	-1.41434	-3.67523e-10
69492437	chr18:69492437:T:C	1.97365e-06	-1.64049	-1.03518
69493032	chr18:69493032:A:G	7.33489e-06	-1.29956e-10	-1.36292
69493172	chr18:69493172:A:G	2.21742e-06	-1.32904	-1.23017
69493359	chr18:69493359:A:G	4.14694e-06	-1.5298	-0.403389
69493960	chr18:69493960:T:A	7.20383e-06	-1.48863	0.107685
69494000	chr18:69494000:G:A	6.29504e-06	-1.5158	-3.67523e-10
69494082	chr18:69494082:C:T	3.14323e-06	-1.47248	-0.737829
69494164	chr18:69494164:C:T	2.98347e-06	-1.52411	-0.738362
69494478	chr18:69494478:AAAAC:A	6.51216e-06	-1.48069	-0.00120213
69494699	chr18:69494699:G:A	7.04101e-06	-1.50607	0.102261
69494728	chr18:69494728:T:G	2.48014e-06	-1.48393	-0.963312
69494833	chr18:69494833:C:T	1.04039e-05	-1.29956e-10	-1.01338
69494940	chr18:69494940:C:A	7.08951e-06	-1.49653	0.0995858
69495327	chr18:69495327:C:T	7.07058e-06	-1.49858	0.0989583
69495343	chr18:69495343:G:A	7.13876e-06	-1.49276	0.102741
69495751	chr18:69495751:C:T	8.00009e-06	-1.45713	0.181021
69495949	chr18:69495949:G:A	2.73427e-06	-1.51696	-0.832734
69496194	chr18:69496194:G:A	6.8802e-06	-1.50285	0.0759318
69496197	chr18:69496197:A:G	7.49118e-06	-1.46426	0.122426
69496355	chr18:69496355:G:A	3.43911e-06	-1.50593	-0.614422
69496452	chr18:69496452:C:T	1.72945e-06	-1.6406	-1.16716
69496469	chr18:69496469:G:A	3.43875e-06	-1.51802	-0.602434
69496595	chr18:69496595:G:A	8.06661e-06	-1.57186	0.304037
69496643	chr18:69496643:A:G	2.47013e-06	-1.26748	-1.18382
69497408	chr18:69497408:C:G	2.58643e-05	-1.29956e-10	-0.102698
69497805	chr18:69497805:A:G	2.82982e-06	-1.24485	-1.0705
69497894	chr18:69497894:G:A	7.69604e-06	-1.29956e-10	-1.31486
69498049	chr18:69498049:C:T	2.2038e-06	-1.34716	-1.21822
69498445	chr18:69498445:T:C	6.06157e-06	-1.55359	-3.67523e-10
69499275	chr18:69499275:TAAG:T	3.07774e-06	-1.14638	-1.08499
69499348	chr18:69499348:G:GTCAA	6.88766e-06	-1.42583	-3.67523e-10
69499376	chr18:69499376:A:C	1.25081e-05	-1.29956e-10	-0.829187
69499480	chr18:69499480:T:G	9.66651e-06	-1.29956e-10	-1.08689
69500262	chr18:69500262:C:T	8.44994e-06	-1.29956e-10	-1.2214
69500374	chr18:69500374:A:G	1.0774e-05	-0.978423	-3.67523e-10
69500442	chr18:69500442:G:A	2.84392e-05	-1.29956e-10	-0.00779128
69500786	chr18:69500786:A:G	7.04438e-06	-1.40333	-3.67523e-10
69500833	chr18:69500833:T:C	1.00734e-05	-1.45383	0.408173
69500895	chr18:69500895:T:C	2.33936e-06	-1.57943	-0.926248
69501331	chr18:69501331:C:T	3.13859e-06	-1.48156	-0.73023
69501487	chr18:69501487:A:G	5.98482e-06	-1.56634	-3.67523e-10
69502044	chr18:69502044:A:G	1.48842e-05	-1.29956e-10	-0.655259
69502366	chr18:69502366:G:A	4.66683e-06	-1.4747	-0.340381
69502927	chr18:69502927:C:T	8.44594e-06	-1.29956e-10	-1.22188
69503046	chr18:69503046:C:A	7.97056e-06	-1.29956e-10	-1.27981
69503669	chr18:69503669:T:C	2.79761e-06	-1.52504	-0.801753
69504156	chr18:69504156:T:C	1.03637e-05	-1.29956e-10	-1.01725
69504686	chr18:69504686:G:C	7.26622e-06	-1.29956e-10	-1.37233
69504817	chr18:69504817:G:A	1.09398e-05	-0.963153	-3.67523e-10
69504862	chr18:69504862:T:C	9.81246e-06	-1.46155	0.389642
69505425	chr18:69505425:G:A	1.67997e-05	-1.29956e-10	-0.534199
69505642	chr18:69505642:C:T	1.49767e-05	-1.29956e-10	-0.649063
69506115	chr18:69506115:G:A	2.73336e-06	-1.28259	-1.06744
69506388	chr18:69506388:T:C	3.80074e-06	-1.60462	-0.415747
69506487	chr18:69506487:A:G	8.10188e-06	-1.29956e-10	-1.26347
69506598	chr18:69506598:G:A	1.71106e-05	-1.29956e-10	-0.515864
69506902	chr18:69506902:T:C	1.05719e-05	-1.29956e-10	-0.997364
69507043	chr18:69507043:T:G	6.07951e-06	-1.55064	-3.67523e-10
69507318	chr18:69507318:T:C	1.29518e-05	-1.29956e-10	-0.794326
69507867	chr18:69507867:A:G	1.16054e-05	-1.29956e-10	-0.904095
69507884	chr18:69507884:A:C	7.88677e-06	-1.29956e-10	-1.29037
69507906	chr18:69507906:G:C	2.08433e-06	-1.6224	-0.998714
69508048	chr18:69508048:C:T	7.25973e-06	-1.29956e-10	-1.37322
69508221	chr18:69508221:A:G	9.42664e-06	-1.29956e-10	-1.11202
69508249	chr18:69508249:T:C	8.36254e-06	-1.29956e-10	-1.2318
69508354	chr18:69508354:C:T	7.68877e-06	-1.29956e-10	-1.3158
69508584	chr18:69508584:G:A	1.85682e-05	-0.434112	-3.67523e-10
69508695	chr18:69508695:T:A	7.83782e-06	-1.29956e-10	-1.2966
69508703	chr18:69508703:G:T	1.29113e-05	-1.29956e-10	-0.797456
69508716	chr18:69508716:A:G	9.38259e-06	-1.29956e-10	-1.11671
69508741	chr18:69508741:T:G	1.14213e-05	-1.29956e-10	-0.920083
69508847	chr18:69508847:G:A	8.18162e-06	-1.29956e-10	-1.25367
69508911	chr18:69508911:C:A	7.67259e-06	-1.29956e-10	-1.31791
69508921	chr18:69508921:T:C	7.40458e-06	-1.29956e-10	-1.35346
69508956	chr18:69508956:G:A	7.42168e-06	-1.29956e-10	-1.35116
69509076	chr18:69509076:A:G	7.63868e-06	-1.29956e-10	-1.32234
69509131	chr18:69509131:T:C	7.98511e-06	-1.35111	0.0731298
69509277	chr18:69509277:T:G	7.96944e-06	-1.29956e-10	-1.27995
69509360	chr18:69509360:G:A	1.20498e-05	-1.29956e-10	-0.866513
69509404	chr18:69509404:A:G	4.92955e-06	-1.63969	-0.120628
69509439	chr18:69509439:C:T	4.89881e-06	-1.57282	-0.193747
69509444	chr18:69509444:T:C	7.24073e-06	-1.29956e-10	-1.37584
69509501	chr18:69509501:G:A	7.92775e-06	-1.29956e-10	-1.28519
69509650	chr18:69509650:A:C	1.1076e-05	-1.47577	0.52499
69509710	chr18:69509710:T:C	5.00945e-06	-0.461706	-1.28253
69509772	chr18:69509772:A:G	8.11106e-06	-1.6217	0.35937
69510312	chr18:69510312:A:G	2.17671e-06	-1.57598	-1.00177
69510393	chr18:69510393:T:C	1.69444e-06	-1.45232	-1.37589
69510396	chr18:69510396:T:C	1.27005e-05	-1.29956e-10	-0.813921
69510436	chr18:69510436:GC:G	1.33726e-05	-1.29956e-10	-0.76235
69510663	chr18:69510663:C:T	2.25185e-06	-1.5348	-1.00901
69510708	chr18:69510708:T:C	1.82674e-06	-1.4529	-1.30012
69511156	chr18:69511156:A:G	5.54925e-06	-1.10446	-0.537437
69511183	chr18:69511183:G:A	8.23273e-06	-1.29956e-10	-1.24744
69511387	chr18:69511387:G:A	6.31135e-06	-1.41814	-0.0950717
69511444	chr18:69511444:G:A	6.25988e-06	-1.44363	-0.0777748
69511608	chr18:69511608:A:G	6.06664e-05	-1.19798	1.94781
69511648	chr18:69511648:A:G	1.51939e-05	-1.6218	0.987134
69511660	chr18:69511660:T:G	6.50272e-05	-1.21453	2.03377
69511701	chr18:69511701:C:A	3.48185e-05	-1.61968	1.81427
69511976	chr18:69511976:C:T	5.60573e-06	-1.09761	-0.534165
69512209	chr18:69512209:A:C	8.11938e-05	-1.29956e-10	1.04128
69512341	chr18:69512341:T:C	1.92421e-05	-1.55373	1.15527
69512379	chr18:69512379:CCCAGG:C	9.80309e-06	-1.07286	-3.67523e-10
69512736	chr18:69512736:A:G	6.18699e-06	-1.05185	-0.48126
69513033	chr18:69513033:A:T	2.67474e-06	-1.04977	-1.32194
69513404	chr18:69513404:A:T	2.29066e-06	-1.62735	-0.899373
69513491	chr18:69513491:A:C	9.25633e-06	-1.29956e-10	-1.13025
69513525	chr18:69513525:T:C	2.18664e-06	-1.63435	-0.93885
69513636	chr18:69513636:T:C	9.89166e-06	-1.06387	-3.67523e-10
69513973	chr18:69513973:T:C	2.25542e-06	-1.63359	-0.908632
69514383	chr18:69514383:A:G	0.000133929	-1.29956e-10	1.54175
69514506	chr18:69514506:T:C	2.28716e-06	-1.55652	-0.97173
69514643	chr18:69514643:A:G	8.37346e-05	-1.29956e-10	1.07209
69514671	chr18:69514671:T:A	9.48804e-06	-1.29956e-10	-1.10553
69514842	chr18:69514842:T:A	2.36011e-06	-1.42376	-1.0731
69514850	chr18:69514850:TTG:T	7.62034e-06	-1.29956e-10	-1.32474
69514949	chr18:69514949:T:C	1.35673e-05	-1.27691	0.529012
69514963	chr18:69514963:T:C	2.92559e-06	-0.912663	-1.3694
69514969	chr18:69514969:A:G	8.37769e-06	-1.29956e-10	-1.22999
69515500	chr18:69515500:T:C	1.76358e-06	-1.52451	-1.26371
69515579	chr18:69515579:C:A	5.60266e-06	-1.63232	-3.67523e-10
69515581	chr18:69515581:C:T	4.42218e-06	-1.56743	-0.301501
69515807	chr18:69515807:T:C	1.35012e-05	-1.28731	0.534531
69515820	chr18:69515820:A:T	2.66726e-06	-1.03687	-1.33764
69515896	chr18:69515896:A:ATCT	5.98771e-06	-1.63399	0.0681402
69516141	chr18:69516141:G:A	1.48084e-05	-1.57917	0.9188
69516143	chr18:69516143:G:A	2.61008e-06	-1.0649	-1.33129
69516178	chr18:69516178:T:C	7.8852e-06	-1.29956e-10	-1.29057
69516212	chr18:69516212:ATTGTAC:A	9.61613e-06	-1.29956e-10	-1.09212
69516239	chr18:69516239:GA:G	2.5522e-06	-1.08164	-1.33696
69516556	chr18:69516556:T:C	2.85924e-06	-0.989539	-1.31547
69516881	chr18:69516881:C:T	1.95381e-06	-1.40626	-1.27952
69516947	chr18:69516947:G:T	8.54471e-06	-1.29956e-10	-1.21025
69517015	chr18:69517015:C:T	4.95369e-05	-1.17321	1.72037
69517016	chr18:69517016:G:A	5.5412e-05	-1.29956e-10	0.659234
69517069	chr18:69517069:G:T	5.42153e-06	-1.62962	-0.0355672
69517414	chr18:69517414:G:A	9.60152e-06	-1.62721	0.533568
69517463	chr18:69517463:A:C	8.60421e-06	-1.39293	0.189621
69517697	chr18:69517697:A:G	1.68401e-05	-1.29956e-10	-0.531799
69517715	chr18:69517715:T:C	2.65507e-06	-1.05239	-1.3267
69517804	chr18:69517804:G:A	2.81336e-06	-0.946371	-1.37481
69517869	chr18:69517869:T:G	2.70819e-06	-1.05007	-1.30921
69517955	chr18:69517955:C:T	1.30339e-05	-1.29956e-10	-0.788006
69518383	chr18:69518383:T:C	2.65864e-06	-1.05169	-1.32606
69518543	chr18:69518543:A:G	1.50047e-05	-1.63719	0.989988
69518606	chr18:69518606:A:G	8.17719e-06	-1.29956e-10	-1.25421
69518821	chr18:69518821:G:A	1.6139e-05	-1.63503	1.06071
69518893	chr18:69518893:C:T	1.45991e-05	-1.36749	0.692886
69518930	chr18:69518930:A:G	6.5686e-06	-1.58713	0.113869
69518942	chr18:69518942:T:C	2.29578e-05	-1.32725	1.10534
69518995	chr18:69518995:T:C	2.36721e-05	-1.34233	1.15106
69519001	chr18:69519001:G:A	7.85984e-06	-1.29956e-10	-1.2938
69519290	chr18:69519290:A:G	1.56032e-05	-1.63876	1.03067
69519337	chr18:69519337:T:G	1.72815e-05	-1.5872	1.08127
69519575	chr18:69519575:A:G	5.82549e-06	-1.59332	-3.67523e-10
69519846	chr18:69519846:T:C	9.43234e-06	-1.29956e-10	-1.11142
69520297	chr18:69520297:G:A	1.14945e-05	-1.40974	0.496054
69520687	chr18:69520687:C:A	1.72365e-06	-1.43617	-1.37495
69521448	chr18:69521448:A:AAT	1.39412e-05	-1.29956e-10	-0.720712
69521461	chr18:69521461:T:C	4.65417e-06	-1.25327	-0.564528
69521571	chr18:69521571:A:G	7.7353e-06	-1.36853	0.0587643
69521689	chr18:69521689:T:C	9.42666e-06	-1.29956e-10	-1.11202
69521727	chr18:69521727:G:A	5.91357e-06	-1.04528	-0.533027
69521992	chr18:69521992:A:G	8.27901e-06	-1.37861	0.136775
69522148	chr18:69522148:A:G	2.20629e-06	-1.54008	-1.02417
69522248	chr18:69522248:G:A	7.37365e-06	-1.29956e-10	-1.35765
69522514	chr18:69522514:T:C	8.07093e-06	-0.974972	-0.29232
69522672	chr18:69522672:T:C	1.41479e-05	-0.705997	-3.67523e-10
69522850	chr18:69522850:T:C	1.88435e-05	-0.864698	0.445307
69522942	chr18:69522942:A:G	1.8888e-05	-1.58259	1.16555
69523030	chr18:69523030:T:A	7.46159e-06	-1.29956e-10	-1.34579
69523473	chr18:69523473:A:T	1.78396e-06	-1.40099	-1.37574
69523849	chr18:69523849:A:G	2.10044e-05	-1.36087	1.05004
69523859	chr18:69523859:A:C	2.05708e-05	-1.35475	1.02306
69523952	chr18:69523952:T:C	2.13326e-05	-1.35141	1.05609
69523954	chr18:69523954:A:G	2.04664e-05	-1.35862	1.02184
69524096	chr18:69524096:T:C	1.46203e-05	-1.29956e-10	-0.673148
69524187	chr18:69524187:T:A	3.39202e-06	-0.761256	-1.37288
69524409	chr18:69524409:G:A	9.8296e-06	-1.29956e-10	-1.07016
69524540	chr18:69524540:G:A	1.08244e-05	-0.917832	-0.0559239
69524598	chr18:69524598:C:G	1.16226e-05	-0.878206	-0.0244068
69524790	chr18:69524790:C:G	9.37479e-06	-1.29956e-10	-1.11754
69524807	chr18:69524807:A:G	1.29116e-05	-1.29956e-10	-0.797432
69524889	chr18:69524889:A:C	4.35508e-06	-1.62987	-0.254347
69524907	chr18:69524907:A:G	1.11998e-05	-1.29956e-10	-0.939667
69525141	chr18:69525141:T:C	1.67724e-06	-1.55172	-1.28669
69525462	chr18:69525462:T:C	3.1034e-06	-1.42397	-0.799093
69525633	chr18:69525633:G:A	5.57938e-06	-1.1597	-0.47678
69525692	chr18:69525692:G:A	1.03921e-05	-1.29956e-10	-1.01452
69525698	chr18:69525698:TAA:T	5.36394e-06	-1.17	-0.505859
69525876	chr18:69525876:A:G	2.21736e-06	-1.57094	-0.988306
69525881	chr18:69525881:T:A	9.4834e-06	-1.29956e-10	-1.10602
69525981	chr18:69525981:T:C	1.4892e-06	-1.64134	-1.31598
69526067	chr18:69526067:C:T	1.27009e-05	-1.29956e-10	-0.813891
69526715	chr18:69526715:C:A	1.97074e-06	-1.64131	-1.03585
69526861	chr18:69526861:G:A	9.02819e-06	-1.29956e-10	-1.15521
69527135	chr18:69527135:T:C	8.07066e-06	-1.29956e-10	-1.26733
69527227	chr18:69527227:T:A	3.64942e-06	-0.797215	-1.26378
69527243	chr18:69527243:T:C	1.34536e-05	-1.29956e-10	-0.756314
69527245	chr18:69527245:T:A	1.05475e-05	-1.29956e-10	-0.999674
69527290	chr18:69527290:G:A	7.69069e-06	-0.932397	-0.383155
69527353	chr18:69527353:A:G	2.42488e-05	0.113211	-0.280407
69527376	chr18:69527376:G:T	6.841e-06	-1.43263	-3.67523e-10
69527489	chr18:69527489:A:G	1.32136e-05	-1.29956e-10	-0.774318
69527582	chr18:69527582:G:A	5.95069e-06	-1.57205	-3.67523e-10
69527687	chr18:69527687:C:T	5.71403e-06	-1.61264	-3.67523e-10
69527797	chr18:69527797:T:C	7.45586e-06	-1.29956e-10	-1.34656
69527835	chr18:69527835:C:G	1.17517e-05	-1.29956e-10	-0.891559
69527990	chr18:69527990:T:C	2.1957e-06	-1.20553	-1.36353
69528134	chr18:69528134:G:T	6.28408e-06	-1.51754	-3.67523e-10
69528530	chr18:69528530:T:C	9.31222e-06	-1.29956e-10	-1.12423
69528554	chr18:69528554:TCTC:T	8.21391e-06	-1.29956e-10	-1.24973
69528760	chr18:69528760:TA:T	4.67358e-05	-1.29956e-10	0.48895
69528823	chr18:69528823:GT:G	8.18535e-06	-1.25322	-3.67523e-10
69528875	chr18:69528875:A:C	6.90468e-06	-1.42336	-3.67523e-10
69528880	chr18:69528880:A:AT	7.54088e-06	-1.29956e-10	-1.33522
69528934	chr18:69528934:A:T	7.43036e-06	-1.34999	-3.67523e-10
69528936	chr18:69528936:A:G	7.42811e-06	-1.35029	-3.67523e-10
69528951	chr18:69528951:C:G	7.41161e-06	-1.35251	-3.67523e-10
69528982	chr18:69528982:T:C	7.37736e-06	-1.35715	-3.67523e-10
69529347	chr18:69529347:C:T	1.77219e-06	-1.40747	-1.37588
69529367	chr18:69529367:G:A	7.20743e-06	-1.38045	-3.67523e-10
69529691	chr18:69529691:C:T	7.2534e-06	-1.29956e-10	-1.37409
69529721	chr18:69529721:C:T	3.92711e-05	-1.29809	1.61302
69529722	chr18:69529722:T:C	7.05553e-06	-1.40175	-3.67523e-10
69529754	chr18:69529754:G:A	7.14633e-06	-1.38896	-3.67523e-10
69529961	chr18:69529961:C:A	9.35237e-06	-1.29956e-10	-1.11993
69529965	chr18:69529965:T:C	1.3047e-05	-1.29956e-10	-0.787001
69529992	chr18:69529992:T:C	7.06244e-06	-1.40077	-3.67523e-10
69530199	chr18:69530199:C:A	7.13968e-06	-1.38989	-3.67523e-10
69530311	chr18:69530311:T:C	7.08227e-05	-1.29956e-10	0.904618
69530326	chr18:69530326:GC:G	9.34213e-06	-1.29956e-10	-1.12103
69530475	chr18:69530475:A:C	7.72417e-06	-1.29956e-10	-1.31121
69530861	chr18:69530861:G:A	3.97986e-05	-1.31043	1.6387
69531074	chr18:69531074:A:G	7.1505e-06	-1.38838	-3.67523e-10
69531169	chr18:69531169:C:T	7.13581e-06	-1.39044	-3.67523e-10
69531257	chr18:69531257:T:C	7.18036e-06	-1.38421	-3.67523e-10
69531420	chr18:69531420:T:C	1.78342e-06	-1.62273	-1.1543
69532048	chr18:69532048:A:T	2.58711e-05	-1.54402	1.44158
69532194	chr18:69532194:C:T	7.62992e-06	-1.29956e-10	-1.32348
69532372	chr18:69532372:A:G	8.79843e-06	-1.29956e-10	-1.18099
69532595	chr18:69532595:C:T	8.59137e-06	-1.29956e-10	-1.2048
69533015	chr18:69533015:T:A	6.69625e-05	-1.29956e-10	0.848571
69533032	chr18:69533032:G:A	7.46892e-06	-1.29956e-10	-1.34481
69533247	chr18:69533247:A:AACT	1.73553e-06	-1.56528	-1.23897
69533295	chr18:69533295:A:G	2.61242e-06	-1.2858	-1.10948
69533643	chr18:69533643:TACTTAA:T	3.36412e-06	-1.16879	-0.973603
69533857	chr18:69533857:G:A	9.11406e-06	-1.29956e-10	-1.14574
69533885	chr18:69533885:A:G	7.08071e-06	-1.39819	-3.67523e-10
69533938	chr18:69533938:A:C	6.04595e-06	-0.19221	-1.36396
69534031	chr18:69534031:T:C	7.25876e-06	-1.37335	-3.67523e-10
69534032	chr18:69534032:C:T	7.28724e-06	-1.36944	-3.67523e-10
69534261	chr18:69534261:T:G	7.26714e-06	-1.3722	-3.67523e-10
69534461	chr18:69534461:A:G	9.54581e-06	-1.29956e-10	-1.09946
69534560	chr18:69534560:G:T	9.49913e-06	-1.29956e-10	-1.10436
69534681	chr18:69534681:T:C	1.51229e-05	-1.62307	0.98372
69534892	chr18:69534892:A:C	7.26806e-06	-1.37207	-3.67523e-10
69535157	chr18:69535157:G:A	7.24057e-06	-1.29956e-10	-1.37586
69535317	chr18:69535317:T:C	1.28371e-05	-1.29956e-10	-0.80322
69535389	chr18:69535389:C:T	9.55194e-06	-1.29956e-10	-1.09882
69535452	chr18:69535452:T:C	1.95509e-06	-1.64117	-1.04396
69535524	chr18:69535524:A:T	8.43181e-06	-1.43705	0.213505
69535707	chr18:69535707:A:G	2.85753e-06	-1.06719	-1.23841
69535957	chr18:69535957:T:A	7.49638e-06	-1.41235	0.0712071
69536042	chr18:69536042:C:A	3.50308e-06	-0.726016	-1.3759
69536169	chr18:69536169:C:T	8.75691e-06	-1.42589	0.240175
69536173	chr18:69536173:T:C	1.45468e-05	-1.62141	0.943222
69536227	chr18:69536227:T:A	6.86625e-06	-1.45632	0.0273772
69536295	chr18:69536295:A:G	3.72306e-06	-0.887649	-1.15337
69536548	chr18:69536548:C:T	1.23181e-05	-1.3865	0.542008
69536714	chr18:69536714:T:G	3.53375e-06	-0.743162	-1.35004
69536784	chr18:69536784:G:A	1.06931e-05	-1.29526	0.309295
69537072	chr18:69537072:G:A	2.78998e-06	-1.64136	-0.688165
69537992	chr18:69537992:G:A	7.68355e-06	-1.29956e-10	-1.31648
69538453	chr18:69538453:A:G	1.61827e-06	-1.57828	-1.29593
69538555	chr18:69538555:C:T	1.86517e-06	-1.60532	-1.12689
69538556	chr18:69538556:A:AT	5.21936e-05	-1.29956e-10	0.599399
69538698	chr18:69538698:A:G	8.30905e-06	-1.23822	-3.67523e-10
69538740	chr18:69538740:T:C	2.01351e-06	-1.4744	-1.18128
69538741	chr18:69538741:C:T	2.01168e-06	-1.47253	-1.18406
69538945	chr18:69538945:G:A	9.87282e-06	-1.29956e-10	-1.06578
69539305	chr18:69539305:C:T	1.9968e-06	-1.30217	-1.36185
69539556	chr18:69539556:G:A	1.01409e-05	-1.29956e-10	-1.03898
69539578	chr18:69539578:A:G	8.35827e-06	-1.29956e-10	-1.23231
69539723	chr18:69539723:C:T	4.89291e-06	-1.58722	-0.180552
69540034	chr18:69540034:ACTGTCAAATG:A	5.72664e-06	-1.23559	-0.374843
69540087	chr18:69540087:A:G	1.53062e-06	-1.62633	-1.30356
69540107	chr18:69540107:G:A	9.19013e-06	-1.29956e-10	-1.13743
69540632	chr18:69540632:G:A	8.28883e-06	-1.11942	-0.121235
69540740	chr18:69540740:G:C	6.8263e-06	-1.11447	-0.32031
69540752	chr18:69540752:A:AC	6.82422e-06	-1.11626	-0.318826
69540886	chr18:69540886:G:A	1.5293e-05	-0.628167	-3.67523e-10
69541103	chr18:69541103:A:T	1.39107e-05	-1.29956e-10	-0.7229
69541156	chr18:69541156:T:C	8.52335e-06	-1.29956e-10	-1.21275
69541188	chr18:69541188:C:T	8.58852e-06	-1.29956e-10	-1.20513
69541567	chr18:69541567:T:G	1.5285e-05	-1.29956e-10	-0.628691
69541635	chr18:69541635:G:A	2.38724e-05	-1.29956e-10	-0.182838
69541797	chr18:69541797:C:T	1.65019e-05	-1.29956e-10	-0.552086
69541905	chr18:69541905:A:G	1.65442e-05	-1.29956e-10	-0.549527
69542211	chr18:69542211:A:G	8.48888e-06	-1.29956e-10	-1.2168
69542227	chr18:69542227:TAAC:T	1.15122e-05	-1.29956e-10	-0.912151
69542282	chr18:69542282:C:T	8.76888e-06	-1.29956e-10	-1.18435
69542288	chr18:69542288:A:AT	9.31383e-06	-1.29956e-10	-1.12406
69542535	chr18:69542535:C:T	8.34991e-06	-1.29956e-10	-1.23331
69542543	chr18:69542543:A:G	1.77761e-05	-1.29956e-10	-0.477708
69542574	chr18:69542574:A:G	8.95992e-06	-1.29956e-10	-1.1628
69542730	chr18:69542730:T:C	7.24139e-06	-1.29956e-10	-1.37575
69543070	chr18:69543070:T:C	7.69327e-06	-1.29956e-10	-1.31522
69543096	chr18:69543096:A:G	7.24122e-06	-1.29956e-10	-1.37577
69543111	chr18:69543111:T:C	7.24145e-06	-1.29956e-10	-1.37574
69543227	chr18:69543227:G:A	1.1125e-05	-1.29956e-10	-0.946368
69543292	chr18:69543292:G:C	1.25583e-05	-1.29956e-10	-0.825182
69543406	chr18:69543406:A:T	1.01424e-05	-1.29956e-10	-1.03883
69543481	chr18:69543481:A:G	7.2425e-06	-1.29956e-10	-1.37559
69543652	chr18:69543652:A:G	1.01081e-05	-1.29956e-10	-1.04222
69543684	chr18:69543684:T:C	7.26786e-06	-1.29956e-10	-1.3721
69543866	chr18:69543866:A:G	7.24202e-06	-1.29956e-10	-1.37566
69544019	chr18:69544019:G:A	8.96472e-06	-1.29956e-10	-1.16226
69544033	chr18:69544033:T:C	7.2404e-06	-1.29956e-10	-1.37589
69544093	chr18:69544093:C:A	7.64404e-06	-1.29956e-10	-1.32164
69544150	chr18:69544150:T:A	7.59786e-06	-1.29956e-10	-1.32769
69544237	chr18:69544237:GAC:G	7.78803e-06	-1.29956e-10	-1.30297
69544258	chr18:69544258:A:G	9.45455e-06	-1.29956e-10	-1.10907
69544403	chr18:69544403:C:T	1.14382e-05	-1.29956e-10	-0.918606
69544537	chr18:69544537:C:G	7.35032e-06	-1.29956e-10	-1.36082
69544575	chr18:69544575:T:C	7.33043e-06	-1.29956e-10	-1.36353
69544659	chr18:69544659:C:T	7.30857e-06	-1.29956e-10	-1.36651
69544989	chr18:69544989:T:C	8.84713e-06	-1.29956e-10	-1.17547
69545050	chr18:69545050:G:A	1.21635e-05	-1.29956e-10	-0.857124
69545137	chr18:69545137:C:A	7.42026e-06	-1.29956e-10	-1.35135
69545215	chr18:69545215:T:C	7.34011e-06	-1.29956e-10	-1.36221
69545222	chr18:69545222:C:T	7.26657e-06	-1.29956e-10	-1.37228
69545461	chr18:69545461:T:C	9.32206e-06	-1.29956e-10	-1.12318
69545640	chr18:69545640:T:C	7.77279e-06	-1.29956e-10	-1.30493
69545681	chr18:69545681:A:G	3.30036e-05	-1.29956e-10	0.141055
69546232	chr18:69546232:T:A	7.25771e-06	-1.29956e-10	-1.3735
69546393	chr18:69546393:G:A	7.44271e-06	-1.29956e-10	-1.34833
69546492	chr18:69546492:C:G	7.2695e-06	-1.29956e-10	-1.37187
69546509	chr18:69546509:A:T	7.28911e-06	-1.29956e-10	-1.36918
69546684	chr18:69546684:A:C	7.32438e-06	-1.29956e-10	-1.36435
69546891	chr18:69546891:T:C	7.31777e-06	-1.29956e-10	-1.36526
69546961	chr18:69546961:G:A	1.06079e-05	-1.29956e-10	-0.993961
69547045	chr18:69547045:A:T	7.49356e-06	-1.29956e-10	-1.34152
69547081	chr18:69547081:C:T	7.4761e-06	-1.29956e-10	-1.34385
69547193	chr18:69547193:T:C	7.94654e-06	-1.29956e-10	-1.28283
69547351	chr18:69547351:G:A	5.82501e-06	-1.5934	-3.67523e-10
69547635	chr18:69547635:G:A	8.81379e-06	-1.29956e-10	-1.17924
69547652	chr18:69547652:C:T	8.00079e-06	-1.29956e-10	-1.27602
69547698	chr18:69547698:C:G	7.36004e-06	-1.29956e-10	-1.3595
69547702	chr18:69547702:C:T	7.8078e-06	-1.29956e-10	-1.30044
69547733	chr18:69547733:A:T	7.35412e-06	-1.29956e-10	-1.3603
69548015	chr18:69548015:G:A	9.62163e-06	-1.29956e-10	-1.09155
69548023	chr18:69548023:A:G	1.05436e-05	-1.29956e-10	-1.00004
69548044	chr18:69548044:C:T	1.6619e-05	-0.545018	-3.67523e-10
69548163	chr18:69548163:C:T	8.83045e-06	-1.29956e-10	-1.17736
69548265	chr18:69548265:T:A	8.09244e-06	-1.29956e-10	-1.26463
69548611	chr18:69548611:C:A	7.2836e-06	-1.29956e-10	-1.36994
69548963	chr18:69548963:C:T	8.58015e-06	-1.29956e-10	-1.20611
69548964	chr18:69548964:G:A	7.2568e-06	-1.29956e-10	-1.37362
69548977	chr18:69548977:T:C	7.2409e-06	-1.29956e-10	-1.37582
69549403	chr18:69549403:A:G	1.44159e-05	-1.29956e-10	-0.687227
69549852	chr18:69549852:C:T	1.62758e-05	-1.29956e-10	-0.56588
69550000	chr18:69550000:A:T	1.05998e-05	-1.29956e-10	-0.994723
69550011	chr18:69550011:A:G	7.24116e-06	-1.29956e-10	-1.37578
69550035	chr18:69550035:A:G	1.75832e-05	-1.29956e-10	-0.488616
69550186	chr18:69550186:CAAAATTCTA:C	6.11964e-06	-1.54406	-3.67523e-10
69550200	chr18:69550200:TAAGA:T	6.4792e-06	-1.48696	-3.67523e-10
69550208	chr18:69550208:A:ATGTTT	6.73552e-06	-1.44817	-3.67523e-10
69550211	chr18:69550211:G:GTT	5.8486e-06	-1.58936	-3.67523e-10
69550306	chr18:69550306:A:G	4.21779e-06	-1.4201	-0.496148
69550668	chr18:69550668:A:T	8.83673e-06	-1.29956e-10	-1.17664
69550707	chr18:69550707:G:C	9.51707e-06	-1.29956e-10	-1.10247
69550846	chr18:69550846:C:T	5.56838e-06	-1.63846	-3.67523e-10
69551112	chr18:69551112:A:T	1.05991e-05	-1.29956e-10	-0.994789
69552405	chr18:69552405:G:T	1.00126e-05	-1.29956e-10	-1.05172
69552681	chr18:69552681:T:G	7.03716e-06	-1.40436	-3.67523e-10
69552827	chr18:69552827:G:A	2.71038e-06	-1.26344	-1.09503
69552898	chr18:69552898:C:T	8.69096e-06	-1.29956e-10	-1.19328
69554208	chr18:69554208:G:A	2.46409e-06	-1.3692	-1.08454
69554879	chr18:69554879:C:T	3.76973e-05	-1.29956e-10	0.274026
69555002	chr18:69555002:C:T	7.35342e-06	-1.29956e-10	-1.3604
69555304	chr18:69555304:G:A	1.52196e-06	-1.61288	-1.32268
69555407	chr18:69555407:T:C	4.56266e-06	-1.63153	-0.20612
69555607	chr18:69555607:G:A	1.8225e-06	-1.4855	-1.26985
69555658	chr18:69555658:G:A	7.26021e-06	-1.29956e-10	-1.37315
69556000	chr18:69556000:G:A	9.9796e-06	-1.29956e-10	-1.05502
69556014	chr18:69556014:T:G	9.47155e-06	-1.29956e-10	-1.10727
69556299	chr18:69556299:C:G	9.16011e-06	-1.29956e-10	-1.1407
69556427	chr18:69556427:C:T	6.85083e-06	-1.43119	-3.67523e-10
69556446	chr18:69556446:A:G	2.00591e-06	-1.54806	-1.1114
69556537	chr18:69556537:G:C	2.26926e-05	-1.29956e-10	-0.233523
69556820	chr18:69556820:A:T	5.83627e-06	-1.59147	-3.67523e-10
69556836	chr18:69556836:A:C	1.56406e-06	-1.6152	-1.29307
69557177	chr18:69557177:A:G	1.46163e-06	-1.60671	-1.3693
69557258	chr18:69557258:T:C	9.85065e-06	-1.06802	-3.67523e-10
69557645	chr18:69557645:C:T	5.64767e-06	-1.62432	-3.67523e-10
69557965	chr18:69557965:T:C	7.35687e-06	-1.29956e-10	-1.35993
69558185	chr18:69558185:G:A	1.70341e-06	-1.55746	-1.26547
69558241	chr18:69558241:T:C	7.24115e-06	-1.29956e-10	-1.37578
69558563	chr18:69558563:C:T	1.43842e-06	-1.61667	-1.37534
69558719	chr18:69558719:CACAT:C	7.51298e-06	-1.29956e-10	-1.33893
69558761	chr18:69558761:A:T	2.74033e-06	-1.28692	-1.06056
69558800	chr18:69558800:G:A	1.73397e-06	-1.56945	-1.2357
69559065	chr18:69559065:T:C	9.00135e-06	-1.29956e-10	-1.15819
69559066	chr18:69559066:G:A	1.71524e-05	-0.513426	-3.67523e-10
69559445	chr18:69559445:C:T	1.42541e-06	-1.62897	-1.37213
69559490	chr18:69559490:C:A	1.43627e-06	-1.63043	-1.36308
69560040	chr18:69560040:A:G	3.40281e-06	-1.63854	-0.492417
69560094	chr18:69560094:T:C	3.36626e-06	-1.62257	-0.51919
69560494	chr18:69560494:G:C	1.42139e-06	-1.62861	-1.37531
69560568	chr18:69560568:G:T	6.6842e-06	-1.16652	-0.289299
69560788	chr18:69560788:G:A	1.41603e-06	-1.63412	-1.37358
69560948	chr18:69560948:T:C	3.16035e-06	-1.60589	-0.598984
69561033	chr18:69561033:A:G	5.22511e-05	-1.29956e-10	0.6005
69561041	chr18:69561041:C:T	1.45881e-06	-1.63076	-1.34718
69561235	chr18:69561235:C:T	3.8712e-05	-1.29956e-10	0.300587
69561302	chr18:69561302:CTA:C	3.20616e-06	-1.60834	-0.58215
69561380	chr18:69561380:T:A	7.65427e-06	-1.29956e-10	-1.3203
69561643	chr18:69561643:G:T	2.96088e-06	-1.22041	-1.04967
69561783	chr18:69561783:T:C	7.49748e-06	-1.29956e-10	-1.34099
69562003	chr18:69562003:A:G	5.69152e-05	-1.29956e-10	0.686002
69562045	chr18:69562045:G:T	1.91145e-06	-1.56295	-1.14475
69562312	chr18:69562312:C:T	5.88751e-06	-1.58273	-3.67523e-10
69562987	chr18:69562987:G:A	1.48856e-06	-1.62707	-1.33069
69563371	chr18:69563371:A:G	1.45755e-06	-1.62373	-1.35507
69563750	chr18:69563750:A:G	1.00037e-05	-1.29956e-10	-1.0526
69563856	chr18:69563856:C:T	1.18559e-05	-1.29956e-10	-0.882738
69564118	chr18:69564118:T:TTGAG	8.3162e-06	-1.29956e-10	-1.23736
69564291	chr18:69564291:G:A	1.19221e-05	-1.29956e-10	-0.877164
69564662	chr18:69564662:T:A	3.87729e-05	-1.29956e-10	0.302161
69565588	chr18:69565588:G:C	7.279e-06	-1.29956e-10	-1.37057
69565901	chr18:69565901:T:C	8.05046e-06	-1.29956e-10	-1.26983
69565962	chr18:69565962:T:C	7.9342e-06	-1.29956e-10	-1.28438
69566006	chr18:69566006:T:G	6.92025e-06	-1.42111	-3.67523e-10
69566177	chr18:69566177:A:G	1.16831e-05	-1.29956e-10	-0.897417
69566223	chr18:69566223:C:T	2.4531e-06	-1.52221	-0.935998
69566286	chr18:69566286:G:A	1.27773e-05	-1.29956e-10	-0.80789
69566418	chr18:69566418:G:A	7.54749e-06	-1.29956e-10	-1.33435
69566425	chr18:69566425:C:T	4.49226e-06	-1.18684	-0.666371
69566449	chr18:69566449:T:C	1.19668e-05	-1.29956e-10	-0.873425
69566521	chr18:69566521:G:GA	7.50646e-06	-1.29956e-10	-1.3398
69566606	chr18:69566606:C:T	1.4056e-06	-1.64089	-1.37421
69566737	chr18:69566737:G:A	7.34758e-06	-1.29956e-10	-1.36119
69567218	chr18:69567218:T:C	6.91704e-06	-1.42157	-3.67523e-10
69567498	chr18:69567498:C:A	4.50284e-05	-1.29956e-10	0.451731
69567544	chr18:69567544:G:A	4.20088e-05	-1.29956e-10	0.382318
69567575	chr18:69567575:A:G	1.47273e-05	-1.29956e-10	-0.66586
69567618	chr18:69567618:G:A	7.45772e-06	-1.29956e-10	-1.34631
69567841	chr18:69567841:C:T	7.40552e-06	-1.29956e-10	-1.35334
69568054	chr18:69568054:C:T	7.77727e-06	-1.29956e-10	-1.30436
69568055	chr18:69568055:G:A	6.88078e-06	-1.42683	-3.67523e-10
69568445	chr18:69568445:T:A	7.4236e-06	-1.29956e-10	-1.3509
69568491	chr18:69568491:C:T	9.89305e-06	-1.29956e-10	-1.06373
69568756	chr18:69568756:G:A	9.47004e-06	-1.29956e-10	-1.10743
69568776	chr18:69568776:A:G	1.89816e-06	-1.51651	-1.19817
69568804	chr18:69568804:C:T	2.63359e-06	-1.32654	-1.06068
69569322	chr18:69569322:A:G	6.83125e-06	-1.43405	-3.67523e-10
69569621	chr18:69569621:C:A	9.89305e-06	-1.29956e-10	-1.06373
69569649	chr18:69569649:T:A	9.02971e-05	-1.29956e-10	1.14754
69569885	chr18:69569885:A:G	9.28172e-06	-1.29956e-10	-1.12751
69570216	chr18:69570216:A:T	8.3566e-06	-1.29956e-10	-1.23251
69570406	chr18:69570406:T:C	2.46609e-06	-1.50394	-0.948991
69570618	chr18:69570618:A:G	9.47109e-06	-1.29956e-10	-1.10732
69570752	chr18:69570752:C:T	2.40956e-06	-1.34984	-1.12628
69570839	chr18:69570839:G:A	6.17403e-06	-1.53521	-3.67523e-10
69571103	chr18:69571103:T:C	0.000139311	-1.29956e-10	1.58115
69571112	chr18:69571112:C:T	1.09283e-05	-1.29956e-10	-0.964208
69571609	chr18:69571609:C:T	9.75199e-06	-1.29956e-10	-1.07809
69571888	chr18:69571888:C:T	1.19999e-05	-0.870664	-3.67523e-10
69572122	chr18:69572122:A:G	9.47109e-06	-1.29956e-10	-1.10732
69572170	chr18:69572170:C:G	8.31354e-06	-1.29956e-10	-1.23768
69572275	chr18:69572275:G:A	7.33378e-06	-1.29956e-10	-1.36307
69572473	chr18:69572473:G:A	7.56229e-06	-1.29956e-10	-1.33239
69572700	chr18:69572700:A:T	2.87256e-06	-1.61182	-0.688534
69573098	chr18:69573098:G:T	7.51907e-06	-1.29956e-10	-1.33812
69573534	chr18:69573534:T:A	7.71011e-06	-1.29956e-10	-1.31303
69573878	chr18:69573878:G:A	1.12216e-05	-1.29956e-10	-0.937718
69574016	chr18:69574016:G:C	3.35412e-06	-1.39369	-0.751683
69574103	chr18:69574103:T:C	2.4673e-06	-1.35147	-1.10097
69574161	chr18:69574161:G:T	2.50213e-05	-1.29956e-10	-0.135833
69574281	chr18:69574281:A:G	8.37005e-06	-1.29956e-10	-1.2309
69574421	chr18:69574421:A:G	3.43557e-06	-1.40898	-0.712404
69574495	chr18:69574495:G:A	4.14611e-06	-1.64097	-0.292418
69574545	chr18:69574545:A:T	4.96072e-06	-1.43322	-0.320793
69574675	chr18:69574675:A:T	7.2531e-06	-1.29956e-10	-1.37413
69574676	chr18:69574676:A:G	1.63598e-06	-1.48875	-1.37457
69574804	chr18:69574804:A:T	1.01318e-05	-1.29956e-10	-1.03988
69574891	chr18:69574891:A:G	6.54245e-06	-1.47725	-3.67523e-10
69574999	chr18:69574999:A:G	7.40074e-06	-1.29956e-10	-1.35398
69575035	chr18:69575035:T:C	2.43506e-06	-1.50101	-0.964586
69575054	chr18:69575054:T:C	2.26191e-06	-1.22407	-1.31529
69575671	chr18:69575671:G:A	8.859e-06	-1.29956e-10	-1.17413
69576121	chr18:69576121:G:T	1.08971e-05	-1.29956e-10	-0.96706
69576476	chr18:69576476:G:A	7.56495e-06	-1.29956e-10	-1.33204
69576520	chr18:69576520:C:T	7.69039e-06	-1.29956e-10	-1.31559
69576523	chr18:69576523:C:T	1.46739e-06	-1.63785	-1.33423
69577152	chr18:69577152:C:G	8.85599e-06	-1.29956e-10	-1.17447
69577192	chr18:69577192:A:T	1.01598e-05	-1.29956e-10	-1.03712
69577276	chr18:69577276:C:T	9.09775e-06	-1.14753	-3.67523e-10
69577280	chr18:69577280:G:A	6.41745e-06	-1.49654	-3.67523e-10
69577827	chr18:69577827:G:T	1.25282e-05	-1.29956e-10	-0.827578
69578431	chr18:69578431:T:C	1.10072e-05	-1.29956e-10	-0.957012
69578804	chr18:69578804:C:A	2.91577e-05	-1.29956e-10	0.0171563
69578850	chr18:69578850:A:C	1.51232e-06	-1.58803	-1.35389
69579007	chr18:69579007:C:T	3.67002e-06	-1.14793	-0.907439
69579057	chr18:69579057:T:C	2.82048e-06	-1.47613	-0.84253
69579247	chr18:69579247:A:T	1.57804e-06	-1.5301	-1.36928
69579815	chr18:69579815:C:G	2.33982e-05	-1.29956e-10	-0.202901
69579918	chr18:69579918:C:T	2.71605e-06	-1.52434	-0.832047
69580001	chr18:69580001:A:T	2.63429e-06	-1.52581	-0.861144
69580401	chr18:69580401:G:A	7.24162e-06	-1.29956e-10	-1.37572
69581333	chr18:69581333:A:G	1.4365e-06	-1.64115	-1.3522
69581435	chr18:69581435:A:G	1.61576e-06	-1.64121	-1.23454
69581483	chr18:69581483:A:G	1.57274e-06	-1.53502	-1.36772
69581507	chr18:69581507:AG:A	7.24685e-06	-1.29956e-10	-1.375
69581962	chr18:69581962:C:A	1.95262e-06	-1.52001	-1.16638
69581991	chr18:69581991:C:T	1.55889e-05	-1.29956e-10	-0.609004
69582384	chr18:69582384:C:T	2.39466e-05	-1.29956e-10	-0.179734
69582385	chr18:69582385:G:A	1.01087e-05	-1.29956e-10	-1.04216
69582658	chr18:69582658:T:C	9.36818e-06	-1.29956e-10	-1.11824
69582742	chr18:69582742:C:T	2.01338e-05	-1.29956e-10	-0.353161
69582875	chr18:69582875:CTA:C	7.24421e-06	-1.29956e-10	-1.37536
69583069	chr18:69583069:C:T	3.15214e-06	-1.57012	-0.637362
69583441	chr18:69583441:A:G	6.52004e-06	-1.48068	-3.67523e-10
69583551	chr18:69583551:G:A	2.92934e-06	-1.55814	-0.72265
69583591	chr18:69583591:A:G	4.65548e-06	-1.12252	-0.694997
69584045	chr18:69584045:T:C	4.67379e-06	-0.581726	-1.23186
69584090	chr18:69584090:A:T	2.17222e-05	-1.29956e-10	-0.277226
69584423	chr18:69584423:G:A	1.49874e-05	-0.648349	-3.67523e-10
69584706	chr18:69584706:G:T	1.11412e-05	-1.512	0.56709
69584803	chr18:69584803:GATATTTT:G	2.01075e-06	-1.30753	-1.34952
69584839	chr18:69584839:T:C	5.77317e-06	-1.60234	-3.67523e-10
69585401	chr18:69585401:T:C	7.55494e-06	-1.29956e-10	-1.33336
69585514	chr18:69585514:G:A	1.83766e-06	-1.63761	-1.10946
69585538	chr18:69585538:A:G	1.23037e-05	-0.0846921	-0.760973
69585680	chr18:69585680:G:A	6.53141e-06	-1.52709	0.0481504
69586190	chr18:69586190:T:G	1.08158e-05	-1.29956e-10	-0.974554
69586263	chr18:69586263:C:T	5.16106e-06	-0.831564	-0.882855
69586323	chr18:69586323:G:A	5.59974e-06	-1.63284	-3.67523e-10
69586646	chr18:69586646:G:A	7.94384e-06	-1.29956e-10	-1.28317
69586750	chr18:69586750:G:A	6.65814e-06	-1.63947	0.179753
69587530	chr18:69587530:G:C	4.2846e-06	-1.60074	-0.299799
69587552	chr18:69587552:C:G	5.56682e-06	-1.63874	-3.67523e-10
69587569	chr18:69587569:C:T	7.65416e-06	-1.29956e-10	-1.32031
69587629	chr18:69587629:C:T	8.80105e-06	-1.29956e-10	-1.18069
69587714	chr18:69587714:G:A	1.13899e-05	-1.29956e-10	-0.922835
69587903	chr18:69587903:G:A	9.8679e-05	-1.29956e-10	1.23631
69588092	chr18:69588092:T:G	8.49936e-06	-1.29956e-10	-1.21557
69588396	chr18:69588396:A:G	4.68167e-06	-1.59677	-0.215138
69588485	chr18:69588485:A:G	7.50496e-05	-1.29956e-10	0.962587
69588758	chr18:69588758:G:A	0.00055453	-1.29956e-10	2.96256
69588790	chr18:69588790:C:A	8.17496e-06	-1.29956e-10	-1.25449
69588832	chr18:69588832:A:AT	2.09952e-06	-1.63093	-0.982924
69588924	chr18:69588924:A:G	4.24583e-06	-1.60381	-0.305817
69589032	chr18:69589032:C:G	1.13462e-05	-1.29956e-10	-0.926677
69589138	chr18:69589138:C:T	1.46198e-06	-1.60223	-1.37354
69589197	chr18:69589197:A:G	1.6471e-05	-1.29956e-10	-0.553958
69589298	chr18:69589298:G:A	4.10154e-06	-0.569967	-1.37423
69589442	chr18:69589442:TTA:T	1.90668e-05	-0.541257	0.133644
69590186	chr18:69590186:T:C	0.000102496	-1.29956e-10	1.27426
69590251	chr18:69590251:A:G	3.82429e-06	-1.58283	-0.431357
69590426	chr18:69590426:G:A	9.35712e-06	-1.11942	-3.67523e-10
69590479	chr18:69590479:A:G	1.48045e-05	-1.29956e-10	-0.660628
69590482	chr18:69590482:A:T	4.58237e-06	-0.459324	-1.37402
69590864	chr18:69590864:T:G	7.25694e-06	-1.29956e-10	-1.3736
69590913	chr18:69590913:A:G	2.03036e-06	-1.61669	-1.03066
69591041	chr18:69591041:A:G	1.47721e-05	-1.29956e-10	-0.662819
69591067	chr18:69591067:A:G	2.00901e-06	-1.61719	-1.04073
69591140	chr18:69591140:T:C	1.48045e-05	-1.29956e-10	-0.660628
69591471	chr18:69591471:G:A	2.00265e-06	-1.60733	-1.05376
69591589	chr18:69591589:G:T	6.67481e-05	-1.29956e-10	0.845364
69591602	chr18:69591602:TA:T	1.98664e-06	-1.608	-1.06112
69591756	chr18:69591756:C:T	2.02558e-06	-1.60197	-1.04773
69591836	chr18:69591836:G:A	0.000562548	-1.29956e-10	2.97692
69591943	chr18:69591943:A:T	2.00296e-05	-0.397406	0.0390561
69592350	chr18:69592350:AT:A	5.84565e-05	-1.29956e-10	0.712721
69592638	chr18:69592638:T:A	2.2747e-05	-1.29956e-10	-0.231128
69592721	chr18:69592721:T:C	0.00059487	-1.29956e-10	3.03278
69593377	chr18:69593377:AG:A	8.28405e-05	-1.29956e-10	1.06136
69593406	chr18:69593406:A:G	1.06044e-05	-0.994293	-3.67523e-10
69593515	chr18:69593515:A:T	4.25099e-05	-1.29956e-10	0.394176
69593635	chr18:69593635:G:C	1.16375e-05	-1.29956e-10	-0.901329
69594359	chr18:69594359:C:A	7.9029e-06	-1.29956e-10	-1.28833
69594566	chr18:69594566:A:C	8.71664e-06	-1.29956e-10	-1.19033
69594695	chr18:69594695:A:C	5.58652e-06	-1.6352	-3.67523e-10
69594826	chr18:69594826:C:T	2.72511e-06	-1.24791	-1.10514
69594906	chr18:69594906:T:G	1.81595e-05	-0.500902	0.0445328
69595494	chr18:69595494:A:T	0.000103321	-1.29956e-10	1.28228
69595643	chr18:69595643:T:G	0.000110727	-1.29956e-10	1.3515
69595900	chr18:69595900:C:T	1.57681e-05	-1.27351	0.675933
69595991	chr18:69595991:C:A	9.72721e-05	-1.29956e-10	1.22195
69596530	chr18:69596530:C:T	0.00250893	-1.29956e-10	4.47205
69596614	chr18:69596614:C:A	2.05689e-06	-1.30733	-1.32704
69596730	chr18:69596730:A:C	1.03977e-05	-1.29956e-10	-1.01398
69596858	chr18:69596858:C:T	1.77892e-05	-1.29956e-10	-0.47697
69596898	chr18:69596898:G:T	3.56411e-06	-1.20855	-0.876094
69596922	chr18:69596922:C:T	3.78859e-06	-0.662604	-1.36096
69597532	chr18:69597532:T:TC	2.18498e-06	-1.31626	-1.25769
69597599	chr18:69597599:A:G	2.89101e-06	-1.204	-1.08996
69597703	chr18:69597703:C:T	7.54547e-06	-1.29956e-10	-1.33461
69597733	chr18:69597733:CATCTGGAGACTCAAACGCCTGCTCAACCTCAGCTGGAAGCGTGCAT:C	2.35621e-05	-1.29956e-10	-0.195922
69597932	chr18:69597932:G:A	7.28254e-06	-1.29956e-10	-1.37008
69598150	chr18:69598150:T:C	9.84557e-06	-0.747371	-0.321169
69598909	chr18:69598909:C:A	0.00297512	-0.849067	5.49155
69599039	chr18:69599039:T:C	8.822e-05	-1.29956e-10	1.12427
69599081	chr18:69599081:A:G	2.14911e-05	-0.686368	0.398447
69599281	chr18:69599281:G:A	3.16606e-05	-1.29956e-10	0.0995126
69599641	chr18:69599641:C:T	3.354e-05	-1.29956e-10	0.157178
69599701	chr18:69599701:T:C	2.95281e-06	-1.18652	-1.08629
69599980	chr18:69599980:T:G	8.29127e-05	-1.29956e-10	1.06223
69600176	chr18:69600176:T:TA	3.99635e-06	-0.870544	-1.09964
69600353	chr18:69600353:C:T	1.15556e-05	-1.29956e-10	-0.908388
69600689	chr18:69600689:A:G	7.49017e-06	-1.29956e-10	-1.34197
69600697	chr18:69600697:T:C	4.01257e-06	-0.708282	-1.25785
69601075	chr18:69601075:T:C	3.98501e-06	-0.696916	-1.27611
69601107	chr18:69601107:C:T	5.5585e-06	-1.64023	-3.67523e-10
69601186	chr18:69601186:G:A	7.36162e-06	-1.29956e-10	-1.35928
69601817	chr18:69601817:C:T	1.10284e-05	-0.955091	-3.67523e-10
69602390	chr18:69602390:C:T	1.11065e-05	-1.29956e-10	-0.94803
69602526	chr18:69602526:G:A	9.23117e-06	-1.29956e-10	-1.13298
69602712	chr18:69602712:A:G	2.87239e-06	-1.09651	-1.20391
69602966	chr18:69602966:T:A	5.60193e-06	-1.26655	-0.365896
69603022	chr18:69603022:G:A	9.19805e-06	-1.29956e-10	-1.13657
69603084	chr18:69603084:T:C	6.45841e-06	-0.66593	-0.824247
69603145	chr18:69603145:T:A	2.28773e-06	-1.16817	-1.35983
69603330	chr18:69603330:A:C	0.000128364	-1.29956e-10	1.49931
69603336	chr18:69603336:A:G	2.70296e-06	-1.08563	-1.27558
69603423	chr18:69603423:C:T	2.02165e-05	-0.349062	-3.67523e-10
69603490	chr18:69603490:T:C	1.82178e-05	-1.29956e-10	-0.453165
69603695	chr18:69603695:C:T	7.26138e-06	-1.29956e-10	-1.37299
69603912	chr18:69603912:C:T	7.69448e-06	-1.29956e-10	-1.31506
69604217	chr18:69604217:C:T	1.93176e-05	-1.29956e-10	-0.394545
69604413	chr18:69604413:T:C	5.63942e-06	-1.62578	-3.67523e-10
69604514	chr18:69604514:C:T	3.48394e-06	-0.750175	-1.35722
69604690	chr18:69604690:C:A	1.11792e-05	-1.29956e-10	-0.94151
69604988	chr18:69604988:CAG:C	1.05095e-05	-1.29956e-10	-1.00328
69604993	chr18:69604993:A:G	3.64064e-06	-0.775495	-1.28791
69605162	chr18:69605162:A:G	1.62698e-05	-1.29956e-10	-0.56625
69605237	chr18:69605237:C:T	7.32326e-06	-1.29956e-10	-1.36451
69605792	chr18:69605792:TA:T	3.60224e-06	-0.787432	-1.28657
69606079	chr18:69606079:C:A	0.000164428	-1.29956e-10	1.74691
69606133	chr18:69606133:G:A	6.06803e-06	-1.55253	-3.67523e-10
69606439	chr18:69606439:T:G	1.00094e-05	-1.29956e-10	-1.05203
69606503	chr18:69606503:T:C	2.54256e-06	-1.56357	-0.85882
69606768	chr18:69606768:T:G	1.28401e-05	-0.802987	-3.67523e-10
69606990	chr18:69606990:T:C	2.14353e-05	-1.29956e-10	-0.290521
69607255	chr18:69607255:T:C	1.57627e-05	-0.597916	-3.67523e-10
69607337	chr18:69607337:ATTTTG:A	1.46477e-05	-0.681661	0.0103815
69607384	chr18:69607384:A:T	2.25832e-05	-1.29956e-10	-0.238355
69607445	chr18:69607445:A:G	1.91024e-05	-1.29956e-10	-0.405748
69607554	chr18:69607554:C:T	1.35254e-05	-0.64062	-0.110375
69607696	chr18:69607696:A:T	2.94474e-06	-0.976433	-1.29911
69607795	chr18:69607795:A:G	2.11294e-05	-1.29956e-10	-0.304895
69608073	chr18:69608073:A:G	1.40861e-05	-0.632879	-0.0774927
69608222	chr18:69608222:C:T	7.40058e-06	-1.29956e-10	-1.354
69608377	chr18:69608377:C:T	1.69479e-05	-1.29956e-10	-0.525419
69608383	chr18:69608383:T:C	4.0381e-06	-0.587973	-1.37181
69608411	chr18:69608411:TGTA:T	7.58924e-06	-1.29956e-10	-1.32883
69608481	chr18:69608481:A:G	2.98388e-06	-0.962881	-1.29946
69608572	chr18:69608572:A:G	1.83898e-05	-1.29956e-10	-0.443766
69608717	chr18:69608717:C:T	1.47836e-06	-1.6371	-1.32753
69608926	chr18:69608926:A:G	1.15007e-05	-0.819944	-0.0932105
69609312	chr18:69609312:C:A	2.91473e-05	-1.43744	1.45424
69609464	chr18:69609464:C:T	2.20642e-05	-1.29956e-10	-0.261607
69609564	chr18:69609564:T:A	2.61981e-06	-1.03315	-1.35931
69609669	chr18:69609669:CTGAG:C	4.13363e-06	-0.563998	-1.37241
69609862	chr18:69609862:T:C	8.85971e-06	-1.29956e-10	-1.17405
69609872	chr18:69609872:A:G	1.4386e-05	-0.689305	-3.67523e-10
69609946	chr18:69609946:C:T	7.48515e-06	-1.29956e-10	-1.34264
69610065	chr18:69610065:T:G	2.52518e-06	-1.6162	-0.813051
69610139	chr18:69610139:G:A	1.0499e-05	-0.876504	-0.127776
69610165	chr18:69610165:T:C	2.50557e-06	-1.61392	-0.823128
69610211	chr18:69610211:G:A	2.09981e-05	-1.29956e-10	-0.311128
69610287	chr18:69610287:T:G	0.000133109	-1.29956e-10	1.53561
69610420	chr18:69610420:T:C	7.67297e-06	-1.29956e-10	-1.31786
69610429	chr18:69610429:C:T	2.12122e-05	-1.29956e-10	-0.300985
69610615	chr18:69610615:C:T	7.75425e-06	-1.29956e-10	-1.30732
69610630	chr18:69610630:C:T	5.56284e-06	-1.63945	-3.67523e-10
69610735	chr18:69610735:A:C	2.97061e-05	-1.26874	1.30453
69610789	chr18:69610789:C:T	2.65483e-05	-1.1727	1.0961
69611025	chr18:69611025:G:A	5.55981e-06	-1.64	-3.67523e-10
69611058	chr18:69611058:A:G	5.57657e-06	-1.63699	-3.67523e-10
69611255	chr18:69611255:T:C	9.22716e-06	-1.29956e-10	-1.13341
69611276	chr18:69611276:G:A	8.34809e-06	-1.29956e-10	-1.23353
69611289	chr18:69611289:T:C	6.90866e-05	-1.34615	2.22595
69611344	chr18:69611344:G:A	7.5237e-06	-1.29956e-10	-1.3375
69611381	chr18:69611381:G:T	7.52498e-06	-1.29956e-10	-1.33733
69611423	chr18:69611423:A:G	3.00586e-06	-0.965764	-1.28923
69611609	chr18:69611609:T:C	4.86725e-05	-1.29956e-10	0.529554
69611759	chr18:69611759:C:T	3.96355e-05	-1.5557	1.87986
69611802	chr18:69611802:T:C	7.36381e-06	-1.29956e-10	-1.35898
69611831	chr18:69611831:T:C	3.93152e-05	-1.55477	1.87082
69611940	chr18:69611940:T:C	5.56348e-05	-1.29956e-10	0.663247
69612027	chr18:69612027:A:G	9.23794e-05	-1.29956e-10	1.17034
69612239	chr18:69612239:A:G	2.95188e-05	-1.29956e-10	0.0294668
69612488	chr18:69612488:C:A	2.36029e-05	-1.06196	0.867768
69612675	chr18:69612675:C:T	8.74528e-06	-1.29956e-10	-1.18705
69613144	chr18:69613144:T:C	6.76503e-06	-1.4438	-3.67523e-10
69613712	chr18:69613712:T:C	1.40371e-05	-0.713858	-3.67523e-10
69614106	chr18:69614106:C:G	6.01459e-06	-1.56137	-3.67523e-10
69614804	chr18:69614804:C:T	2.87823e-05	-1.29956e-10	0.00419941
69615784	chr18:69615784:A:T	1.53316e-05	-1.12537	0.499731
69615841	chr18:69615841:G:T	1.60706e-05	-1.10483	0.526259
69615842	chr18:69615842:A:G	1.64647e-05	-1.11783	0.563486
69615854	chr18:69615854:G:A	1.63984e-05	-1.10269	0.544312
69615905	chr18:69615905:A:G	2.66652e-06	-1.17575	-1.19903
69616128	chr18:69616128:A:G	8.40266e-06	-1.29956e-10	-1.22701
69616214	chr18:69616214:G:A	1.56879e-05	-1.13321	0.530535
69616677	chr18:69616677:A:G	7.92104e-06	-1.09638	-0.18966
69616826	chr18:69616826:A:T	7.79782e-06	-1.10836	-0.193357
69617095	chr18:69617095:A:AAG	1.36273e-05	-1.29956e-10	-0.743485
69617143	chr18:69617143:T:C	7.94403e-06	-1.29956e-10	-1.28314
69617214	chr18:69617214:G:C	1.51448e-06	-1.61668	-1.32381
69617228	chr18:69617228:G:A	2.15042e-06	-1.54579	-1.0441
69617560	chr18:69617560:A:G	7.39519e-06	-1.29956e-10	-1.35473
69617666	chr18:69617666:A:G	2.93784e-06	-0.908157	-1.36973
69617893	chr18:69617893:A:G	0.000135722	-1.29956e-10	1.55505
69618176	chr18:69618176:G:A	1.21734e-05	-0.856312	-3.67523e-10
69618448	chr18:69618448:G:T	2.37038e-06	-1.46612	-1.02639
69618607	chr18:69618607:C:G	7.27769e-06	-1.29956e-10	-1.37075
69619031	chr18:69619031:A:C	1.49369e-06	-1.59153	-1.36278
69619071	chr18:69619071:C:CA	2.76755e-05	-1.29956e-10	-0.0350151
69619163	chr18:69619163:T:C	1.6741e-05	-1.29956e-10	-0.537698
69619541	chr18:69619541:C:T	0.0001141	-1.29956e-10	1.38151
69619619	chr18:69619619:G:A	4.47957e-06	-1.06228	-0.793755
69620047	chr18:69620047:A:G	2.30166e-05	-1.29956e-10	-0.219345
69620072	chr18:69620072:TTAATA:T	7.33264e-06	-1.29956e-10	-1.36323
69620523	chr18:69620523:A:T	3.07414e-06	-1.13127	-1.10126
69620815	chr18:69620815:T:A	8.00129e-06	-1.29956e-10	-1.27596
69621240	chr18:69621240:C:T	7.79761e-06	-1.29956e-10	-1.30174
69621410	chr18:69621410:T:G	1.37268e-05	-1.56571	0.829501
69621723	chr18:69621723:T:C	1.93702e-05	-1.573	1.18118
69621750	chr18:69621750:A:G	4.77676e-06	-0.760556	-1.03124
69622248	chr18:69622248:A:T	6.7413e-05	-1.29956e-10	0.855276
69622366	chr18:69622366:G:A	0.000126657	-1.29956e-10	1.48592
69622470	chr18:69622470:T:G	2.81265e-06	-0.945939	-1.3755
69622486	chr18:69622486:C:T	2.68466e-06	-0.992503	-1.3755
69623041	chr18:69623041:G:A	2.83706e-05	-1.29956e-10	-0.0102067
69623086	chr18:69623086:A:G	7.94324e-06	-1.29956e-10	-1.28324
69623190	chr18:69623190:T:C	3.65534e-06	-1.03831	-1.02107
69623238	chr18:69623238:T:C	0.000128796	-1.29956e-10	1.50267
69623272	chr18:69623272:C:A	2.53514e-05	-1.29956e-10	-0.122729
69623401	chr18:69623401:C:A	3.64813e-06	-1.05867	-1.00268
69623407	chr18:69623407:C:T	2.87197e-06	-0.939116	-1.36145
69623441	chr18:69623441:A:T	6.02564e-06	-1.55954	-3.67523e-10
69623691	chr18:69623691:C:T	4.00428e-06	-1.01684	-0.951362
69623831	chr18:69623831:C:A	5.62445e-06	-1.62844	-3.67523e-10
69624189	chr18:69624189:C:A	6.54413e-06	-1.47699	-3.67523e-10
69624482	chr18:69624482:A:G	2.69461e-06	-0.989537	-1.37477
69624721	chr18:69624721:T:C	3.49273e-05	-1.29956e-10	0.197707
69624749	chr18:69624749:C:G	3.11467e-05	-1.29956e-10	0.0831455
69624847	chr18:69624847:C:T	2.93432e-05	-1.29956e-10	0.0234978
69624871	chr18:69624871:A:C	5.99354e-05	0.737707	-3.67523e-10
69625274	chr18:69625274:C:A	2.68318e-05	-1.29956e-10	-0.065974
69625360	chr18:69625360:T:C	2.65935e-05	-1.29956e-10	-0.0748942
69625490	chr18:69625490:C:A	7.20528e-05	-1.29956e-10	0.921837
69625685	chr18:69625685:T:TCAG	8.67275e-06	-1.29956e-10	-1.19538
69625843	chr18:69625843:C:T	2.68796e-06	-0.992069	-1.37471
69625877	chr18:69625877:A:T	2.4924e-05	-0.13973	-3.67523e-10
69626293	chr18:69626293:T:A	3.01307e-06	-1.10052	-1.15208
69626302	chr18:69626302:A:G	2.70913e-05	-1.29956e-10	-0.0563498
69626963	chr18:69626963:AG:A	5.57163e-05	-1.29956e-10	0.664711
69627077	chr18:69627077:C:T	3.81905e-06	-0.97923	-1.03633
69627310	chr18:69627310:T:C	7.89376e-06	-0.794145	-0.495344
69627334	chr18:69627334:C:T	5.87965e-06	-1.58406	-3.67523e-10
69627650	chr18:69627650:C:T	7.25269e-06	-1.29956e-10	-1.37419
69627895	chr18:69627895:A:G	1.63976e-06	-1.54869	-1.31233
69628211	chr18:69628211:T:C	2.24071e-06	-1.63431	-0.914464
69628317	chr18:69628317:C:G	1.08707e-05	-1.29956e-10	-0.96949
69629325	chr18:69629325:T:C	4.57945e-05	-1.56874	2.03734
69629878	chr18:69629878:C:T	9.88056e-05	-1.29956e-10	1.23759
69629967	chr18:69629967:C:T	0.000109943	-1.55376	2.89816
69630090	chr18:69630090:T:C	7.33484e-06	-1.29956e-10	-1.36293
69630095	chr18:69630095:A:T	0.000186082	-1.29956e-10	1.87062
69630580	chr18:69630580:T:C	1.34469e-05	-1.29956e-10	-0.756814
69630608	chr18:69630608:T:A	2.99833e-06	-1.10164	-1.15587
69630753	chr18:69630753:G:A	5.20027e-06	-1.60176	-0.105088
69630836	chr18:69630836:A:C	5.65863e-06	-1.62238	-3.67523e-10
69631634	chr18:69631634:C:T	2.51664e-06	-1.5178	-0.914841
69632225	chr18:69632225:C:T	7.469e-06	-1.29956e-10	-1.3448
69632391	chr18:69632391:C:T	7.33787e-06	-1.29956e-10	-1.36251
69632699	chr18:69632699:G:A	7.90587e-06	-1.29956e-10	-1.28796
69632806	chr18:69632806:G:C	2.07825e-06	-1.29536	-1.32868
69633143	chr18:69633143:A:G	0.000440048	-1.29956e-10	2.73132
69633452	chr18:69633452:A:T	1.07326e-05	-1.29956e-10	-0.982274
69633645	chr18:69633645:A:G	2.86337e-06	-1.52229	-0.781268
69633794	chr18:69633794:T:C	0.000113235	-1.29956e-10	1.37391
69633795	chr18:69633795:G:A	1.86468e-06	-1.37398	-1.3585
69634001	chr18:69634001:A:G	7.27174e-06	-1.29956e-10	-1.37157
69634426	chr18:69634426:T:C	7.002e-06	-1.40937	-3.67523e-10
69634799	chr18:69634799:A:G	1.76631e-06	-1.60032	-1.18635
69634819	chr18:69634819:T:G	1.6456e-05	-1.29956e-10	-0.554873
69634849	chr18:69634849:A:T	1.0905e-05	-0.966343	-3.67523e-10
69634923	chr18:69634923:G:A	5.81585e-05	-1.29956e-10	0.707611
69635200	chr18:69635200:A:T	2.013e-06	-1.33627	-1.31966
69635202	chr18:69635202:G:A	1.65587e-05	-1.29956e-10	-0.548652
69635376	chr18:69635376:A:G	1.88094e-06	-1.40169	-1.3221
69635496	chr18:69635496:A:G	1.78554e-06	-1.6003	-1.17554
69635705	chr18:69635705:GGAA:G	4.32252e-06	-1.47732	-0.414399
69636058	chr18:69636058:C:T	7.61007e-06	-1.29956e-10	-1.32609
69636152	chr18:69636152:G:A	6.99128e-06	-1.4109	-3.67523e-10
69636300	chr18:69636300:C:T	5.81145e-05	-1.29956e-10	0.706853
69636506	chr18:69636506:T:G	7.14951e-05	-1.29956e-10	0.914068
69636580	chr18:69636580:A:G	5.55501e-06	-1.64086	-3.67523e-10
69636686	chr18:69636686:G:A	3.97904e-06	-1.63673	-0.337788
69637008	chr18:69637008:A:C	0.000105667	-1.29956e-10	1.30473
69637027	chr18:69637027:A:G	1.45997e-06	-1.60138	-1.37576
69637300	chr18:69637300:G:A	1.49896e-06	-1.61904	-1.33175
69637493	chr18:69637493:G:A	1.71398e-06	-1.6249	-1.19184
69637610	chr18:69637610:G:C	9.14788e-06	-1.29956e-10	-1.14204
69637818	chr18:69637818:C:G	3.34571e-06	-1.58602	-0.561864
69638045	chr18:69638045:C:T	2.39289e-06	-1.12129	-1.36177
69638086	chr18:69638086:G:A	1.29186e-05	-0.796891	-3.67523e-10
69638468	chr18:69638468:T:C	2.16744e-06	-1.39728	-1.18473
69638535	chr18:69638535:C:T	9.6545e-06	-1.29956e-10	-1.08814
69638554	chr18:69638554:C:T	8.13695e-06	-1.29956e-10	-1.25915
69638558	chr18:69638558:T:C	2.68247e-06	-1.59977	-0.769051
69638689	chr18:69638689:C:G	1.57822e-06	-1.58354	-1.31573
69638795	chr18:69638795:A:G	3.74576e-06	-1.08312	-0.951817
69638889	chr18:69638889:T:C	1.13279e-05	-1.53821	0.609912
69639031	chr18:69639031:A:G	0.000110472	-1.29956e-10	1.3492
69639081	chr18:69639081:T:G	7.51002e-06	-1.29956e-10	-1.33932
69639114	chr18:69639114:C:A	9.76794e-06	-1.29956e-10	-1.07646
69639486	chr18:69639486:C:T	2.74861e-06	-1.59398	-0.750491
69639777	chr18:69639777:T:C	2.07618e-06	-1.30915	-1.31588
69639873	chr18:69639873:G:A	1.44806e-05	-1.16703	0.484278
69639901	chr18:69639901:A:G	0.000104253	-1.29956e-10	1.29126
69640088	chr18:69640088:G:A	2.10652e-06	-1.35218	-1.25834
69640405	chr18:69640405:A:G	4.41429e-06	-0.833913	-1.0368
69640510	chr18:69640510:C:T	2.36035e-05	-1.29956e-10	-0.194165
69640511	chr18:69640511:A:AT	3.37601e-06	-0.784659	-1.35421
69640965	chr18:69640965:C:T	9.79572e-06	-1.29956e-10	-1.07362
69641378	chr18:69641378:G:A	4.35713e-06	-0.646546	-1.2372
69641571	chr18:69641571:C:T	9.94729e-06	-1.29956e-10	-1.05826
69641884	chr18:69641884:A:G	2.83862e-05	-1.29956e-10	-0.00965786
69641949	chr18:69641949:A:G	2.84109e-05	-1.29956e-10	-0.00878714
69641960	chr18:69641960:A:G	1.51236e-06	-1.5686	-1.37329
69642028	chr18:69642028:A:G	2.27167e-06	-1.32573	-1.20931
69642076	chr18:69642076:T:C	3.50309e-06	-0.818933	-1.28298
69642219	chr18:69642219:C:A	4.19659e-06	-0.720671	-1.20062
69642262	chr18:69642262:A:T	7.24638e-06	-1.29956e-10	-1.37506
69642627	chr18:69642627:C:A	5.95434e-05	-1.29956e-10	0.731144
69642692	chr18:69642692:C:T	5.34994e-05	-1.29956e-10	0.624109
69642744	chr18:69642744:G:A	4.57602e-06	-0.69127	-1.14346
69643474	chr18:69643474:C:A	1.08887e-05	-1.61166	0.643828
69643509	chr18:69643509:C:T	6.92048e-06	-0.0531755	-1.3679
69643638	chr18:69643638:T:C	7.31132e-06	-1.29956e-10	-1.36614
69643976	chr18:69643976:C:T	3.04619e-06	-1.56295	-0.678718
69644065	chr18:69644065:T:C	7.56627e-06	-1.29956e-10	-1.33186
69644095	chr18:69644095:G:A	0.000106219	-1.29956e-10	1.30994
69644202	chr18:69644202:C:T	1.5582e-06	-1.56336	-1.34867
69644334	chr18:69644334:C:T	6.08962e-06	-0.714106	-0.834869
69644487	chr18:69644487:C:T	3.37279e-06	-0.765342	-1.37448
69644572	chr18:69644572:G:C	2.73368e-06	-1.33114	-1.01877
69644829	chr18:69644829:G:A	2.48837e-06	-1.2478	-1.19614
69644903	chr18:69644903:T:G	7.56264e-06	-1.29956e-10	-1.33234
69644985	chr18:69644985:G:C	9.47071e-06	-1.29956e-10	-1.10736
69644988	chr18:69644988:T:A	2.94427e-06	-1.56062	-0.715078
69645111	chr18:69645111:C:T	6.3158e-06	-0.74269	-0.769818
69645263	chr18:69645263:G:A	2.89574e-06	-1.55916	-0.733164
69645370	chr18:69645370:T:C	2.94268e-06	-1.56035	-0.715886
69645904	chr18:69645904:C:T	3.83608e-06	-0.750319	-1.26079
69646359	chr18:69646359:T:C	1.07847e-05	-1.29956e-10	-0.977433
69646377	chr18:69646377:A:C	5.61849e-06	-1.6295	-3.67523e-10
69646483	chr18:69646483:G:C	7.74743e-06	-0.416663	-0.891537
69646504	chr18:69646504:A:T	7.615e-06	-1.29956e-10	-1.32544
69646749	chr18:69646749:G:A	8.73534e-06	-1.53319	0.34501
69646856	chr18:69646856:C:A	5.3059e-06	-0.456126	-1.23062
69646868	chr18:69646868:C:A	6.25472e-06	-0.456757	-1.06547
69646882	chr18:69646882:A:G	3.65862e-06	-1.39045	-0.668026
69647341	chr18:69647341:C:T	9.67862e-06	-1.29956e-10	-1.08564
69647357	chr18:69647357:G:A	2.14897e-05	-1.44067	1.15268
69647409	chr18:69647409:C:G	1.95984e-05	-1.29956e-10	-0.380111
69647483	chr18:69647483:G:A	9.27943e-06	-1.29956e-10	-1.12776
69647591	chr18:69647591:C:T	1.03522e-05	-1.4665	0.448131
69647592	chr18:69647592:G:A	1.12809e-05	-1.29956e-10	-0.932452
69648071	chr18:69648071:A:G	2.12327e-05	-1.43102	1.13101
69648157	chr18:69648157:G:A	2.2884e-05	-1.39751	1.17238
69648252	chr18:69648252:A:G	2.84168e-05	-1.29956e-10	-0.00858201
69648580	chr18:69648580:C:T	0.000100551	-1.29956e-10	1.2551
69648662	chr18:69648662:A:G	3.93158e-06	-0.632145	-1.35438
69648669	chr18:69648669:T:C	2.94528e-06	-1.54968	-0.725679
69649105	chr18:69649105:T:G	2.89927e-06	-1.55724	-0.733864
69649359	chr18:69649359:A:G	5.68384e-06	-1.61793	-3.67523e-10
69649968	chr18:69649968:G:T	1.48836e-06	-1.59039	-1.3675
69650204	chr18:69650204:A:C	1.35526e-05	-1.29956e-10	-0.748982
69650471	chr18:69650471:T:C	8.08997e-06	-1.29956e-10	-1.26494
69650702	chr18:69650702:T:C	1.60736e-05	-1.55081	0.972429
69650752	chr18:69650752:A:G	7.37876e-05	-1.29956e-10	0.945629
69650881	chr18:69650881:T:C	2.41663e-05	-0.448665	0.278062
69650923	chr18:69650923:A:G	7.60291e-06	-1.30498	-0.0220454
69650962	chr18:69650962:G:C	9.90211e-06	-1.29956e-10	-1.06281
69651092	chr18:69651092:T:A	1.04954e-05	-1.00463	-3.67523e-10
69651102	chr18:69651102:A:G	6.43985e-06	-1.25748	-0.235573
69651106	chr18:69651106:A:C	5.81356e-06	-1.59537	-3.67523e-10
69651633	chr18:69651633:C:T	7.39473e-06	-1.29956e-10	-1.35479
69651722	chr18:69651722:C:T	1.04904e-05	-1.29956e-10	-1.0051
69651773	chr18:69651773:T:C	9.324e-06	-1.29956e-10	-1.12297
69651778	chr18:69651778:C:T	0.000182087	-1.29956e-10	1.84892
69652259	chr18:69652259:A:G	7.25393e-06	-1.29956e-10	-1.37402
69652330	chr18:69652330:C:T	1.58255e-06	-1.57642	-1.3201
69652458	chr18:69652458:A:C	7.29581e-06	-1.29956e-10	-1.36826
69652642	chr18:69652642:C:T	2.03392e-06	-1.2746	-1.37099
69652645	chr18:69652645:T:C	1.49818e-06	-1.57855	-1.37276
69652761	chr18:69652761:G:A	1.56794e-06	-1.56438	-1.34142
69652810	chr18:69652810:G:A	1.09521e-05	-1.29956e-10	-0.96203
69652859	chr18:69652859:G:T	5.82378e-06	-0.760391	-0.83322
69652918	chr18:69652918:A:G	1.15097e-05	-1.29956e-10	-0.912374
69652974	chr18:69652974:T:G	1.47079e-05	-0.246556	-0.42062
69653231	chr18:69653231:C:T	2.71794e-05	-1.29956e-10	-0.0531029
69653380	chr18:69653380:A:G	7.37654e-06	-1.29956e-10	-1.35726
69653411	chr18:69653411:A:G	1.06774e-05	-1.29956e-10	-0.987435
69653735	chr18:69653735:T:C	1.80399e-05	-0.0743603	-0.388613
69653932	chr18:69653932:G:A	7.29765e-06	-1.29956e-10	-1.36801
69653966	chr18:69653966:C:T	5.61102e-06	-1.63083	-3.67523e-10
69654446	chr18:69654446:C:T	2.51229e-05	-0.131782	-3.67523e-10
69654455	chr18:69654455:G:A	7.29722e-06	-1.29956e-10	-1.36807
69654575	chr18:69654575:C:G	1.1206e-05	-1.29956e-10	-0.939113
69655424	chr18:69655424:G:A	1.00986e-05	-0.831678	-0.211488
69655479	chr18:69655479:G:A	5.59379e-06	-1.30129	-0.332616
69655505	chr18:69655505:C:T	7.2506e-06	-1.29956e-10	-1.37448
69655845	chr18:69655845:AAT:A	5.58283e-06	-1.63587	-3.67523e-10
69655846	chr18:69655846:A:G	0.00493878	-1.29956e-10	5.14931
69655918	chr18:69655918:G:A	7.24747e-06	-1.3408	-0.0341046
69656347	chr18:69656347:G:C	4.60877e-06	-0.453979	-1.37362
69656405	chr18:69656405:A:C	3.03286e-06	-1.36953	-0.876526
69656419	chr18:69656419:T:C	2.48524e-05	-1.29956e-10	-0.142606
69657109	chr18:69657109:G:A	9.40206e-06	-0.812521	-0.302112
69657209	chr18:69657209:G:A	1.95762e-05	-1.29956e-10	-0.381248
69657216	chr18:69657216:G:A	2.4543e-06	-1.35942	-1.0983
69657361	chr18:69657361:A:T	7.54337e-06	-1.29956e-10	-1.33489
69657459	chr18:69657459:G:A	1.62421e-05	-0.223446	-0.344507
69657463	chr18:69657463:GGA:G	1.05431e-05	-1.00009	-3.67523e-10
69657509	chr18:69657509:G:T	2.66198e-05	-1.29956e-10	-0.0739067
69657708	chr18:69657708:T:C	1.03246e-05	-1.29956e-10	-1.02103
69657740	chr18:69657740:A:C	7.36137e-06	-1.29956e-10	-1.35932
69657807	chr18:69657807:G:A	5.26454e-06	-0.627332	-1.06724
69658207	chr18:69658207:C:T	2.12503e-06	-1.28175	-1.32002
69658710	chr18:69658710:TG:T	7.26782e-06	-1.29956e-10	-1.3721
69658807	chr18:69658807:G:T	1.18643e-05	-1.29956e-10	-0.882026
69658814	chr18:69658814:G:T	1.185e-05	-1.29956e-10	-0.883232
69658871	chr18:69658871:A:C	1.03158e-05	-1.29956e-10	-1.02188
69658999	chr18:69658999:C:T	2.38826e-06	-1.16244	-1.32256
69659163	chr18:69659163:T:C	1.54073e-06	-1.57665	-1.34665
69659214	chr18:69659214:A:G	8.16404e-06	-1.29956e-10	-1.25582
69659260	chr18:69659260:A:G	8.16309e-06	-0.314215	-0.941724
69659265	chr18:69659265:A:G	3.95102e-06	-1.15387	-0.827715
69659281	chr18:69659281:A:G	2.20956e-05	-0.260185	-3.67523e-10
69659316	chr18:69659316:A:G	1.60474e-05	-0.580016	-3.67523e-10
69659385	chr18:69659385:G:A	1.57424e-06	-1.59027	-1.31152
69659429	chr18:69659429:G:A	1.06202e-05	-1.29956e-10	-0.992801
69659497	chr18:69659497:C:T	2.21697e-06	-1.19701	-1.36241
69659516	chr18:69659516:G:A	1.66258e-05	-0.544606	-3.67523e-10
69659916	chr18:69659916:ATATAACATATATGTATGTTTTATATATATAACATATATGTATGTTT:A	7.69837e-06	-1.29956e-10	-1.31455
69660028	chr18:69660028:G:A	2.01456e-06	-1.28029	-1.37488
69660191	chr18:69660191:A:G	5.53277e-06	-0.59549	-1.04938
69660362	chr18:69660362:A:T	3.08277e-06	-1.0908	-1.13893
69660702	chr18:69660702:C:T	7.56956e-06	-1.29956e-10	-1.33143
69660878	chr18:69660878:C:T	1.88951e-05	-0.41666	-3.67523e-10
69661196	chr18:69661196:C:T	3.85698e-06	-0.697919	-1.30776
69661362	chr18:69661362:G:A	1.5985e-06	-1.59153	-1.29497
69662073	chr18:69662073:A:G	4.0134e-06	-0.994726	-0.971197
69662176	chr18:69662176:C:T	1.09991e-05	-1.29956e-10	-0.957749
69662216	chr18:69662216:C:G	8.71504e-06	-1.29956e-10	-1.19051
69662233	chr18:69662233:G:A	7.73878e-06	-1.30932	-3.67523e-10
69662368	chr18:69662368:G:A	2.28987e-06	-1.38439	-1.14267
69662378	chr18:69662378:C:T	1.79128e-06	-1.43678	-1.33585
69662450	chr18:69662450:A:T	7.28683e-06	-1.29956e-10	-1.36949
69663359	chr18:69663359:C:T	2.43267e-06	-1.23155	-1.23502
69663463	chr18:69663463:A:T	1.12261e-05	-1.29956e-10	-0.937318
69663613	chr18:69663613:A:G	8.55114e-06	-1.29956e-10	-1.2095
69663975	chr18:69663975:T:C	2.04589e-06	-1.56748	-1.07225
69664422	chr18:69664422:T:A	7.9727e-06	-1.29956e-10	-1.27954
69664436	chr18:69664436:A:G	1.30986e-05	-1.29956e-10	-0.783053
69664510	chr18:69664510:T:C	7.83528e-06	-1.29956e-10	-1.29693
69664514	chr18:69664514:G:T	2.55816e-06	-1.19089	-1.22538
69664706	chr18:69664706:G:A	2.58591e-06	-1.12104	-1.28444
69666063	chr18:69666063:G:A	9.76424e-06	-1.29956e-10	-1.07683
69666091	chr18:69666091:C:T	1.25186e-05	-1.29956e-10	-0.828348
69666099	chr18:69666099:T:C	8.58855e-06	-1.54933	0.3442
69666516	chr18:69666516:C:A	9.43349e-06	-1.29956e-10	-1.1113
69666610	chr18:69666610:C:T	4.94569e-06	-0.69321	-1.06384
69666743	chr18:69666743:A:G	1.52787e-05	-1.29956e-10	-0.629105
69667307	chr18:69667307:A:C	1.4411e-06	-1.63717	-1.35299
69667523	chr18:69667523:A:G	7.24215e-06	-1.29956e-10	-1.37564
69668079	chr18:69668079:C:A	1.06215e-05	0.273884	-1.26657
69668120	chr18:69668120:T:C	5.55384e-06	-0.267133	-1.37394
69668274	chr18:69668274:G:T	3.68062e-06	-1.09937	-0.953113
69668418	chr18:69668418:T:A	7.26648e-06	-1.29956e-10	-1.37229
69668424	chr18:69668424:C:T	7.26396e-06	-1.29956e-10	-1.37264
69668452	chr18:69668452:G:A	7.49443e-06	-1.29956e-10	-1.3414
69668677	chr18:69668677:G:A	7.55753e-06	-1.29956e-10	-1.33302
69668806	chr18:69668806:A:G	1.55769e-06	-1.62997	-1.28238
69668813	chr18:69668813:C:A	1.09615e-05	-0.219981	-0.741187
69668957	chr18:69668957:G:A	1.41052e-05	-0.302044	-0.406974
69668969	chr18:69668969:T:C	1.50423e-05	-0.644697	-3.67523e-10
69669086	chr18:69669086:G:A	4.73492e-06	-1.48515	-0.315443
69669251	chr18:69669251:C:T	2.00042e-06	-1.35201	-1.31019
69669281	chr18:69669281:G:A	8.02758e-06	-1.29956e-10	-1.27268
69669452	chr18:69669452:C:T	8.16393e-06	-1.29956e-10	-1.25584
69669453	chr18:69669453:G:A	7.99763e-06	-1.29956e-10	-1.27642
69669631	chr18:69669631:C:G	1.89762e-06	-1.35232	-1.36264
69669769	chr18:69669769:C:T	7.9188e-06	-1.29956e-10	-1.28632
69669852	chr18:69669852:C:G	1.59013e-05	-0.240164	-0.348997
69669873	chr18:69669873:G:A	1.84904e-06	-1.61379	-1.1271
69670201	chr18:69670201:G:A	7.94222e-06	-1.29956e-10	-1.28337
69670465	chr18:69670465:G:T	5.12219e-06	-0.945148	-0.776831
69670486	chr18:69670486:G:GA	8.21492e-06	-1.29956e-10	-1.24961
69670741	chr18:69670741:C:T	7.9127e-06	-1.29956e-10	-1.28709
69670929	chr18:69670929:C:T	5.58604e-06	-1.49045	-0.144841
69671326	chr18:69671326:T:C	1.34337e-05	-0.965266	0.207473
69671351	chr18:69671351:GA:G	5.59929e-06	-1.63292	-3.67523e-10
69671367	chr18:69671367:T:A	9.60289e-06	-1.29956e-10	-1.0935
69671399	chr18:69671399:A:G	1.94995e-06	-1.3174	-1.37035
69671417	chr18:69671417:G:A	7.91096e-06	-1.29956e-10	-1.28731
69671525	chr18:69671525:C:T	7.2707e-06	-1.29956e-10	-1.37171
69671706	chr18:69671706:T:G	8.01706e-06	-0.576516	-0.697473
69672304	chr18:69672304:G:C	1.08191e-05	-1.29956e-10	-0.974252
69672383	chr18:69672383:A:G	7.25001e-06	-1.29956e-10	-1.37456
69672545	chr18:69672545:T:A	6.29861e-06	-1.04973	-0.465506
69672947	chr18:69672947:GA:G	1.40357e-06	-1.64132	-1.37523
69673198	chr18:69673198:A:G	8.4142e-06	-1.29956e-10	-1.22564
69673386	chr18:69673386:T:C	1.88e-06	-1.58902	-1.13527
69673494	chr18:69673494:T:C	1.39306e-05	-0.721477	-3.67523e-10
69673603	chr18:69673603:T:C	1.72792e-06	-1.64054	-1.16811
69673730	chr18:69673730:A:G	3.14004e-06	-1.04408	-1.16724
69674126	chr18:69674126:G:A	1.9028e-06	-1.60924	-1.10299
69674395	chr18:69674395:T:C	7.99666e-06	-1.29956e-10	-1.27654
69674428	chr18:69674428:T:C	7.24191e-06	-1.29956e-10	-1.37568
69674461	chr18:69674461:C:T	4.30245e-06	-0.983051	-0.913325
69675034	chr18:69675034:C:T	4.19017e-06	-0.990021	-0.9328
69675280	chr18:69675280:G:T	1.6899e-06	-1.6409	-1.18999
69675340	chr18:69675340:G:A	8.28915e-06	-1.29956e-10	-1.24061
69675348	chr18:69675348:G:A	8.29677e-06	-1.29956e-10	-1.2397
69675631	chr18:69675631:G:A	6.36424e-06	-1.50487	-3.67523e-10
69676001	chr18:69676001:G:T	7.25589e-06	-1.29956e-10	-1.37375
69676202	chr18:69676202:C:T	3.96582e-06	-0.969637	-1.00821
69676212	chr18:69676212:G:A	8.31305e-06	-1.29956e-10	-1.23773
69676429	chr18:69676429:G:T	7.34769e-06	-1.29956e-10	-1.36118
69676503	chr18:69676503:A:G	8.09714e-06	-1.29956e-10	-1.26405
69676570	chr18:69676570:C:T	1.53795e-05	-0.622524	-3.67523e-10
69677121	chr18:69677121:G:T	5.57352e-06	-1.63753	-3.67523e-10
69677286	chr18:69677286:T:C	1.43076e-05	-1.54508	0.850308
69677405	chr18:69677405:T:C	7.24649e-06	-1.29956e-10	-1.37504
69677416	chr18:69677416:T:G	1.0429e-05	-1.01097	-3.67523e-10
69677534	chr18:69677534:A:G	2.63753e-06	-1.61838	-0.767336
69677714	chr18:69677714:G:A	1.03195e-05	-1.02153	-3.67523e-10
69677798	chr18:69677798:T:C	7.92604e-06	-1.47134	0.185937
69678014	chr18:69678014:C:T	2.55215e-06	-1.62783	-0.790796
69678066	chr18:69678066:T:C	2.48821e-05	-1.3561	1.21469
69678157	chr18:69678157:G:A	5.59044e-06	-1.44581	-0.188688
69678466	chr18:69678466:A:G	7.2651e-06	-1.29956e-10	-1.37248
69678483	chr18:69678483:T:C	7.24687e-06	-1.29956e-10	-1.37499
69678634	chr18:69678634:C:A	8.6342e-06	-1.29956e-10	-1.19983
69678866	chr18:69678866:CTT:C	4.10258e-06	-0.966708	-0.977238
69678909	chr18:69678909:G:A	4.07212e-06	-0.98571	-0.965687
69678953	chr18:69678953:G:A	8.01413e-06	-1.29956e-10	-1.27435
69679169	chr18:69679169:A:G	8.35263e-06	-1.29956e-10	-1.23299
69679204	chr18:69679204:A:C	4.11828e-06	-0.993474	-0.946653
69679277	chr18:69679277:T:C	1.80336e-06	-1.63988	-1.12603
69679343	chr18:69679343:AT:A	4.73856e-05	-1.29956e-10	0.502758
69679379	chr18:69679379:G:A	8.33804e-06	-1.48426	0.249529
69679545	chr18:69679545:C:G	2.27215e-06	-1.63206	-0.902779
69679885	chr18:69679885:C:T	1.07306e-05	-1.29956e-10	-0.982466
69680330	chr18:69680330:C:T	1.24358e-05	-1.51637	0.681385
69680673	chr18:69680673:T:A	9.02783e-06	-1.15359	-0.00165893
69681173	chr18:69681173:A:G	3.4921e-06	-0.959229	-1.14583
69681243	chr18:69681243:A:G	9.53107e-06	-1.62454	0.523533
69681289	chr18:69681289:G:C	8.7117e-06	-1.63455	0.443655
69681335	chr18:69681335:A:T	7.57806e-06	-1.29956e-10	-1.3303
69681354	chr18:69681354:A:G	7.57951e-06	-1.29956e-10	-1.33011
69681645	chr18:69681645:A:G	3.72032e-06	-1.44493	-0.596821
69682143	chr18:69682143:A:G	6.06864e-06	-1.55243	-3.67523e-10
69682304	chr18:69682304:C:T	9.8201e-06	-1.29956e-10	-1.07113
69682379	chr18:69682379:T:C	4.21358e-06	-0.782873	-1.13438
69682618	chr18:69682618:C:T	7.1671e-06	-1.38606	-3.67523e-10
69683913	chr18:69683913:C:T	4.23992e-06	-0.932885	-0.978133
69683975	chr18:69683975:T:C	3.5437e-06	-1.48364	-0.606749
69684099	chr18:69684099:G:A	3.30984e-06	-0.985576	-1.17309
69684480	chr18:69684480:A:AT	3.76682e-06	-1.46561	-0.563719
69684772	chr18:69684772:A:G	4.05809e-06	-0.805906	-1.14894
69684776	chr18:69684776:T:C	8.66078e-06	-1.29956e-10	-1.19676
69684975	chr18:69684975:G:T	3.95319e-06	-0.833753	-1.14728
69685131	chr18:69685131:C:T	1.0863e-05	-1.63737	0.667175
69685712	chr18:69685712:A:G	4.01215e-06	-1.01991	-0.946325
69685951	chr18:69685951:C:T	2.86753e-06	-1.62047	-0.681638
69686063	chr18:69686063:G:T	4.4187e-06	-1.03738	-0.832336
69686065	chr18:69686065:C:T	1.68698e-05	-1.29956e-10	-0.530039
69686125	chr18:69686125:A:G	7.76599e-06	-1.29956e-10	-1.30581
69686198	chr18:69686198:C:T	8.01358e-06	-1.6376	0.363172
69686737	chr18:69686737:GATAAT:G	2.65866e-06	-1.34971	-1.02803
69686744	chr18:69686744:T:C	5.87985e-06	-1.271	-0.313027
69686863	chr18:69686863:A:G	4.4931e-06	-1.29372	-0.559295
69686994	chr18:69686994:AAAT:A	1.38892e-05	-1.29956e-10	-0.724447
69687233	chr18:69687233:G:A	6.13938e-06	-1.00789	-0.53295
69687418	chr18:69687418:AC:A	1.22453e-05	-1.38951	0.539092
69687480	chr18:69687480:G:A	1.15445e-05	-1.6307	0.721354
69687552	chr18:69687552:G:A	7.82652e-06	-1.29804	-3.67523e-10
69687935	chr18:69687935:G:A	1.10456e-05	-0.95353	-3.67523e-10
69688018	chr18:69688018:A:G	9.10014e-06	-1.29956e-10	-1.14727
69688525	chr18:69688525:G:A	2.96407e-05	0.0335854	-3.67523e-10
69688733	chr18:69688733:G:T	7.66606e-06	-1.29956e-10	-1.31876
69688741	chr18:69688741:C:T	9.00232e-06	-1.29956e-10	-1.15808
69688742	chr18:69688742:G:A	8.77241e-06	-1.29956e-10	-1.18395
69689703	chr18:69689703:G:A	3.02158e-06	-1.18323	-1.06655
69690040	chr18:69690040:A:G	3.01925e-05	0.0520311	-3.67523e-10
69690467	chr18:69690467:G:A	1.68106e-06	-1.46033	-1.3758
69690671	chr18:69690671:T:C	1.02851e-05	-1.02486	-3.67523e-10
69691061	chr18:69691061:T:C	7.24026e-06	-1.29956e-10	-1.3759
69691306	chr18:69691306:G:A	2.10332e-05	-1.29956e-10	-0.309462
69691434	chr18:69691434:TG:T	1.80837e-06	-1.53752	-1.22562
69691628	chr18:69691628:A:G	4.69828e-06	-1.63627	-0.172095
69691874	chr18:69691874:G:T	1.32614e-05	-1.29956e-10	-0.770705
69692132	chr18:69692132:A:G	5.61477e-06	-0.999003	-0.631157
69692371	chr18:69692371:G:A	7.2432e-06	-1.29956e-10	-1.3755
69692686	chr18:69692686:T:G	1.16447e-05	-0.900713	-3.67523e-10
69692796	chr18:69692796:T:A	7.78214e-06	-1.29956e-10	-1.30373
69693945	chr18:69693945:G:C	1.28894e-05	-0.799159	-3.67523e-10
69693946	chr18:69693946:C:A	1.2972e-05	-0.792771	-3.67523e-10
69693953	chr18:69693953:G:A	1.2757e-05	-0.809482	-3.67523e-10
69694462	chr18:69694462:C:T	1.96795e-06	-1.44925	-1.22932
69694753	chr18:69694753:A:ATTATT	1.44508e-05	-0.684808	-3.67523e-10
69694790	chr18:69694790:G:A	1.2647e-05	-1.29956e-10	-0.818138
69694847	chr18:69694847:T:A	4.20802e-06	-1.50681	-0.411764
69695388	chr18:69695388:A:C	3.40547e-06	-1.34729	-0.782883
69695425	chr18:69695425:C:T	3.39413e-05	-1.59766	1.76673
69695776	chr18:69695776:T:A	5.44246e-06	-1.03368	-0.627649
69695785	chr18:69695785:G:T	1.60501e-06	-1.53296	-1.34947
69695904	chr18:69695904:A:G	6.1188e-06	-0.920549	-0.623646
69695949	chr18:69695949:A:G	5.51473e-06	-1.04509	-0.603053
69695958	chr18:69695958:G:A	5.58406e-06	-0.999099	-0.636546
69695959	chr18:69695959:G:A	1.4027e-06	-1.64136	-1.3758
69695991	chr18:69695991:T:C	1.65474e-06	-1.54283	-1.30909
69696061	chr18:69696061:A:G	1.41537e-06	-1.63378	-1.37439
69696478	chr18:69696478:T:C	7.00536e-06	-1.62813	0.219243
69696552	chr18:69696552:G:A	8.38292e-06	-1.63692	0.407555
69696588	chr18:69696588:A:G	4.61897e-06	-1.61422	-0.211174
69696610	chr18:69696610:C:T	3.52448e-06	-0.878792	-1.21704
69696697	chr18:69696697:A:C	5.39538e-06	-1.33495	-0.335064
69696856	chr18:69696856:A:G	1.07731e-05	-1.29956e-10	-0.978506
69697090	chr18:69697090:T:A	8.86678e-06	-1.29956e-10	-1.17325
69697094	chr18:69697094:G:T	3.35265e-06	-1.37826	-0.767552
69697397	chr18:69697397:A:G	3.36404e-06	-1.39279	-0.749628
69697418	chr18:69697418:T:G	3.29869e-06	-1.35418	-0.807854
69697425	chr18:69697425:T:C	1.45619e-06	-1.60538	-1.37436
69697455	chr18:69697455:A:G	3.04632e-06	-1.38003	-0.861593
69697668	chr18:69697668:G:A	6.296e-06	-1.51565	-3.67523e-10
69697699	chr18:69697699:CACAG:C	3.20005e-06	-1.38404	-0.808355
69697735	chr18:69697735:T:C	2.77817e-06	-1.21196	-1.12181
69697828	chr18:69697828:G:A	7.27238e-06	-1.29956e-10	-1.37148
69697916	chr18:69697916:C:G	2.12241e-06	-1.62557	-0.97744
69697941	chr18:69697941:A:T	4.47727e-06	-0.855675	-1.00087
69697994	chr18:69697994:A:ATC	3.24435e-06	-1.3999	-0.778749
69698093	chr18:69698093:G:A	7.96458e-06	-1.29956e-10	-1.28056
69698193	chr18:69698193:A:G	3.24831e-06	-1.38121	-0.79622
69698249	chr18:69698249:T:G	3.17597e-06	-1.38574	-0.814214
69698349	chr18:69698349:A:G	1.48731e-06	-1.64127	-1.31732
69698432	chr18:69698432:A:G	1.89957e-06	-1.42527	-1.28866
69698690	chr18:69698690:A:G	1.72833e-06	-1.4962	-1.31221
69698796	chr18:69698796:C:A	3.15156e-06	-0.994458	-1.21321
69698983	chr18:69698983:T:C	1.18237e-05	-0.885455	-3.67523e-10
69699260	chr18:69699260:A:G	4.72983e-06	-1.3809	-0.420778
69699332	chr18:69699332:A:G	2.15016e-06	-1.34385	-1.24617
69699836	chr18:69699836:T:A	2.23357e-06	-1.25272	-1.29924
69700079	chr18:69700079:G:A	3.92263e-06	-1.60001	-0.388791
69700309	chr18:69700309:C:G	2.01553e-05	-1.29956e-10	-0.352092
69700374	chr18:69700374:T:C	7.24078e-06	-1.29956e-10	-1.37583
69700397	chr18:69700397:C:T	2.1259e-06	-1.48091	-1.12046
69700521	chr18:69700521:C:G	3.43798e-06	-0.89125	-1.22943
69700745	chr18:69700745:T:G	1.72603e-06	-1.59188	-1.21786
69701008	chr18:69701008:T:C	1.55947e-05	-1.29956e-10	-0.608629
69701042	chr18:69701042:A:G	7.75275e-06	-1.29956e-10	-1.30751
69701096	chr18:69701096:A:C	5.56343e-06	-0.513556	-1.12579
69701107	chr18:69701107:G:GAC	1.91357e-05	-1.29956e-10	-0.404004
69701120	chr18:69701120:G:T	3.48433e-06	-0.938977	-1.16831
69701136	chr18:69701136:G:A	8.4064e-06	-1.29956e-10	-1.22657
69701169	chr18:69701169:T:C	3.47055e-06	-0.964177	-1.14707
69701190	chr18:69701190:T:G	3.36771e-06	-0.996706	-1.14462
69701253	chr18:69701253:A:G	3.41679e-06	-0.948443	-1.17842
69701797	chr18:69701797:G:A	7.40746e-06	-1.29956e-10	-1.35307
69701900	chr18:69701900:G:A	2.52581e-05	-0.126415	-3.67523e-10
69701909	chr18:69701909:G:A	5.59346e-06	-1.63396	-3.67523e-10
69702257	chr18:69702257:T:A	4.12526e-06	-0.673611	-1.26482
69702320	chr18:69702320:G:A	2.07696e-05	-1.29956e-10	-0.322072
69702506	chr18:69702506:A:G	1.44195e-06	-1.61443	-1.37513
69702516	chr18:69702516:C:T	1.88269e-05	-1.29956e-10	-0.420274
69702704	chr18:69702704:T:G	5.00431e-06	-0.550737	-1.19453
69702707	chr18:69702707:G:A	4.89042e-06	-0.575664	-1.19262
69703040	chr18:69703040:C:G	4.90182e-06	-0.571892	-1.19406
69703149	chr18:69703149:G:A	5.17651e-06	-0.54354	-1.16789
69703241	chr18:69703241:G:T	5.00633e-06	-0.561949	-1.18291
69703353	chr18:69703353:C:T	5.2472e-06	-0.518611	-1.17926
69703475	chr18:69703475:T:C	5.02891e-06	-0.555363	-1.185
69703541	chr18:69703541:A:G	0.000214087	-1.29956e-10	2.01082
69703561	chr18:69703561:T:A	5.11196e-06	-0.54493	-1.17905
69703777	chr18:69703777:C:G	1.45003e-05	-1.29956e-10	-0.681393
69703973	chr18:69703973:G:A	5.43526e-06	-0.479571	-1.18308
69704007	chr18:69704007:A:G	2.77408e-06	-1.49255	-0.84269
69704071	chr18:69704071:C:G	6.86683e-06	-1.50599	0.0771277
69704412	chr18:69704412:A:G	7.49491e-06	-1.29956e-10	-1.34134
69704564	chr18:69704564:C:T	4.48693e-06	-0.702467	-1.15193
69704681	chr18:69704681:G:A	8.72236e-06	-1.29956e-10	-1.18967
69704715	chr18:69704715:G:A	1.14959e-05	-0.913574	-3.67523e-10
69704916	chr18:69704916:A:C	7.5098e-06	-1.52197	0.182617
69705091	chr18:69705091:T:G	7.24628e-06	-1.29956e-10	-1.37507
69705327	chr18:69705327:A:G	1.10521e-05	-1.29956e-10	-0.952945
69705650	chr18:69705650:T:C	2.5907e-06	-1.53441	-0.86922
69705709	chr18:69705709:A:G	9.44117e-06	-1.11048	-3.67523e-10
69705761	chr18:69705761:C:A	7.30493e-06	-1.29956e-10	-1.36701
69705824	chr18:69705824:G:A	5.19056e-06	-0.740026	-0.968693
69705840	chr18:69705840:G:A	5.45191e-06	-0.708609	-0.950987
69706018	chr18:69706018:C:G	1.71512e-06	-1.62479	-1.19129
69706106	chr18:69706106:T:C	7.30497e-06	-1.29956e-10	-1.36701
69706405	chr18:69706405:T:C	7.30459e-06	-1.29956e-10	-1.36706
69706471	chr18:69706471:T:A	8.4098e-06	-1.36892	0.142754
69706556	chr18:69706556:G:C	7.38145e-06	-1.29956e-10	-1.35659
69706803	chr18:69706803:T:C	7.24303e-06	-1.29956e-10	-1.37552
69707065	chr18:69707065:T:C	7.30681e-06	-1.29956e-10	-1.36675
69707277	chr18:69707277:T:C	1.70607e-06	-1.45583	-1.36554
69707365	chr18:69707365:A:G	7.59153e-06	-1.37649	0.0479576
69707471	chr18:69707471:C:T	9.19632e-06	-1.29956e-10	-1.13676
69707835	chr18:69707835:G:A	7.26128e-06	-1.29956e-10	-1.373
69707874	chr18:69707874:C:T	7.30587e-06	-1.29956e-10	-1.36688
69707894	chr18:69707894:G:A	2.03944e-05	-1.29956e-10	-0.3403
69707981	chr18:69707981:G:A	8.80132e-06	-1.29956e-10	-1.18066
69708153	chr18:69708153:A:G	7.30498e-06	-1.29956e-10	-1.367
69708194	chr18:69708194:T:A	2.42472e-05	-1.29956e-10	-0.167262
69708214	chr18:69708214:ACT:A	7.30587e-06	-1.29956e-10	-1.36688
69708610	chr18:69708610:T:C	7.30235e-06	-1.29956e-10	-1.36736
69708611	chr18:69708611:G:A	7.30202e-06	-1.29956e-10	-1.36741
69708911	chr18:69708911:G:A	8.94168e-06	-1.29956e-10	-1.16484
69708958	chr18:69708958:G:A	2.50572e-05	-1.29956e-10	-0.134402
69708968	chr18:69708968:A:G	1.20749e-05	-1.29956e-10	-0.864429
69709304	chr18:69709304:G:A	8.02727e-05	1.02987	-3.67523e-10
69709618	chr18:69709618:A:G	5.80264e-06	-1.56213	-0.0351183
69710105	chr18:69710105:G:A	2.22008e-05	-1.29956e-10	-0.255433
69710595	chr18:69710595:A:T	4.15684e-06	-0.936369	-0.994436
69710806	chr18:69710806:A:G	5.15442e-06	-0.715484	-1.00022
69711073	chr18:69711073:T:C	3.06304e-06	-1.26884	-0.967309
69711131	chr18:69711131:T:A	5.56485e-06	-0.661428	-0.977664
69711212	chr18:69711212:C:T	1.20173e-05	-1.29956e-10	-0.869213
69711260	chr18:69711260:G:C	7.30475e-06	-1.29956e-10	-1.36704
69711434	chr18:69711434:A:G	6.06266e-06	-1.3637	-0.189714
69711552	chr18:69711552:A:T	8.36482e-06	-1.29956e-10	-1.23153
69711615	chr18:69711615:C:T	1.01301e-05	-1.43576	0.395708
69711826	chr18:69711826:C:T	5.87868e-06	-1.35201	-0.232217
69711989	chr18:69711989:T:C	5.89953e-06	-1.36958	-0.211106
69712064	chr18:69712064:G:A	6.38487e-06	-1.50163	-3.67523e-10
69712088	chr18:69712088:C:T	8.59045e-06	-1.29956e-10	-1.20491
69712089	chr18:69712089:G:A	1.92599e-06	-1.48687	-1.21325
69712206	chr18:69712206:G:A	1.66089e-06	-1.52093	-1.32728
69712302	chr18:69712302:AAAAAAAAAAAAAAAAAAAAAAAAAT:A	2.00603e-05	-1.29956e-10	-0.35682
69712397	chr18:69712397:A:G	9.12354e-06	-1.29956e-10	-1.1447
69712484	chr18:69712484:T:C	1.19133e-05	-1.29956e-10	-0.877903
69713464	chr18:69713464:G:A	2.2193e-05	-1.29956e-10	-0.255784
69713875	chr18:69713875:T:C	9.28524e-06	-1.29956e-10	-1.12714
69714369	chr18:69714369:G:A	7.41173e-06	-1.29956e-10	-1.3525
69714411	chr18:69714411:T:G	1.11064e-05	-1.29956e-10	-0.948043
69714421	chr18:69714421:G:A	4.65376e-06	-0.746889	-1.071
69714589	chr18:69714589:T:G	9.44884e-06	-1.29956e-10	-1.10967
69714883	chr18:69714883:C:T	5.86311e-06	-1.58688	-3.67523e-10
69714939	chr18:69714939:G:A	4.61165e-06	-0.69088	-1.13609
69715116	chr18:69715116:G:A	7.41191e-06	-1.29956e-10	-1.35247
69715223	chr18:69715223:C:T	7.39764e-06	-1.29956e-10	-1.3544
69715601	chr18:69715601:C:A	7.66084e-06	-1.38191	0.0624654
69715734	chr18:69715734:C:A	1.04694e-05	-1.29956e-10	-1.0071
69715985	chr18:69715985:A:G	6.07035e-06	-1.32885	-0.223297
69716067	chr18:69716067:T:C	6.22143e-06	-1.52756	-3.67523e-10
69716121	chr18:69716121:G:A	5.44121e-06	-0.373339	-1.28822
69716196	chr18:69716196:GCAGGGCCACAGTGAGA:G	1.60629e-06	-1.62615	-1.25549
69716347	chr18:69716347:C:T	1.60173e-06	-1.63286	-1.25162
69716547	chr18:69716547:C:T	8.623e-06	-1.29956e-10	-1.20113
69716549	chr18:69716549:G:A	2.00882e-05	-1.29956e-10	-0.355427
69716668	chr18:69716668:A:G	1.47681e-06	-1.62904	-1.33663
69716767	chr18:69716767:G:A	3.7413e-06	-1.52484	-0.511293
69716797	chr18:69716797:T:A	1.12649e-05	-1.29956e-10	-0.933867
69717011	chr18:69717011:TTTA:T	2.21741e-05	-1.29956e-10	-0.256638
69717568	chr18:69717568:G:A	1.02204e-05	-1.29956e-10	-1.03117
69717903	chr18:69717903:C:T	7.47534e-06	-1.29956e-10	-1.34395
69719045	chr18:69719045:T:C	4.05588e-06	-0.73843	-1.21696
69719063	chr18:69719063:C:T	1.24896e-05	-1.29956e-10	-0.830668
69719168	chr18:69719168:C:G	1.43868e-05	-1.29956e-10	-0.689252
69719256	chr18:69719256:G:T	6.88021e-06	-1.54008	0.113164
69720061	chr18:69720061:C:T	5.83027e-06	-1.17055	-0.421947
69720062	chr18:69720062:C:G	5.09331e-06	-0.575573	-1.15206
69720101	chr18:69720101:A:G	6.447e-06	-1.50591	0.0139627
69720103	chr18:69720103:C:T	6.40661e-06	-1.49823	-3.67523e-10
69720209	chr18:69720209:A:G	3.72187e-05	-1.29956e-10	0.26125
69720245	chr18:69720245:G:A	7.32129e-06	-1.29956e-10	-1.36478
69720313	chr18:69720313:G:A	6.46424e-06	-1.48928	-3.67523e-10
69720596	chr18:69720596:C:T	7.30837e-06	-1.29956e-10	-1.36654
69720658	chr18:69720658:G:A	2.547e-05	-1.29956e-10	-0.11806
69720720	chr18:69720720:A:AAAT	2.22255e-05	-1.29956e-10	-0.25432
69721020	chr18:69721020:T:C	9.93252e-06	-1.29956e-10	-1.05975
69721118	chr18:69721118:A:G	4.67309e-06	-0.779469	-1.03427
69721280	chr18:69721280:A:G	1.40901e-06	-1.63825	-1.37442
69721417	chr18:69721417:C:A	2.2234e-05	-1.29956e-10	-0.25394
69721639	chr18:69721639:G:A	7.30837e-06	-1.29956e-10	-1.36654
69721718	chr18:69721718:T:C	3.29287e-06	-0.888841	-1.27496
69721728	chr18:69721728:TA:T	4.37041e-06	-0.571258	-1.30945
69722098	chr18:69722098:T:C	7.32797e-06	-1.29956e-10	-1.36386
69722166	chr18:69722166:G:C	4.28003e-06	-0.93524	-0.966361
69722214	chr18:69722214:C:A	2.21525e-05	-1.29956e-10	-0.25761
69722406	chr18:69722406:T:C	1.16289e-05	-1.29956e-10	-0.902066
69722783	chr18:69722783:C:T	2.21741e-05	-1.29956e-10	-0.256638
69722803	chr18:69722803:C:A	7.30903e-06	-1.29956e-10	-1.36645
69722988	chr18:69722988:GAA:G	7.58439e-06	-1.29956e-10	-1.32947
69723202	chr18:69723202:G:A	1.9101e-06	-1.33968	-1.36872
69723566	chr18:69723566:A:G	1.03139e-05	-1.29956e-10	-1.02207
69723725	chr18:69723725:C:T	3.20265e-06	-1.61895	-0.572629
69723940	chr18:69723940:G:T	2.02102e-05	-1.29956e-10	-0.349376
69723968	chr18:69723968:C:T	7.43922e-06	-1.29956e-10	-1.3488
69724493	chr18:69724493:AAAAAT:A	7.27139e-06	-1.29956e-10	-1.37161
69724591	chr18:69724591:C:G	2.4392e-05	-1.29956e-10	-0.161306
69724618	chr18:69724618:T:C	7.27139e-06	-1.29956e-10	-1.37161
69724828	chr18:69724828:C:T	6.19392e-06	-1.53199	-3.67523e-10
69724886	chr18:69724886:T:C	7.74295e-06	-1.29956e-10	-1.30878
69724923	chr18:69724923:C:T	4.35649e-06	-0.539485	-1.34441
69725062	chr18:69725062:A:G	3.47656e-06	-0.769838	-1.33968
69725438	chr18:69725438:A:T	5.87373e-06	-0.989644	-0.595427
69725602	chr18:69725602:C:T	6.50838e-06	-1.62808	0.14561
69725949	chr18:69725949:C:T	2.73367e-05	-0.880285	0.832954
69726111	chr18:69726111:T:A	2.12379e-05	-0.0599492	-0.239824
69726199	chr18:69726199:C:T	1.90953e-06	-1.4436	-1.2651
69726283	chr18:69726283:A:C	8.80635e-06	-1.18009	-3.67523e-10
69726462	chr18:69726462:A:G	1.39317e-05	0.643262	-1.36465
69726474	chr18:69726474:C:T	5.18965e-06	-0.934068	-0.774827
69726491	chr18:69726491:C:T	7.90003e-06	-1.3441	0.0554017
69726914	chr18:69726914:G:A	7.17559e-06	-0.341389	-1.04349
69726950	chr18:69726950:C:T	2.30046e-05	-1.29956e-10	-0.219868
69727268	chr18:69727268:T:C	4.02763e-06	-0.87925	-1.08313
69727465	chr18:69727465:A:G	1.44412e-05	-1.61209	0.926616
69727711	chr18:69727711:G:A	3.24805e-06	-0.835612	-1.3419
69727939	chr18:69727939:A:G	2.80244e-05	-1.29956e-10	-0.0224848
69728031	chr18:69728031:A:G	7.96289e-06	-1.29956e-10	-1.28077
69728366	chr18:69728366:G:A	7.48629e-06	-1.29956e-10	-1.34249
69728465	chr18:69728465:T:C	7.96542e-06	-1.29956e-10	-1.28045
69728857	chr18:69728857:G:A	3.45639e-06	-0.745419	-1.36992
69729057	chr18:69729057:C:G	3.16518e-05	1.40667	-1.30744
69729120	chr18:69729120:A:T	2.02002e-05	-1.29956e-10	-0.349867
69729155	chr18:69729155:G:A	7.63559e-06	-1.29956e-10	-1.32274
69729167	chr18:69729167:A:G	9.15479e-06	-1.29956e-10	-1.14128
69729495	chr18:69729495:C:T	1.15096e-05	-0.912381	-3.67523e-10
69729962	chr18:69729962:TAAG:T	5.55612e-06	-1.64066	-3.67523e-10
69730047	chr18:69730047:T:C	7.48371e-06	-1.29956e-10	-1.34283
69730206	chr18:69730206:T:A	8.38634e-06	-1.29956e-10	-1.22896
69730271	chr18:69730271:A:G	9.65726e-06	0.122029	-1.20988
69730304	chr18:69730304:A:G	8.42039e-06	-1.29956e-10	-1.22491
69730355	chr18:69730355:G:T	7.52404e-06	-1.29956e-10	-1.33746
69730618	chr18:69730618:G:GAA	9.36213e-06	-1.29956e-10	-1.11889
69730966	chr18:69730966:A:T	3.18094e-05	-1.29956e-10	0.104202
69731179	chr18:69731179:A:C	5.55243e-06	-1.64133	-3.67523e-10
69731213	chr18:69731213:T:C	2.92334e-06	-1.31327	-0.969564
69731394	chr18:69731394:G:A	1.26735e-05	0.486567	-1.30261
69731454	chr18:69731454:T:G	3.79765e-06	-0.654361	-1.36682
69731642	chr18:69731642:A:AT	3.54174e-06	-0.75349	-1.33745
69731826	chr18:69731826:T:G	1.43973e-05	0.477542	-1.16606
69731941	chr18:69731941:T:C	8.39628e-06	-1.29956e-10	-1.22777
69731972	chr18:69731972:A:G	3.67735e-06	-0.691169	-1.3622
69732194	chr18:69732194:GC:G	7.29377e-06	-1.29956e-10	-1.36854
69732420	chr18:69732420:T:C	1.46885e-05	0.484642	-1.15314
69732456	chr18:69732456:G:T	4.21999e-06	-0.670937	-1.24479
69732881	chr18:69732881:G:A	7.64909e-06	-1.29956e-10	-1.32098
69732898	chr18:69732898:G:A	3.79262e-06	-0.649297	-1.37321
69733026	chr18:69733026:A:G	1.34491e-05	-0.756649	-3.67523e-10
69733153	chr18:69733153:G:A	2.98217e-06	-0.894487	-1.36842
69733311	chr18:69733311:C:T	7.26473e-06	-1.29956e-10	-1.37253
69733354	chr18:69733354:A:C	7.49188e-06	-1.29956e-10	-1.34174
69733513	chr18:69733513:A:G	1.11558e-05	0.242083	-1.18569
69733685	chr18:69733685:T:C	1.43231e-06	-1.62255	-1.37373
69733732	chr18:69733732:CAT:C	2.82495e-06	-0.961941	-1.35513
69733841	chr18:69733841:G:T	1.43726e-06	-1.61851	-1.37431
69734207	chr18:69734207:A:G	9.07007e-06	-1.29956e-10	-1.15058
69735200	chr18:69735200:G:A	8.40523e-06	-1.29956e-10	-1.22671
69735332	chr18:69735332:T:A	4.73106e-05	-1.29956e-10	0.501173
69735447	chr18:69735447:G:C	8.31564e-06	-1.29956e-10	-1.23742
69735622	chr18:69735622:G:A	8.50826e-06	-1.29956e-10	-1.21452
69736557	chr18:69736557:G:A	7.24455e-06	-1.29956e-10	-1.37531
69736809	chr18:69736809:T:C	8.67688e-06	-1.29956e-10	-1.1949
69736875	chr18:69736875:A:T	7.59941e-06	-0.0105102	-1.31698
69736892	chr18:69736892:G:T	2.83111e-06	-0.966295	-1.3486
69736906	chr18:69736906:G:A	5.83006e-06	-0.601916	-0.990618
69736924	chr18:69736924:T:A	7.84496e-06	0.0129702	-1.30866
69737337	chr18:69737337:A:G	7.66873e-06	-0.00538148	-1.31303
69737371	chr18:69737371:G:A	5.33663e-06	-0.682762	-0.998205
69737526	chr18:69737526:C:A	9.75549e-06	-1.07773	-3.67523e-10
69737737	chr18:69737737:G:A	8.78669e-06	-1.18232	-3.67523e-10
69737754	chr18:69737754:G:T	9.77622e-06	-1.07561	-3.67523e-10
69738039	chr18:69738039:G:A	9.281e-06	-1.29956e-10	-1.12759
69738114	chr18:69738114:CTG:C	5.67358e-06	-1.61974	-3.67523e-10
69738386	chr18:69738386:G:A	1.59841e-06	-1.60679	-1.27977
69738398	chr18:69738398:A:G	1.73753e-06	-1.4294	-1.3737
69738687	chr18:69738687:A:G	6.64917e-06	-0.111701	-1.34937
69739179	chr18:69739179:G:C	8.07366e-05	1.03563	-3.67523e-10
69739182	chr18:69739182:G:C	8.8313e-06	-1.29956e-10	-1.17726
69739229	chr18:69739229:G:T	1.78923e-06	-1.40956	-1.36421
69739604	chr18:69739604:A:G	1.49367e-06	-1.60682	-1.34751
69739912	chr18:69739912:C:T	6.32593e-06	-0.15394	-1.35696
69739994	chr18:69739994:G:C	2.25359e-06	-1.42876	-1.11428
69740011	chr18:69740011:A:G	8.61993e-06	-1.29956e-10	-1.20148
69740176	chr18:69740176:A:C	4.49105e-06	-1.23885	-0.614624
69740182	chr18:69740182:A:C	4.41711e-06	-1.25433	-0.615745
69740648	chr18:69740648:A:G	1.50608e-06	-1.60432	-1.34173
69741299	chr18:69741299:C:T	5.61083e-06	-0.614212	-1.01665
69741427	chr18:69741427:C:G	7.49072e-06	-1.29956e-10	-1.3419
69741812	chr18:69741812:C:T	2.64251e-06	-1.01295	-1.37089
69741858	chr18:69741858:T:C	7.29935e-06	-1.29956e-10	-1.36778
69741899	chr18:69741899:G:T	5.66354e-06	-0.595107	-1.02641
69741906	chr18:69741906:A:T	9.20951e-06	-1.29956e-10	-1.13532
69741942	chr18:69741942:A:G	1.82826e-06	-1.38359	-1.36861
69741985	chr18:69741985:A:G	4.13831e-06	-1.60952	-0.325757
69742980	chr18:69742980:AT:A	8.44402e-06	-1.29956e-10	-1.2221
69743666	chr18:69743666:A:G	1.84076e-06	-1.37566	-1.36972
69743674	chr18:69743674:AG:A	1.88092e-05	-1.29956e-10	-0.421217
69743678	chr18:69743678:T:C	1.94536e-05	-1.29956e-10	-0.387532
69743690	chr18:69743690:C:T	1.82211e-06	-1.40787	-1.3477
69743847	chr18:69743847:G:A	4.63577e-06	-1.61212	-0.209636
69743935	chr18:69743935:C:T	7.75564e-06	-1.29956e-10	-1.30714
69744021	chr18:69744021:A:G	1.89537e-06	-1.36746	-1.34869
69744085	chr18:69744085:T:C	1.88471e-06	-1.37387	-1.34792
69744484	chr18:69744484:C:T	1.48608e-06	-1.60041	-1.35901
69745628	chr18:69745628:AG:A	2.2954e-06	-1.30772	-1.21694
69745658	chr18:69745658:A:G	1.4742e-06	-1.61835	-1.3491
69746014	chr18:69746014:C:T	5.7492e-06	-1.6065	-3.67523e-10
69746448	chr18:69746448:A:G	1.50372e-06	-1.59229	-1.35533
69747023	chr18:69747023:G:A	2.60933e-06	-1.29953	-1.09694
69747357	chr18:69747357:A:G	2.52025e-06	-1.25483	-1.17637
69747758	chr18:69747758:C:T	1.46365e-06	-1.6112	-1.36343
69747875	chr18:69747875:T:G	2.20618e-06	-1.21342	-1.35088
69747970	chr18:69747970:AC:A	7.24647e-06	-1.29956e-10	-1.37505
69748263	chr18:69748263:A:G	9.46789e-06	0.186876	-1.29453
69748270	chr18:69748270:T:C	1.67687e-05	-0.53605	-3.67523e-10
69748349	chr18:69748349:A:G	3.85719e-06	-1.59421	-0.411416
69748358	chr18:69748358:C:T	7.25506e-06	-1.29956e-10	-1.37386
69749084	chr18:69749084:T:C	5.55377e-06	-1.64108	-3.67523e-10
69749409	chr18:69749409:T:A	8.70253e-06	0.17184	-1.36379
69749707	chr18:69749707:G:A	1.85765e-05	-1.29956e-10	-0.433663
69749855	chr18:69749855:T:C	1.44869e-06	-1.60998	-1.37492
69749856	chr18:69749856:G:A	5.70697e-06	-1.61387	-3.67523e-10
69750340	chr18:69750340:A:G	2.34251e-06	-1.37582	-1.12852
69750722	chr18:69750722:C:T	1.00474e-05	-1.29956e-10	-1.04824
69750729	chr18:69750729:G:T	1.48872e-05	-1.29956e-10	-0.655061
69750737	chr18:69750737:C:T	4.25961e-06	-1.35635	-0.550029
69750872	chr18:69750872:G:A	2.04502e-06	-1.33428	-1.30588
69751020	chr18:69751020:C:A	8.75466e-06	-1.18598	-3.67523e-10
69751109	chr18:69751109:G:A	7.28274e-06	-1.29956e-10	-1.37005
69751304	chr18:69751304:T:C	8.68884e-06	-1.29956e-10	-1.19352
69751542	chr18:69751542:T:C	1.41313e-05	-1.29956e-10	-0.707172
69751570	chr18:69751570:A:G	8.89492e-06	-1.17008	-3.67523e-10
69751727	chr18:69751727:G:A	7.7379e-06	-0.246788	-1.06264
69751811	chr18:69751811:C:T	8.12219e-06	-1.29956e-10	-1.26096
69751950	chr18:69751950:A:G	2.5307e-06	-1.30343	-1.12363
69752163	chr18:69752163:AAAAGAT:A	8.06756e-06	-1.29956e-10	-1.26771
69752258	chr18:69752258:A:T	7.6102e-06	-1.29956e-10	-1.32607
69752296	chr18:69752296:T:G	1.69756e-06	-1.45088	-1.37549
69753012	chr18:69753012:T:C	8.22899e-06	-1.29956e-10	-1.2479
69753357	chr18:69753357:T:C	1.43417e-06	-1.62241	-1.37256
69753668	chr18:69753668:C:T	1.01477e-05	-1.29956e-10	-1.03831
69754255	chr18:69754255:G:A	8.73921e-06	-1.18774	-3.67523e-10
69754267	chr18:69754267:T:G	1.91634e-06	-1.33726	-1.36789
69754298	chr18:69754298:G:C	7.32804e-06	-1.29956e-10	-1.36385
69755179	chr18:69755179:T:C	7.9769e-06	-1.27901	-3.67523e-10
69755404	chr18:69755404:TAAAC:T	7.24454e-06	-1.29956e-10	-1.37531
69756080	chr18:69756080:G:A	1.17076e-05	-1.29956e-10	-0.895321
69756135	chr18:69756135:A:G	2.77476e-06	-1.40079	-0.934204
69756300	chr18:69756300:G:A	1.61071e-06	-1.61669	-1.2622
69756605	chr18:69756605:T:C	6.50388e-06	-0.288513	-1.19465
69757021	chr18:69757021:G:C	8.3998e-06	-1.29956e-10	-1.22735
69757378	chr18:69757378:A:G	7.31676e-06	-1.36539	-3.67523e-10
69757423	chr18:69757423:T:A	2.48312e-06	-1.08715	-1.35889
69758113	chr18:69758113:C:T	6.34216e-06	-1.50834	-3.67523e-10
69758534	chr18:69758534:G:C	2.90806e-06	-1.25996	-1.02812
69758745	chr18:69758745:A:G	1.0459e-05	-1.29956e-10	-1.0081
69758874	chr18:69758874:T:C	6.3336e-06	-1.50969	-3.67523e-10
69759277	chr18:69759277:T:C	1.00482e-05	-1.29956e-10	-1.04817
69759362	chr18:69759362:T:C	1.2577e-05	-1.29956e-10	-0.823694
69759655	chr18:69759655:A:G	1.51037e-06	-1.57564	-1.36757
69759681	chr18:69759681:T:C	7.74334e-06	-1.29956e-10	-1.30873
69759832	chr18:69759832:T:TTC	1.85706e-05	-0.433983	-3.67523e-10
69759884	chr18:69759884:G:A	3.97078e-06	-1.25009	-0.726513
69759932	chr18:69759932:G:A	9.91057e-06	-1.06196	-3.67523e-10
69761409	chr18:69761409:G:A	2.22772e-05	-1.29956e-10	-0.251996
69761438	chr18:69761438:T:C	3.2988e-06	-1.48342	-0.678579
69761660	chr18:69761660:A:G	4.36121e-06	-1.40149	-0.481321
69762048	chr18:69762048:T:G	1.5171e-06	-1.63898	-1.29978
69762425	chr18:69762425:A:G	1.81781e-06	-1.58062	-1.17731
69762669	chr18:69762669:G:A	5.5708e-06	-1.63802	-3.67523e-10
69763182	chr18:69763182:G:T	2.42391e-05	-1.29956e-10	-0.167593
69763198	chr18:69763198:A:G	1.76382e-05	-1.29956e-10	-0.485494
69763289	chr18:69763289:T:G	1.0104e-05	-1.29956e-10	-1.04263
69763527	chr18:69763527:G:A	9.71969e-05	1.22118	-3.67523e-10
69764142	chr18:69764142:G:A	1.87638e-06	-1.42845	-1.29777
69764206	chr18:69764206:C:T	7.59412e-06	-1.29956e-10	-1.32819
69764374	chr18:69764374:TTGAATTGTAATC:T	6.19157e-06	-1.53237	-3.67523e-10
69764506	chr18:69764506:C:T	1.6092e-06	-1.63947	-1.24036
69764676	chr18:69764676:G:A	1.85088e-06	-1.37447	-1.36543
69764694	chr18:69764694:T:A	1.48974e-06	-1.63856	-1.3184
69764905	chr18:69764905:T:C	1.5072e-06	-1.64121	-1.3041
69765008	chr18:69765008:A:G	7.78884e-06	-1.29956e-10	-1.30287
69765237	chr18:69765237:A:G	1.45541e-06	-1.60794	-1.37234
69765460	chr18:69765460:T:C	1.0564e-05	-1.29956e-10	-0.998114
69765547	chr18:69765547:C:T	2.76851e-05	-1.29956e-10	-0.0346686
69766488	chr18:69766488:C:G	7.27893e-06	-1.37058	-3.67523e-10
69766690	chr18:69766690:G:C	1.2498e-05	-0.829992	-3.67523e-10
69766882	chr18:69766882:CAG:C	7.87904e-06	-1.29956e-10	-1.29136
69766947	chr18:69766947:C:T	1.8668e-06	-1.43122	-1.30011
69767025	chr18:69767025:G:A	1.245e-05	-1.29956e-10	-0.833844
69767164	chr18:69767164:G:A	7.3115e-06	-1.36611	-3.67523e-10
69768158	chr18:69768158:T:C	2.35169e-06	-1.31847	-1.18196
69768636	chr18:69768636:G:T	3.79202e-05	-1.29956e-10	0.279921
69768848	chr18:69768848:C:T	1.86968e-06	-1.59504	-1.13475
69768907	chr18:69768907:TTA:T	7.89654e-06	-1.28914	-3.67523e-10
69769140	chr18:69769140:A:G	1.91866e-05	-1.29956e-10	-0.401348
69769657	chr18:69769657:A:G	2.53596e-05	-1.29956e-10	-0.122406
69769695	chr18:69769695:C:G	1.67723e-06	-1.49995	-1.33846
69770881	chr18:69770881:GC:G	2.61022e-06	-1.31033	-1.0858
69770988	chr18:69770988:T:C	9.73492e-06	-1.29956e-10	-1.07984
69771159	chr18:69771159:T:C	1.14995e-05	-0.913259	-3.67523e-10
69771450	chr18:69771450:A:C	3.78304e-05	-1.29956e-10	0.277553
69771992	chr18:69771992:C:T	7.68058e-06	-1.31687	-3.67523e-10
69772237	chr18:69772237:C:T	9.93847e-06	-1.29956e-10	-1.05915
69772513	chr18:69772513:T:A	1.5111e-06	-1.64098	-1.30175
69773027	chr18:69773027:C:G	8.05648e-06	-1.26908	-3.67523e-10
69773178	chr18:69773178:A:G	1.23303e-05	-1.29956e-10	-0.843499
69773366	chr18:69773366:G:A	1.30294e-05	-1.29956e-10	-0.788354
69773373	chr18:69773373:G:A	3.84062e-06	-0.648444	-1.36148
69773542	chr18:69773542:G:A	6.41858e-06	-0.234914	-1.26145
69773558	chr18:69773558:T:C	1.49724e-06	-1.63942	-1.31252
69773812	chr18:69773812:G:A	7.73443e-06	-1.29956e-10	-1.30988
69774682	chr18:69774682:G:A	1.56964e-06	-1.57837	-1.32634
69775185	chr18:69775185:A:G	1.17732e-05	-1.29956e-10	-0.889738
69775307	chr18:69775307:T:A	1.69804e-05	-0.523501	-3.67523e-10
69775621	chr18:69775621:A:G	1.66016e-05	-1.29956e-10	-0.546065
69775657	chr18:69775657:TATAAA:T	1.20815e-05	-1.29956e-10	-0.863888
69775841	chr18:69775841:G:A	2.12379e-06	-1.34321	-1.25915
69776013	chr18:69776013:T:C	1.53478e-05	-1.29956e-10	-0.624589
69776165	chr18:69776165:T:C	1.3463e-05	-0.755618	-3.67523e-10
69776292	chr18:69776292:T:C	9.82449e-06	-1.29956e-10	-1.07068
69776301	chr18:69776301:T:C	7.02839e-06	-1.4056	-3.67523e-10
69776851	chr18:69776851:T:A	9.69928e-06	-1.29956e-10	-1.08351
69777513	chr18:69777513:C:T	5.4818e-06	-0.289046	-1.36508
69777814	chr18:69777814:T:A	1.91412e-06	-1.41469	-1.29161
69777916	chr18:69777916:T:C	1.42161e-06	-1.64126	-1.36251
69777937	chr18:69777937:A:C	3.10032e-06	-0.850261	-1.3738
69777961	chr18:69777961:G:A	2.19328e-06	-1.34085	-1.22931
69777993	chr18:69777993:A:G	1.80082e-06	-1.52202	-1.2453
69778170	chr18:69778170:G:A	2.8194e-05	-1.29956e-10	-0.0164508
69778200	chr18:69778200:A:G	8.58736e-06	-1.29956e-10	-1.20527
69778393	chr18:69778393:TA:T	4.45403e-06	-0.970465	-0.891288
69779188	chr18:69779188:C:T	7.28937e-06	-1.29956e-10	-1.36914
69779600	chr18:69779600:C:T	8.23896e-06	-1.24669	-3.67523e-10
69779682	chr18:69779682:T:C	8.26388e-06	-1.29956e-10	-1.24367
69779876	chr18:69779876:C:A	7.56246e-06	-1.29956e-10	-1.33237
69779879	chr18:69779879:G:A	1.37214e-05	0.442157	-1.17876
69780035	chr18:69780035:G:A	1.88962e-06	-1.34422	-1.37497
69780146	chr18:69780146:C:T	1.15189e-05	-0.911572	-3.67523e-10
69780675	chr18:69780675:A:G	2.31992e-06	-1.29116	-1.22287
69780956	chr18:69780956:G:A	7.44684e-06	-1.29956e-10	-1.34777
69781007	chr18:69781007:C:T	1.50456e-06	-1.63984	-1.30722
69781386	chr18:69781386:C:G	7.99173e-05	2.0538	-1.02837
69782099	chr18:69782099:TATAG:T	2.24537e-05	1.11643	-1.36054
69782181	chr18:69782181:A:G	1.14107e-05	-1.10624	0.185233
69782433	chr18:69782433:G:A	1.16181e-05	-1.29956e-10	-0.902999
69782446	chr18:69782446:C:T	7.14379e-06	-1.38932	-3.67523e-10
69782458	chr18:69782458:G:A	1.56197e-06	-1.58861	-1.321
69782719	chr18:69782719:G:A	4.44789e-06	-0.933641	-0.929489
69782758	chr18:69782758:C:T	1.48154e-05	-1.29956e-10	-0.659895
69783022	chr18:69783022:G:A	1.90823e-06	-1.62651	-1.08287
69783306	chr18:69783306:A:G	1.22755e-05	-1.29956e-10	-0.847954
69783964	chr18:69783964:C:T	7.77429e-06	-1.30474	-3.67523e-10
69784221	chr18:69784221:G:A	2.04578e-06	-1.63169	-1.00809
69784329	chr18:69784329:T:A	9.98507e-05	1.94753	-0.699414
69784895	chr18:69784895:C:A	9.06136e-06	-1.15154	-3.67523e-10
69785274	chr18:69785274:T:C	7.25387e-06	-1.37403	-3.67523e-10
69785312	chr18:69785312:T:C	1.05982e-05	-1.29956e-10	-0.99488
69785712	chr18:69785712:T:C	6.26911e-05	-1.29956e-10	0.782658
69786067	chr18:69786067:C:T	1.94384e-05	-0.388311	-3.67523e-10
69786529	chr18:69786529:G:A	1.18968e-05	-1.29956e-10	-0.879295
69786689	chr18:69786689:T:C	2.51541e-05	1.18839	-1.31893
69786808	chr18:69786808:C:T	7.60262e-06	-1.29956e-10	-1.32707
69787011	chr18:69787011:T:C	9.90553e-06	-1.29956e-10	-1.06247
69787029	chr18:69787029:A:G	8.12661e-06	-1.29956e-10	-1.26042
69787160	chr18:69787160:G:T	1.44477e-06	-1.6316	-1.35601
69787184	chr18:69787184:C:T	8.90293e-06	0.203626	-1.37281
69787209	chr18:69787209:T:C	0.000109317	2.03798	-0.699287
69787626	chr18:69787626:C:T	2.1557e-05	-1.29956e-10	-0.284859
69787671	chr18:69787671:C:T	2.23588e-05	1.09401	-1.34235
69787672	chr18:69787672:G:A	2.16658e-06	-1.34271	-1.2397
69788065	chr18:69788065:G:A	0.000104649	1.99917	-0.704127
69788407	chr18:69788407:G:A	7.34244e-06	-1.29956e-10	-1.36189
69788503	chr18:69788503:T:G	6.09368e-05	1.21054	-0.456268
69788908	chr18:69788908:G:T	2.61407e-06	-1.39601	-0.998649
69789154	chr18:69789154:T:C	8.45353e-06	-1.46094	0.239961
69789270	chr18:69789270:C:T	1.68491e-05	-0.383018	-0.148247
69789291	chr18:69789291:T:C	7.52888e-06	-1.29956e-10	-1.33681
69789313	chr18:69789313:T:C	8.03356e-06	-1.29956e-10	-1.27193
69789372	chr18:69789372:G:A	3.53398e-06	-1.63777	-0.455367
69789641	chr18:69789641:G:C	5.00436e-05	-1.29956e-10	0.557333
69790265	chr18:69790265:G:A	9.22442e-06	-1.6356	0.501896
69790501	chr18:69790501:T:C	2.75752e-05	-0.038645	-3.67523e-10
69790705	chr18:69790705:G:T	9.67074e-06	0.287713	-1.37417
69790852	chr18:69790852:T:C	9.86235e-06	-1.29956e-10	-1.06684
69791112	chr18:69791112:A:ATTTTT	3.2484e-05	-1.29956e-10	0.125186
69791236	chr18:69791236:T:C	7.6866e-06	-1.29956e-10	-1.31608
69791401	chr18:69791401:T:C	0.000119306	2.14497	-0.718837
69791460	chr18:69791460:A:G	9.8743e-06	-1.29956e-10	-1.06563
69791472	chr18:69791472:T:A	7.33853e-06	-1.29956e-10	-1.36242
69791598	chr18:69791598:A:G	2.26235e-06	-1.25563	-1.28353
69791608	chr18:69791608:T:A	2.50068e-06	-1.19876	-1.24024
69791753	chr18:69791753:TG:T	1.47129e-06	-1.61899	-1.35043
69791789	chr18:69791789:T:C	7.24086e-06	-1.29956e-10	-1.37582
69791943	chr18:69791943:A:G	2.30928e-05	-1.29956e-10	-0.216043
69792849	chr18:69792849:G:A	1.51707e-06	-1.62027	-1.31851
69793355	chr18:69793355:C:T	7.63928e-06	-1.29956e-10	-1.32226
69793816	chr18:69793816:C:T	1.22586e-05	0.526577	-1.37591
69793880	chr18:69793880:C:T	3.98449e-06	-1.62614	-0.347009
69794460	chr18:69794460:G:A	1.3755e-05	-1.29956e-10	-0.734159
69794633	chr18:69794633:C:G	2.03553e-05	-0.342219	-3.67523e-10
69795096	chr18:69795096:A:T	3.17442e-06	-0.927425	-1.27301
69795290	chr18:69795290:C:A	7.40173e-06	-0.00373747	-1.35011
69795366	chr18:69795366:A:G	0.000142599	2.16202	-0.557538
69795711	chr18:69795711:T:C	1.22867e-05	-1.29956e-10	-0.847044
69796099	chr18:69796099:C:T	2.27246e-06	-1.35678	-1.17792
69796222	chr18:69796222:G:C	4.74668e-06	-1.60109	-0.197027
69796321	chr18:69796321:A:G	2.92009e-05	-0.857281	0.875918
69796353	chr18:69796353:C:T	1.52411e-06	-1.58919	-1.34496
69796532	chr18:69796532:A:C	8.58438e-06	-1.51934	0.313725
69796776	chr18:69796776:ACT:A	3.61312e-06	-1.63289	-0.438101
69796826	chr18:69796826:G:C	7.81662e-06	-1.54858	0.249271
69796901	chr18:69796901:A:G	8.28248e-06	-1.5455	0.304081
69797044	chr18:69797044:G:A	8.59645e-06	-1.54637	0.342155
69797135	chr18:69797135:C:T	9.69013e-06	-1.29956e-10	-1.08445
69797305	chr18:69797305:C:T	9.42977e-06	-1.29956e-10	-1.11169
69797442	chr18:69797442:A:G	1.56291e-05	0.766772	-1.3732
69797571	chr18:69797571:A:T	1.01597e-05	-1.29956e-10	-1.03713
69797585	chr18:69797585:T:C	0.000168835	2.33864	-0.565281
69798832	chr18:69798832:T:C	5.72793e-06	-1.58231	-0.0278963
69799062	chr18:69799062:G:A	2.79527e-05	0.572285	-0.597332
69799115	chr18:69799115:A:T	6.97483e-06	-1.63545	0.222194
69799253	chr18:69799253:T:C	5.95611e-06	-1.57114	-3.67523e-10
69799290	chr18:69799290:G:A	2.83225e-05	1.34512	-1.35703
69799645	chr18:69799645:T:C	2.16676e-05	-1.55769	1.27794
69800290	chr18:69800290:G:T	7.40684e-06	-1.29956e-10	-1.35316
69800396	chr18:69800396:T:C	2.66476e-06	-1.20211	-1.17334
69800549	chr18:69800549:G:T	3.77e-06	-1.59253	-0.43596
69800693	chr18:69800693:C:G	3.87141e-05	1.43717	-1.13652
69800701	chr18:69800701:A:G	9.33501e-06	-1.5567	0.434914
69800757	chr18:69800757:A:G	8.95653e-06	-1.55406	0.390884
69801067	chr18:69801067:C:T	2.58156e-05	-0.104583	-3.67523e-10
69801216	chr18:69801216:G:A	2.2737e-05	1.12929	-1.36086
69802039	chr18:69802039:C:T	6.94716e-06	-1.62879	0.211563
69802099	chr18:69802099:C:T	6.94845e-06	-1.62668	0.209638
69802839	chr18:69802839:T:A	3.50921e-05	1.57695	-1.37454
69802906	chr18:69802906:T:C	8.17759e-06	-1.29956e-10	-1.25416
69802949	chr18:69802949:G:A	8.73186e-06	-1.48013	0.291551
69803350	chr18:69803350:A:G	8.52839e-06	-1.53399	0.321831
69803375	chr18:69803375:A:G	2.29643e-06	-1.15587	-1.36834
69803549	chr18:69803549:T:A	5.4466e-05	1.6599	-1.01789
69803718	chr18:69803718:G:A	7.30334e-06	-1.29956e-10	-1.36723
69803809	chr18:69803809:A:C	9.094e-06	-1.29956e-10	-1.14795
69803918	chr18:69803918:C:A	1.48556e-05	-1.16941	0.512232
69804230	chr18:69804230:G:A	1.58132e-05	-0.111931	-0.482788
69804247	chr18:69804247:G:A	7.65067e-06	-1.56948	0.24871
69804319	chr18:69804319:C:T	7.26326e-06	-1.29956e-10	-1.37273
69804341	chr18:69804341:G:A	9.2962e-06	-1.29956e-10	-1.12596
69804455	chr18:69804455:A:G	2.11049e-06	-1.28835	-1.32029
69804514	chr18:69804514:C:T	1.02078e-05	-1.29956e-10	-1.03241
69804518	chr18:69804518:G:A	1.84148e-06	-1.63554	-1.10945
69804604	chr18:69804604:C:G	1.42692e-06	-1.64068	-1.35936
69804719	chr18:69804719:G:C	1.57101e-05	-1.29956e-10	-0.601258
69804751	chr18:69804751:C:T	2.4085e-06	-1.45993	-1.01663
69805086	chr18:69805086:A:G	2.37933e-06	-1.37136	-1.11738
69805141	chr18:69805141:A:G	1.50334e-06	-1.61477	-1.3331
69805293	chr18:69805293:T:C	2.85458e-06	-1.08863	-1.21801
69806080	chr18:69806080:C:T	2.65712e-06	-1.33956	-1.03876
69806822	chr18:69806822:A:G	7.24184e-06	-1.29956e-10	-1.37569
69807209	chr18:69807209:C:G	1.69642e-06	-1.57088	-1.25616
69807357	chr18:69807357:A:G	3.20823e-06	-1.04721	-1.14263
69807399	chr18:69807399:A:G	7.24061e-06	-1.29956e-10	-1.37586
69807636	chr18:69807636:G:A	7.85084e-06	-1.29956e-10	-1.29494
69808433	chr18:69808433:CAG:C	1.73327e-06	-1.62722	-1.17834
69808499	chr18:69808499:G:T	7.24093e-06	-1.29956e-10	-1.37581
69809213	chr18:69809213:T:A	1.51575e-06	-1.56475	-1.3749
69809214	chr18:69809214:C:T	1.50723e-06	-1.57101	-1.37428
69809661	chr18:69809661:A:G	4.6927e-05	-1.29956e-10	0.493031
69809808	chr18:69809808:A:G	6.88182e-06	-0.578342	-0.848336
69810046	chr18:69810046:C:T	1.92009e-06	-1.32774	-1.37546
69810278	chr18:69810278:C:T	7.82726e-06	-1.29956e-10	-1.29795
69810810	chr18:69810810:G:A	1.71491e-06	-1.60602	-1.21018
69810850	chr18:69810850:G:A	7.37792e-06	-1.29956e-10	-1.35707
69810928	chr18:69810928:G:T	1.42052e-05	-1.29956e-10	-0.701953
69811042	chr18:69811042:A:G	3.51743e-06	-1.16715	-0.930685
69811165	chr18:69811165:A:G	3.47341e-06	-0.963469	-1.14696
69811341	chr18:69811341:C:T	3.14361e-06	-1.26647	-0.943718
69811600	chr18:69811600:T:A	6.00385e-06	-1.56316	-3.67523e-10
69811641	chr18:69811641:T:A	3.54255e-06	-1.4527	-0.638019
69811847	chr18:69811847:C:T	3.26134e-06	-1.05079	-1.12264
69811919	chr18:69811919:T:C	5.88161e-06	-1.58373	-3.67523e-10
69812037	chr18:69812037:A:T	6.20745e-06	-1.52981	-3.67523e-10
69812045	chr18:69812045:A:G	6.1175e-06	-1.54441	-3.67523e-10
69812149	chr18:69812149:A:G	7.76844e-06	-1.29956e-10	-1.30549
69812498	chr18:69812498:A:G	7.85997e-06	-1.29956e-10	-1.29378
69813498	chr18:69813498:G:A	1.88965e-06	-1.56952	-1.14965
69813576	chr18:69813576:G:A	9.59327e-06	-1.29956e-10	-1.0945
69814346	chr18:69814346:A:C	4.94324e-05	-1.29956e-10	0.545045
69814691	chr18:69814691:G:C	9.32047e-06	-1.29956e-10	-1.12335
69814859	chr18:69814859:G:A	0.000213481	-1.29956e-10	2.00798
69814925	chr18:69814925:C:A	9.80892e-06	-1.29956e-10	-1.07227
69815095	chr18:69815095:T:G	1.39665e-05	-1.63711	0.918215
69815109	chr18:69815109:G:T	1.71225e-06	-1.52048	-1.29727
69815181	chr18:69815181:G:A	1.62632e-06	-1.56119	-1.30805
69816205	chr18:69816205:G:A	1.78963e-06	-1.44222	-1.33133
69816297	chr18:69816297:C:T	9.80864e-06	-1.0723	-3.67523e-10
69816488	chr18:69816488:A:G	1.68711e-06	-1.54605	-1.28649
69816959	chr18:69816959:G:A	6.66807e-06	-1.45823	-3.67523e-10
69817198	chr18:69817198:A:G	7.24164e-06	-1.29956e-10	-1.37571
69817259	chr18:69817259:T:C	1.87054e-06	-1.62933	-1.1
69817892	chr18:69817892:A:T	1.9864e-06	-1.63344	-1.03579
69817901	chr18:69817901:T:C	2.00392e-06	-1.63661	-1.02385
69817976	chr18:69817976:T:C	2.67546e-06	-1.62725	-0.744189
69818003	chr18:69818003:C:A	4.675e-05	-1.29956e-10	0.489252
69818103	chr18:69818103:G:T	1.62933e-06	-1.50629	-1.3611
69818761	chr18:69818761:G:C	3.35494e-05	-1.29956e-10	0.157457
69818994	chr18:69818994:T:C	2.57935e-06	-1.55654	-0.851486
69819322	chr18:69819322:C:T	3.65488e-05	-1.29956e-10	0.243086
69819580	chr18:69819580:T:C	7.37165e-06	-1.29956e-10	-1.35792
69819910	chr18:69819910:C:T	5.57822e-06	-1.63669	-3.67523e-10
69820510	chr18:69820510:T:A	8.28012e-06	-1.29956e-10	-1.2417
69821435	chr18:69821435:T:C	3.20093e-05	-1.29956e-10	0.110465
69822036	chr18:69822036:A:G	3.10784e-05	-1.29956e-10	0.0809525
69822170	chr18:69822170:G:A	2.21962e-06	-1.34643	-1.21179
69822541	chr18:69822541:A:T	2.1174e-06	-1.24456	-1.36081
69822605	chr18:69822605:A:T	2.309e-06	-1.33394	-1.1848
69822643	chr18:69822643:C:A	8.52628e-06	-1.29956e-10	-1.21241
69822739	chr18:69822739:C:T	2.03601e-06	-1.35103	-1.29353
69823028	chr18:69823028:T:C	5.56441e-06	-1.63917	-3.67523e-10
69823297	chr18:69823297:A:T	2.16722e-06	-1.37587	-1.20625
69823469	chr18:69823469:G:A	3.16559e-05	-1.58187	1.68124
69823722	chr18:69823722:T:C	7.46429e-06	-1.29956e-10	-1.34543
69823723	chr18:69823723:T:C	2.27598e-06	-1.33096	-1.20219
69823918	chr18:69823918:T:A	1.76585e-05	-0.484342	-3.67523e-10
69824030	chr18:69824030:T:C	2.5094e-05	-1.29956e-10	-0.132934
69824292	chr18:69824292:G:A	2.65246e-05	-0.07749	-3.67523e-10
69824326	chr18:69824326:A:G	2.20983e-06	-1.35666	-1.20599
69824508	chr18:69824508:C:T	3.7134e-06	-1.6215	-0.422115
69824782	chr18:69824782:TG:T	8.8261e-06	-1.29956e-10	-1.17785
69824858	chr18:69824858:T:C	2.90006e-06	-1.32436	-0.966473
69824863	chr18:69824863:T:C	2.87719e-06	-1.33676	-0.961989
69824969	chr18:69824969:T:C	3.0292e-06	-1.36178	-0.88548
69825285	chr18:69825285:T:C	3.95167e-06	-1.63844	-0.342983
69825349	chr18:69825349:G:A	1.79468e-06	-1.44058	-1.33015
69826030	chr18:69826030:G:A	2.00395e-05	-0.357855	-3.67523e-10
69826349	chr18:69826349:T:G	9.65598e-06	-1.08798	-3.67523e-10
69826488	chr18:69826488:T:G	5.9338e-06	-1.5749	-3.67523e-10
69826489	chr18:69826489:G:T	2.77539e-06	-1.42913	-0.905636
69826648	chr18:69826648:G:A	2.73965e-06	-1.45204	-0.89569
69826892	chr18:69826892:A:G	8.90855e-06	-1.29956e-10	-1.16855
69826921	chr18:69826921:G:A	3.25836e-05	-1.29956e-10	0.128249
69827401	chr18:69827401:T:C	3.30859e-05	-1.29956e-10	0.143545
69827478	chr18:69827478:G:T	1.40518e-05	-1.29956e-10	-0.712808
69827479	chr18:69827479:C:T	3.3144e-05	-1.29956e-10	0.145301
69827797	chr18:69827797:T:G	3.31504e-05	-1.29956e-10	0.145492
69827893	chr18:69827893:A:G	7.57225e-06	-1.29956e-10	-1.33107
69827923	chr18:69827923:T:C	2.14697e-05	-1.56974	1.28082
69827942	chr18:69827942:T:C	2.93523e-06	-1.55937	-0.71941
69828197	chr18:69828197:A:T	3.6883e-06	-1.56402	-0.486373
69828277	chr18:69828277:T:C	1.55615e-06	-1.54271	-1.37063
69828286	chr18:69828286:T:C	1.53026e-06	-1.55763	-1.3725
69828699	chr18:69828699:T:C	1.42909e-06	-1.63141	-1.36711
69828975	chr18:69828975:T:C	7.69847e-06	-1.29956e-10	-1.31454
69829768	chr18:69829768:T:C	2.05734e-06	-1.33313	-1.30102
69829793	chr18:69829793:A:G	2.07086e-06	-1.61824	-1.00935
69830157	chr18:69830157:C:T	2.95318e-06	-1.41357	-0.859107
69830756	chr18:69830756:C:T	9.35808e-06	-1.29956e-10	-1.11932
69831396	chr18:69831396:A:G	2.13089e-06	-1.26689	-1.33213
69831437	chr18:69831437:C:T	2.2316e-06	-1.46816	-1.08468
69831574	chr18:69831574:T:C	1.60196e-05	-0.58175	-3.67523e-10
69832066	chr18:69832066:T:C	5.63886e-06	-1.62588	-3.67523e-10
69832285	chr18:69832285:T:C	2.00254e-06	-1.39306	-1.26809
69832309	chr18:69832309:T:C	3.03531e-06	-1.50851	-0.736735
69832483	chr18:69832483:G:GT	1.6911e-05	-1.61171	1.08411
69832762	chr18:69832762:A:C	2.86179e-05	-1.29956e-10	-0.00152971
69833146	chr18:69833146:G:A	1.7014e-06	-1.53175	-1.29236
69833149	chr18:69833149:T:G	2.97821e-06	-1.52673	-0.737508
69833458	chr18:69833458:A:G	7.27774e-05	-1.29956e-10	0.931845
69833565	chr18:69833565:C:T	1.11658e-05	-1.29956e-10	-0.942703
69833589	chr18:69833589:A:G	1.79614e-05	-1.59179	1.12445
69834403	chr18:69834403:C:T	4.42262e-06	-1.52588	-0.342948
69834615	chr18:69834615:A:C	1.8293e-06	-1.42304	-1.32859
69834736	chr18:69834736:G:T	3.13211e-05	-1.29956e-10	0.0887316
69834917	chr18:69834917:C:T	4.05839e-05	-1.29956e-10	0.34781
69835120	chr18:69835120:A:G	2.99681e-05	-1.29956e-10	0.0445704
69835255	chr18:69835255:G:A	2.9787e-05	-1.29956e-10	0.0385089
69835444	chr18:69835444:G:A	1.99174e-06	-1.29748	-1.36908
69835460	chr18:69835460:G:A	7.7868e-06	-1.29956e-10	-1.30313
69835926	chr18:69835926:T:G	1.02544e-05	-1.29956e-10	-1.02785
69836289	chr18:69836289:G:T	1.27846e-05	-1.54974	0.742413
69836487	chr18:69836487:TG:T	2.66232e-05	-1.29956e-10	-0.0737801
69836783	chr18:69836783:G:T	3.05852e-06	-0.970769	-1.26686
69838190	chr18:69838190:T:A	1.57988e-06	-1.63883	-1.25939
69838345	chr18:69838345:C:T	5.55247e-06	-1.64132	-3.67523e-10
69838420	chr18:69838420:A:G	1.39152e-05	-1.29956e-10	-0.722583
69838924	chr18:69838924:C:T	2.60431e-05	-1.29956e-10	-0.0958094
69838956	chr18:69838956:C:T	1.54091e-05	-1.29956e-10	-0.620604
69838968	chr18:69838968:C:T	1.61101e-06	-1.60532	-1.27338
69839143	chr18:69839143:C:T	1.84858e-06	-1.39827	-1.34287
69839167	chr18:69839167:A:T	5.70975e-06	-1.61339	-3.67523e-10
69839985	chr18:69839985:T:C	7.30364e-06	-1.29956e-10	-1.36719
69840075	chr18:69840075:G:C	2.67474e-06	-1.56924	-0.80247
69840117	chr18:69840117:G:T	1.76483e-05	-1.29956e-10	-0.48492
69840265	chr18:69840265:T:C	1.03447e-05	0.20069	-1.21977
69840733	chr18:69840733:T:C	7.82401e-06	-1.29956e-10	-1.29836
69840749	chr18:69840749:T:C	1.30616e-05	-1.29956e-10	-0.785882
69840793	chr18:69840793:T:C	7.24034e-06	-1.29956e-10	-1.37589
69843122	chr18:69843122:C:T	4.65654e-05	-1.29956e-10	0.485297
69843598	chr18:69843598:C:T	9.63364e-06	-1.29956e-10	-1.0903
69843831	chr18:69843831:A:G	1.05712e-05	-0.605293	-0.392131
69844289	chr18:69844289:G:T	9.1503e-06	-1.29956e-10	-1.14177
69844409	chr18:69844409:T:C	1.60768e-05	0.23351	-0.811692
69844425	chr18:69844425:T:G	1.57401e-05	-0.599349	-3.67523e-10
69844582	chr18:69844582:C:T	2.23056e-05	-1.29956e-10	-0.250725
69845261	chr18:69845261:A:G	7.80444e-06	-1.29956e-10	-1.30087
69845445	chr18:69845445:T:TA	2.02269e-05	-1.29956e-10	-0.348549
69845516	chr18:69845516:C:A	7.24219e-06	-1.29956e-10	-1.37564
69846098	chr18:69846098:G:T	8.87879e-06	-1.29956e-10	-1.1719
69846304	chr18:69846304:C:T	1.68514e-05	-1.29956e-10	-0.531127
69846569	chr18:69846569:T:C	1.08552e-05	0.318311	-1.28923
69846802	chr18:69846802:C:G	8.27523e-06	-0.274946	-0.967349
69846836	chr18:69846836:G:T	7.3989e-06	-1.29956e-10	-1.35423
69846944	chr18:69846944:TGAA:T	1.14263e-05	-1.29956e-10	-0.919646
69847037	chr18:69847037:T:A	8.54743e-06	-1.29956e-10	-1.20993
69847465	chr18:69847465:A:G	1.55989e-05	-1.29956e-10	-0.608362
69847828	chr18:69847828:A:C	2.47971e-06	-1.48029	-0.967129
69848082	chr18:69848082:C:T	1.10508e-05	-1.29956e-10	-0.953055
69848330	chr18:69848330:T:G	1.14237e-05	-1.29956e-10	-0.919873
69848541	chr18:69848541:C:A	2.70589e-05	-1.29956e-10	-0.0575438
69848562	chr18:69848562:A:T	7.61278e-06	-1.29956e-10	-1.32573
69848672	chr18:69848672:G:A	3.04079e-06	-1.09508	-1.14836
69848851	chr18:69848851:G:A	2.93445e-06	-1.13234	-1.14671
69849071	chr18:69849071:C:T	9.5346e-06	-1.29956e-10	-1.10063
69849125	chr18:69849125:C:T	9.21503e-06	-1.13473	-3.67523e-10
69849174	chr18:69849174:C:T	5.64176e-06	-0.254891	-1.37047
69849254	chr18:69849254:C:T	5.64304e-06	-0.25352	-1.37162
69849412	chr18:69849412:A:G	4.04397e-06	-0.669801	-1.28853
69849583	chr18:69849583:G:A	3.88099e-06	-0.702025	-1.29745
69849842	chr18:69849842:G:T	2.82687e-05	-1.29956e-10	-0.0138073
69849902	chr18:69849902:G:A	1.31351e-05	-1.29956e-10	-0.780277
69850345	chr18:69850345:G:A	9.94183e-06	-1.29956e-10	-1.05881
69850651	chr18:69850651:G:A	2.55732e-06	-1.50306	-0.913543
69850659	chr18:69850659:A:G	1.28334e-05	-1.29956e-10	-0.803512
69851607	chr18:69851607:A:C	7.4399e-06	0.00967068	-1.35838
69851843	chr18:69851843:C:T	9.49359e-06	0.00626208	-1.11121
69851918	chr18:69851918:C:T	1.30923e-05	-1.29956e-10	-0.783536
69851968	chr18:69851968:C:A	6.47876e-06	-0.145951	-1.34108
69852159	chr18:69852159:TTA:T	7.35833e-06	-0.0296798	-1.33005
69852208	chr18:69852208:T:G	5.24463e-06	-0.335271	-1.36308
69852305	chr18:69852305:A:G	1.88548e-05	-1.29956e-10	-0.418796
69852312	chr18:69852312:T:C	2.0066e-05	-1.29956e-10	-0.356533
69852317	chr18:69852317:A:G	1.28719e-05	-1.29956e-10	-0.800518
69852368	chr18:69852368:G:A	6.95538e-06	-0.498075	-0.917971
69852874	chr18:69852874:G:A	5.71383e-06	-1.61267	-3.67523e-10
69853106	chr18:69853106:G:A	2.97243e-06	-1.63339	-0.632793
69853615	chr18:69853615:C:A	1.27066e-05	-1.29956e-10	-0.813439
69853761	chr18:69853761:T:C	7.29611e-06	-1.29956e-10	-1.36822
69853951	chr18:69853951:G:A	2.91028e-06	-1.63333	-0.653981
69854518	chr18:69854518:T:C	1.17579e-05	-1.29956e-10	-0.891036
69855211	chr18:69855211:C:T	1.22709e-05	-1.29956e-10	-0.848332
69855585	chr18:69855585:C:T	9.39852e-06	-0.156054	-0.958956
69855648	chr18:69855648:G:C	1.98033e-06	-1.63887	-1.03343
69856021	chr18:69856021:G:A	1.17587e-05	-1.29956e-10	-0.890967
69856024	chr18:69856024:A:G	1.07192e-05	-0.116891	-0.866633
69856038	chr18:69856038:C:T	1.15192e-05	-1.29956e-10	-0.911546
69856217	chr18:69856217:T:C	7.07424e-06	-1.6017	0.202599
69856707	chr18:69856707:A:T	3.0749e-05	-1.29956e-10	0.0702965
69857125	chr18:69857125:C:T	7.26561e-06	-1.29956e-10	-1.37241
69857147	chr18:69857147:C:T	2.51149e-05	0.159254	-0.291353
69857332	chr18:69857332:C:A	8.70207e-06	-1.29956e-10	-1.192
69857397	chr18:69857397:C:T	1.17865e-05	-1.29956e-10	-0.888604
69857894	chr18:69857894:A:G	3.88195e-05	0.206327	0.0970347
69858050	chr18:69858050:T:G	7.58383e-06	-0.292209	-1.03733
69858607	chr18:69858607:AGTGT:A	9.89554e-06	-1.29956e-10	-1.06348
69858612	chr18:69858612:T:C	1.06173e-05	-1.29956e-10	-0.993073
69858937	chr18:69858937:CA:C	7.81987e-06	-1.29956e-10	-1.29889
69858939	chr18:69858939:A:T	7.83499e-06	-1.29956e-10	-1.29696
69859051	chr18:69859051:T:C	7.90822e-06	-1.28766	-3.67523e-10
69859489	chr18:69859489:T:A	1.04666e-05	-0.263229	-0.744143
69859766	chr18:69859766:T:C	1.05456e-05	-1.29956e-10	-0.99985
69859884	chr18:69859884:C:T	5.94455e-06	-1.57309	-3.67523e-10
69860346	chr18:69860346:G:A	5.01863e-06	-0.376985	-1.36542
69860373	chr18:69860373:A:G	6.4585e-06	-0.440386	-1.04978
69860463	chr18:69860463:G:C	1.13378e-05	-1.29956e-10	-0.927419
69860465	chr18:69860465:T:C	1.04201e-05	-0.25243	-0.759398
69860489	chr18:69860489:AAT:A	2.33794e-05	-1.29956e-10	-0.203707
69860524	chr18:69860524:T:G	6.96498e-06	-0.398498	-1.01617
69860593	chr18:69860593:A:G	5.49527e-06	-0.277501	-1.37417
69860686	chr18:69860686:G:GA	1.37083e-05	-1.29956e-10	-0.737563
69860915	chr18:69860915:A:T	3.05607e-06	-1.50576	-0.732675
69861158	chr18:69861158:ATATAG:A	1.24059e-05	-1.29956e-10	-0.837391
69861194	chr18:69861194:C:T	6.77577e-06	-0.387324	-1.05488
69861279	chr18:69861279:T:A	1.05768e-05	-1.29956e-10	-0.9969
69861717	chr18:69861717:T:A	5.59621e-06	-1.63347	-3.67523e-10
69861778	chr18:69861778:A:G	3.33587e-06	-0.807975	-1.34285
69862293	chr18:69862293:G:A	8.21188e-06	-1.29956e-10	-1.24998
69862728	chr18:69862728:TACTC:T	8.92245e-06	-0.203793	-0.963198
69862861	chr18:69862861:A:G	1.31374e-05	-1.29956e-10	-0.780101
69862959	chr18:69862959:C:T	3.19805e-05	0.363809	-0.254245
69863203	chr18:69863203:G:A	1.11498e-05	-0.0140853	-0.930057
69863416	chr18:69863416:G:A	3.52716e-05	-1.29956e-10	0.207516
69863560	chr18:69863560:G:A	4.75118e-05	0.446805	0.0586123
69863790	chr18:69863790:C:A	2.68246e-06	-1.10979	-1.25904
69863922	chr18:69863922:G:A	1.38993e-05	-1.29956e-10	-0.723722
69864406	chr18:69864406:T:C	6.75431e-06	-0.399998	-1.04538
69864561	chr18:69864561:A:G	4.55847e-06	-1.1941	-0.644477
69864659	chr18:69864659:T:A	1.0189e-05	-0.242867	-0.791387
69865056	chr18:69865056:A:G	7.47575e-06	-0.488471	-0.855426
69865069	chr18:69865069:T:C	1.64309e-05	-1.29956e-10	-0.5564
69865097	chr18:69865097:A:G	1.1762e-05	-1.29956e-10	-0.890691
69865180	chr18:69865180:G:T	8.59078e-06	-1.29956e-10	-1.20487
69865310	chr18:69865310:A:G	6.47956e-06	-1.19687	-0.290042
69865633	chr18:69865633:T:C	7.42623e-06	-1.35054	-3.67523e-10
69865653	chr18:69865653:C:G	5.07657e-06	-0.355153	-1.37577
69865838	chr18:69865838:G:A	3.86471e-06	-0.779028	-1.22465
69866096	chr18:69866096:T:C	1.6739e-05	0.829796	-1.36762
69866158	chr18:69866158:C:T	1.58443e-05	-1.29956e-10	-0.592753
69866164	chr18:69866164:C:T	1.22918e-05	-0.0738461	-0.77278
69866592	chr18:69866592:C:T	5.58623e-06	-1.63526	-3.67523e-10
69866780	chr18:69866780:G:A	1.02559e-05	-1.29956e-10	-1.0277
69867396	chr18:69867396:C:T	3.78853e-06	-1.0002	-1.02339
69867406	chr18:69867406:C:T	5.79199e-06	-0.875095	-0.723991
69867472	chr18:69867472:G:A	5.5825e-06	-0.384974	-1.25095
69867474	chr18:69867474:A:G	5.67721e-06	-1.6191	-3.67523e-10
69867698	chr18:69867698:T:C	1.58296e-05	-1.29956e-10	-0.593678
69867766	chr18:69867766:A:C	3.97385e-06	-1.31136	-0.664468
69867815	chr18:69867815:T:TTA	3.79745e-06	-1.31235	-0.708885
69867948	chr18:69867948:T:C	7.16154e-06	-0.123843	-1.26299
69868073	chr18:69868073:G:A	1.0228e-05	-1.29956e-10	-1.03043
69868776	chr18:69868776:T:C	4.13364e-06	-1.30497	-0.631434
69868807	chr18:69868807:A:G	8.3769e-06	-1.29956e-10	-1.23008
69868883	chr18:69868883:G:T	0.00120032	-1.29956e-10	3.73478
69868951	chr18:69868951:T:G	3.3457e-06	-1.31923	-0.828662
69869238	chr18:69869238:G:T	7.36241e-06	-1.35917	-3.67523e-10
69869260	chr18:69869260:C:T	6.84113e-06	-0.141447	-1.29116
69869306	chr18:69869306:T:C	8.55487e-06	-1.29956e-10	-1.20906
69869333	chr18:69869333:A:G	3.6914e-06	-1.26081	-0.788748
69869381	chr18:69869381:T:C	1.59625e-05	-0.236407	-0.348915
69869731	chr18:69869731:C:T	9.8801e-06	-1.29956e-10	-1.06504
69869804	chr18:69869804:T:C	1.65586e-05	-1.29956e-10	-0.548659
69869925	chr18:69869925:T:A	1.83487e-05	-1.29956e-10	-0.446001
69869975	chr18:69869975:T:G	7.22023e-06	-1.37867	-3.67523e-10
69870050	chr18:69870050:C:T	1.02746e-05	-1.29956e-10	-1.02589
69870100	chr18:69870100:C:G	5.93114e-06	-0.857079	-0.718265
69870115	chr18:69870115:T:C	9.2647e-06	-0.095652	-1.0337
69870387	chr18:69870387:G:A	5.68902e-06	-0.901581	-0.715443
69870638	chr18:69870638:G:A	3.50993e-06	-1.34221	-0.757758
69870849	chr18:69870849:G:A	7.67364e-06	-1.29956e-10	-1.31777
69871111	chr18:69871111:C:T	9.98432e-06	-1.05455	-3.67523e-10
69871624	chr18:69871624:T:A	3.11456e-06	-1.06059	-1.15888
69871681	chr18:69871681:T:C	7.44273e-06	-1.29956e-10	-1.34832
69871742	chr18:69871742:C:T	3.89507e-05	-1.29956e-10	0.306735
69872156	chr18:69872156:T:C	5.83535e-06	-0.270596	-1.32103
69872436	chr18:69872436:T:C	4.39822e-06	-1.10139	-0.772971
69872492	chr18:69872492:C:T	5.61607e-06	-1.62993	-3.67523e-10
69872883	chr18:69872883:G:C	8.3363e-06	-1.29956e-10	-1.23494
69873132	chr18:69873132:T:G	1.69672e-06	-1.58834	-1.23852
69873286	chr18:69873286:G:A	7.24849e-06	-1.29956e-10	-1.37477
69873399	chr18:69873399:A:AT	1.09861e-05	-1.29956e-10	-0.958928
69873487	chr18:69873487:A:G	8.87174e-06	-0.0529703	-1.11972
69873811	chr18:69873811:C:T	1.4101e-05	-1.29956e-10	-0.709316
69873955	chr18:69873955:C:T	7.5989e-06	-1.29956e-10	-1.32756
69874082	chr18:69874082:C:G	3.1076e-06	-1.31157	-0.910145
69874203	chr18:69874203:G:A	5.67861e-06	-1.61885	-3.67523e-10
69874352	chr18:69874352:T:C	3.65508e-06	-0.691657	-1.36779
69874397	chr18:69874397:C:T	3.27629e-06	-1.25993	-0.908923
69874581	chr18:69874581:G:A	1.70191e-05	-1.29956e-10	-0.521226
69875296	chr18:69875296:C:T	5.12642e-06	-1.0493	-0.671851
69875911	chr18:69875911:G:T	2.41617e-06	-1.11448	-1.3589
69875929	chr18:69875929:G:A	1.2002e-05	-0.87049	-3.67523e-10
69876027	chr18:69876027:T:C	4.82287e-06	-1.09273	-0.68946
69876047	chr18:69876047:T:C	7.6698e-06	-1.29956e-10	-1.31827
69876452	chr18:69876452:C:T	7.22035e-06	-0.0813417	-1.29732
69876590	chr18:69876590:A:G	5.15282e-06	-1.16695	-0.549068
69876797	chr18:69876797:C:A	4.98653e-06	-1.42109	-0.327736
69876810	chr18:69876810:T:C	3.85501e-06	-0.684387	-1.3218
69877020	chr18:69877020:C:T	5.10901e-05	-1.16266	1.74069
69877053	chr18:69877053:G:A	6.60252e-05	-0.303067	1.13754
69877084	chr18:69877084:G:A	2.39423e-05	-1.29956e-10	-0.179915
69877115	chr18:69877115:C:T	3.01534e-05	-1.29956e-10	0.0507357
69877401	chr18:69877401:T:A	2.64514e-06	-1.00771	-1.37512
69877481	chr18:69877481:C:T	1.81029e-05	0.903982	-1.36347
69877496	chr18:69877496:A:G	4.1695e-06	-1.10269	-0.825078
69877861	chr18:69877861:G:A	7.42176e-06	-1.29956e-10	-1.35115
69878044	chr18:69878044:G:A	1.52858e-06	-1.56338	-1.36785
69878063	chr18:69878063:T:A	2.30469e-06	-1.19011	-1.3305
69878239	chr18:69878239:T:C	7.5268e-06	-1.29956e-10	-1.33709
69878288	chr18:69878288:A:ACTTTT	2.90783e-06	-1.04523	-1.24292
69878300	chr18:69878300:A:G	2.24309e-05	-0.973444	0.728321
69878779	chr18:69878779:C:T	5.79316e-06	-1.59888	-3.67523e-10
69878854	chr18:69878854:G:A	5.67198e-06	-0.40516	-1.21486
69878949	chr18:69878949:A:G	1.82226e-05	-1.29956e-10	-0.452897
69879140	chr18:69879140:C:T	1.758e-06	-1.56004	-1.23134
69879367	chr18:69879367:T:C	6.33352e-06	-1.50971	-3.67523e-10
69879453	chr18:69879453:C:T	6.47167e-06	-0.908554	-0.579573
69879454	chr18:69879454:G:A	6.95061e-06	-1.41673	-3.67523e-10
69879549	chr18:69879549:T:C	3.38776e-06	-1.09732	-1.03808
69879552	chr18:69879552:G:GA	3.33569e-06	-1.1053	-1.04558
69879583	chr18:69879583:C:T	6.98857e-06	-1.41129	-3.67523e-10
69879595	chr18:69879595:T:C	4.35899e-06	-0.622202	-1.26112
69879603	chr18:69879603:A:G	2.39962e-06	-1.39922	-1.08104
69879606	chr18:69879606:T:C	3.38996e-06	-1.08127	-1.05347
69879743	chr18:69879743:C:T	1.54538e-06	-1.58387	-1.33642
69880024	chr18:69880024:T:A	7.37589e-06	-1.29956e-10	-1.35734
69880178	chr18:69880178:T:G	7.27918e-06	-1.29956e-10	-1.37054
69880351	chr18:69880351:A:AG	0.00019202	-1.29956e-10	1.90204
69880946	chr18:69880946:C:T	2.61922e-06	-1.51243	-0.880252
69881246	chr18:69881246:A:G	1.97261e-06	-1.36566	-1.31054
69881391	chr18:69881391:G:A	5.91622e-06	-0.204509	-1.37335
69881745	chr18:69881745:C:T	1.14548e-05	-1.29956e-10	-0.917149
69882370	chr18:69882370:A:G	4.63429e-06	-0.721874	-1.10021
69882450	chr18:69882450:C:T	7.35375e-06	-1.29956e-10	-1.36035
69882564	chr18:69882564:A:G	7.2574e-06	-1.29956e-10	-1.37354
69882828	chr18:69882828:T:C	9.11676e-06	-1.29956e-10	-1.14545
69883123	chr18:69883123:G:A	3.01967e-06	-1.64052	-0.609892
69883176	chr18:69883176:T:C	2.77412e-06	-1.63957	-0.695652
69883350	chr18:69883350:T:C	1.84388e-06	-1.55911	-1.18458
69883539	chr18:69883539:G:T	3.56176e-06	-0.902168	-1.18314
69883643	chr18:69883643:T:A	2.51966e-06	-1.62282	-0.808613
69883738	chr18:69883738:T:A	1.60002e-06	-1.51321	-1.37234
69883829	chr18:69883829:G:A	7.41364e-06	-1.29956e-10	-1.35224
69883916	chr18:69883916:G:C	4.31606e-06	-0.596954	-1.29627
69884110	chr18:69884110:T:C	2.39899e-06	-1.62576	-0.854754
69884182	chr18:69884182:AG:A	1.53619e-05	-1.29956e-10	-0.623674
69884232	chr18:69884232:T:C	2.75781e-06	-1.57988	-0.761246
69884301	chr18:69884301:A:G	1.30225e-05	-1.29956e-10	-0.788879
69884351	chr18:69884351:G:A	7.58089e-06	-1.32993	-3.67523e-10
69884398	chr18:69884398:CCA:C	3.15871e-05	-1.29956e-10	0.097186
69884545	chr18:69884545:A:G	3.2873e-06	-0.791707	-1.37379
69885102	chr18:69885102:T:C	1.91408e-06	-1.62859	-1.07773
69885140	chr18:69885140:T:C	7.39732e-06	-1.29956e-10	-1.35444
69885231	chr18:69885231:T:G	7.95402e-06	-1.29956e-10	-1.28188
69885353	chr18:69885353:A:G	2.55973e-06	-1.63424	-0.781422
69885858	chr18:69885858:C:T	7.84956e-06	-1.29956e-10	-1.2951
69885961	chr18:69885961:GAC:G	3.87722e-06	-0.78818	-1.21226
69886373	chr18:69886373:G:C	5.11784e-06	-0.537096	-1.18573
69886398	chr18:69886398:T:C	2.70844e-05	-1.29956e-10	-0.0566043
69886482	chr18:69886482:G:T	1.75915e-06	-1.62337	-1.16736
69886667	chr18:69886667:T:C	5.60648e-06	-1.63164	-3.67523e-10
69887162	chr18:69887162:A:G	7.75577e-06	-1.29956e-10	-1.30712
69887248	chr18:69887248:C:T	1.72046e-06	-1.56354	-1.24943
69887936	chr18:69887936:G:C	3.75354e-06	-1.20229	-0.830571
69887965	chr18:69887965:T:G	2.42178e-06	-1.27208	-1.19898
69887985	chr18:69887985:C:T	3.31904e-06	-0.905381	-1.25051
69888169	chr18:69888169:T:C	1.83743e-05	-1.29956e-10	-0.444606
69888182	chr18:69888182:T:C	1.22006e-05	-1.29956e-10	-0.854079
69888324	chr18:69888324:G:A	4.04085e-06	-1.10523	-0.853871
69889252	chr18:69889252:G:A	8.62321e-06	-1.29956e-10	-1.2011
69889402	chr18:69889402:T:C	1.90001e-06	-1.56694	-1.14676
69889410	chr18:69889410:A:G	2.17446e-06	-1.60466	-0.974121
69889449	chr18:69889449:T:C	3.8593e-06	-0.8871	-1.11798
69889675	chr18:69889675:A:C	1.61062e-05	-1.29956e-10	-0.57636
69889731	chr18:69889731:C:T	2.27523e-06	-1.39255	-1.14093
69889798	chr18:69889798:A:G	6.57922e-06	-1.47165	-3.67523e-10
69889817	chr18:69889817:C:A	1.09158e-05	-1.29956e-10	-0.965346
69890040	chr18:69890040:G:T	4.06187e-06	-0.65818	-1.29574
69890192	chr18:69890192:C:T	2.36786e-06	-1.38463	-1.10895
69890193	chr18:69890193:G:A	4.79531e-06	-0.583121	-1.2048
69890447	chr18:69890447:G:A	5.95258e-06	-1.57174	-3.67523e-10
69891080	chr18:69891080:C:T	1.41424e-06	-1.64012	-1.36886
69891157	chr18:69891157:T:G	7.59708e-06	-1.29956e-10	-1.3278
69891174	chr18:69891174:A:G	4.41294e-06	-0.693546	-1.17747
69891324	chr18:69891324:A:G	7.42815e-06	-1.29956e-10	-1.35028
69891495	chr18:69891495:C:A	2.19871e-06	-1.43081	-1.13687
69891597	chr18:69891597:C:T	8.51952e-06	-1.29956e-10	-1.2132
69891598	chr18:69891598:A:G	1.85667e-06	-1.40675	-1.33002
69892107	chr18:69892107:C:T	7.4318e-06	-1.29956e-10	-1.34979
69892134	chr18:69892134:C:T	1.1818e-05	-1.29956e-10	-0.885941
69892171	chr18:69892171:A:G	1.90223e-06	-1.39502	-1.31751
69892498	chr18:69892498:G:A	6.47893e-06	-1.48701	-3.67523e-10
69892816	chr18:69892816:ATC:A	6.00028e-06	-0.740409	-0.823346
69893156	chr18:69893156:T:C	3.73157e-05	-1.29956e-10	0.263854
69893261	chr18:69893261:C:A	7.36959e-06	-1.29956e-10	-1.3582
69893611	chr18:69893611:A:C	2.17939e-06	-1.62398	-0.952539
69893844	chr18:69893844:T:C	2.40712e-06	-1.12583	-1.3513
69894272	chr18:69894272:G:T	6.45801e-06	-0.999048	-0.491192
69894282	chr18:69894282:G:A	3.98087e-06	-0.997754	-0.976306
69894893	chr18:69894893:T:C	1.985e-05	-1.29956e-10	-0.367359
69895091	chr18:69895091:C:T	1.46117e-05	-1.29956e-10	-0.673737
69895421	chr18:69895421:T:C	2.6633e-06	-1.06709	-1.3089
69895441	chr18:69895441:G:C	1.65586e-06	-1.60859	-1.24265
69895704	chr18:69895704:C:T	1.55973e-05	-1.29956e-10	-0.608465
69896073	chr18:69896073:A:C	7.4143e-06	-1.29956e-10	-1.35215
69896112	chr18:69896112:T:C	1.51519e-06	-1.62634	-1.31369
69896297	chr18:69896297:T:C	5.97279e-06	-1.12998	-0.438363
69896394	chr18:69896394:G:A	1.21506e-05	-1.29956e-10	-0.858181
69896479	chr18:69896479:T:C	1.45801e-06	-1.64043	-1.33805
69896589	chr18:69896589:CATAAGTGTTACT:C	2.54355e-05	-0.119417	-3.67523e-10
69896736	chr18:69896736:T:C	2.64694e-06	-1.00699	-1.37516
69897967	chr18:69897967:C:T	7.25122e-06	-1.29956e-10	-1.37439
69898233	chr18:69898233:T:C	7.52641e-06	-1.29956e-10	-1.33714
69898244	chr18:69898244:C:T	2.09659e-05	-1.29956e-10	-0.312663
69898662	chr18:69898662:T:C	5.45693e-06	-1.2536	-0.405075
69898732	chr18:69898732:G:A	1.88682e-06	-1.57508	-1.14559
69899246	chr18:69899246:G:A	8.60843e-06	-1.20282	-3.67523e-10
69899351	chr18:69899351:C:T	2.15757e-06	-1.25384	-1.33274
69899764	chr18:69899764:A:G	2.06208e-06	-1.28749	-1.34436
69899848	chr18:69899848:A:G	6.72643e-06	-1.44952	-3.67523e-10
69900395	chr18:69900395:T:C	7.91231e-06	-1.28714	-3.67523e-10
69900507	chr18:69900507:C:T	2.02169e-06	-1.31823	-1.3334
69900632	chr18:69900632:T:C	0.00324683	-1.29956e-10	4.72987
69900664	chr18:69900664:G:A	1.9286e-06	-1.37011	-1.32866
69900708	chr18:69900708:C:T	3.50182e-05	-1.29956e-10	0.200307
69900909	chr18:69900909:T:C	6.2288e-06	-0.165021	-1.36136
69901013	chr18:69901013:A:G	1.01438e-05	-1.13491	0.0962131
69901081	chr18:69901081:G:T	8.72052e-05	1.05299	0.0597125
69901152	chr18:69901152:GACA:G	1.75342e-05	-1.29956e-10	-0.49141
69901265	chr18:69901265:G:C	1.01867e-05	-0.564873	-0.469606
69901437	chr18:69901437:A:G	0.000394416	-1.29956e-10	2.62185
69901572	chr18:69901572:A:G	7.72067e-06	-1.29956e-10	-1.31166
69901607	chr18:69901607:A:G	1.19952e-05	-1.29956e-10	-0.871055
69901627	chr18:69901627:T:TC	8.97705e-05	1.62072	-0.479028
69901651	chr18:69901651:A:G	2.62445e-06	-1.12028	-1.27041
69901811	chr18:69901811:A:G	2.06847e-05	-0.326168	-3.67523e-10
69901836	chr18:69901836:A:G	2.74952e-05	-0.0415494	-3.67523e-10
69901843	chr18:69901843:C:T	2.21006e-06	-1.38543	-1.17711
69902311	chr18:69902311:C:G	4.8785e-06	-1.31631	-0.454418
69902502	chr18:69902502:C:G	8.65407e-06	-1.29956e-10	-1.19753
69902734	chr18:69902734:C:T	3.6863e-05	-1.29956e-10	0.251648
69902874	chr18:69902874:G:A	9.92263e-06	-1.29956e-10	-1.06074
69902924	chr18:69902924:T:C	1.70221e-05	-1.29956e-10	-0.521047
69903138	chr18:69903138:A:G	7.41677e-06	-1.29956e-10	-1.35182
69903230	chr18:69903230:A:G	5.57014e-06	-1.63814	-3.67523e-10
69903275	chr18:69903275:G:A	0.000180852	1.84212	-3.67523e-10
69903600	chr18:69903600:G:A	9.56395e-06	-1.29956e-10	-1.09756
69903912	chr18:69903912:C:A	5.56933e-06	-1.63829	-3.67523e-10
69903977	chr18:69903977:T:C	2.16973e-05	-1.29956e-10	-0.278374
69904194	chr18:69904194:G:T	1.88646e-06	-1.61636	-1.10449
69904327	chr18:69904327:T:C	3.53019e-05	-1.29956e-10	0.208376
69904611	chr18:69904611:T:G	2.46785e-06	-1.49167	-0.960547
69905236	chr18:69905236:C:A	8.45881e-06	-1.29956e-10	-1.22035
69906387	chr18:69906387:T:C	7.43859e-06	-1.29956e-10	-1.34888
69906419	chr18:69906419:A:C	9.01958e-06	-1.29956e-10	-1.15616
69906516	chr18:69906516:A:G	6.42387e-05	-1.29956e-10	0.807044
69906573	chr18:69906573:T:C	2.57813e-05	-1.29956e-10	-0.105914
69906574	chr18:69906574:G:A	1.64893e-06	-1.5092	-1.34623
69906858	chr18:69906858:G:A	2.0736e-05	-1.29956e-10	-0.323689
69907194	chr18:69907194:T:C	0.000123783	-1.29956e-10	1.46297
69907305	chr18:69907305:G:A	7.36844e-06	-1.29956e-10	-1.35836
69907343	chr18:69907343:G:C	9.02711e-06	-1.29956e-10	-1.15533
69907391	chr18:69907391:A:G	0.0140398	6.29896	-0.104872
69907817	chr18:69907817:T:C	7.49388e-06	-1.29956e-10	-1.34147
69908040	chr18:69908040:C:T	9.64396e-06	-1.29956e-10	-1.08923
69908133	chr18:69908133:G:A	7.87018e-06	-1.29248	-3.67523e-10
69908603	chr18:69908603:CTCTAATTGTAGCCCCTTT:C	7.73071e-05	-1.29956e-10	0.992224
69908657	chr18:69908657:C:CT	8.25398e-06	-0.332571	-0.912295
69908738	chr18:69908738:T:C	3.02098e-05	0.0526064	-3.67523e-10
69908767	chr18:69908767:A:G	7.76893e-05	-1.29956e-10	0.997156
69909370	chr18:69909370:T:C	7.28496e-06	-1.29956e-10	-1.36975
69910226	chr18:69910226:G:A	8.04166e-06	-1.29956e-10	-1.27093
69910627	chr18:69910627:T:C	8.56779e-06	-1.29956e-10	-1.20755
69910782	chr18:69910782:T:C	8.56458e-06	-1.29956e-10	-1.20793
69910961	chr18:69910961:T:C	8.53603e-06	-1.29956e-10	-1.21127
69911028	chr18:69911028:A:G	7.35954e-06	-1.29956e-10	-1.35956
69911234	chr18:69911234:G:GCCTTCT	8.63822e-06	-1.29956e-10	-1.19936
69911286	chr18:69911286:G:A	7.24158e-06	-1.29956e-10	-1.37572
69911580	chr18:69911580:A:C	0.000222052	3.18444	-1.13709
69911695	chr18:69911695:T:C	1.50918e-05	0.457556	-1.09897
69911697	chr18:69911697:T:C	8.84016e-06	-1.29956e-10	-1.17626
69912619	chr18:69912619:T:C	9.38726e-06	-1.29956e-10	-1.11621
69913107	chr18:69913107:T:C	8.75733e-06	-1.29956e-10	-1.18567
69913312	chr18:69913312:A:G	8.48806e-06	-1.29956e-10	-1.2169
69913334	chr18:69913334:G:A	3.77936e-05	-1.29956e-10	0.276578
69913520	chr18:69913520:T:C	8.50934e-06	-1.29956e-10	-1.2144
69913675	chr18:69913675:T:C	8.34403e-06	-1.29956e-10	-1.23402
69913773	chr18:69913773:T:C	4.65913e-05	1.83073	-1.34488
69913960	chr18:69913960:T:C	2.14124e-06	-1.3537	-1.24048
69914352	chr18:69914352:A:G	9.40187e-06	-1.29956e-10	-1.11465
69914414	chr18:69914414:G:A	3.64247e-05	-1.29956e-10	0.239687
69914801	chr18:69914801:G:T	1.04502e-05	-1.29956e-10	-1.00894
69914981	chr18:69914981:G:T	6.05679e-06	-1.55438	-3.67523e-10
69915318	chr18:69915318:C:A	7.73497e-06	-1.30981	-3.67523e-10
69915559	chr18:69915559:C:T	7.41945e-06	-1.29956e-10	-1.35146
69916071	chr18:69916071:ATT:A	7.67139e-06	-1.29956e-10	-1.31806
69916195	chr18:69916195:G:T	5.21309e-05	1.92898	-1.33079
69917116	chr18:69917116:T:C	8.83155e-06	-1.29956e-10	-1.17723
69917640	chr18:69917640:G:A	1.46743e-06	-1.63406	-1.33799
69917728	chr18:69917728:G:A	1.90028e-05	-1.29956e-10	-0.410975
69918008	chr18:69918008:T:G	8.43319e-06	-1.29956e-10	-1.22339
69918350	chr18:69918350:T:C	2.82796e-06	-1.14727	-1.16873
69918465	chr18:69918465:G:A	7.80768e-06	-1.30045	-3.67523e-10
69918763	chr18:69918763:G:A	7.24088e-06	-1.29956e-10	-1.37582
69918981	chr18:69918981:T:C	7.68949e-06	0.0419781	-1.35769
69919344	chr18:69919344:T:C	0.000628589	-1.29956e-10	3.08792
69919714	chr18:69919714:T:C	8.96605e-06	-1.29956e-10	-1.16212
69919820	chr18:69919820:G:A	8.95076e-06	-1.29956e-10	-1.16382
69920007	chr18:69920007:A:C	8.18504e-06	-1.29956e-10	-1.25325
69920544	chr18:69920544:C:T	7.27893e-06	-1.29956e-10	-1.37058
69920545	chr18:69920545:A:G	8.74003e-06	-1.29956e-10	-1.18765
69920783	chr18:69920783:GAC:G	8.06509e-05	-1.29956e-10	1.03457
69921128	chr18:69921128:G:A	5.65703e-06	-1.62266	-3.67523e-10
69921216	chr18:69921216:T:C	8.87342e-06	-1.29956e-10	-1.1725
69921305	chr18:69921305:C:T	7.27167e-06	-1.29956e-10	-1.37158
69921369	chr18:69921369:C:T	7.33937e-06	-1.36231	-3.67523e-10
69921395	chr18:69921395:C:T	2.86699e-06	-1.10554	-1.19675
69921465	chr18:69921465:T:C	9.02276e-06	-1.29956e-10	-1.15581
69921471	chr18:69921471:T:A	5.23267e-05	-1.29956e-10	0.601944
69921871	chr18:69921871:T:C	9.05966e-06	-1.29956e-10	-1.15173
69922292	chr18:69922292:T:C	4.99956e-06	-0.651285	-1.09493
69922344	chr18:69922344:C:T	1.5821e-05	-1.29956e-10	-0.594221
69922398	chr18:69922398:C:T	1.74037e-05	-1.29956e-10	-0.49888
69922681	chr18:69922681:T:C	7.46337e-06	-1.29956e-10	-1.34555
69923150	chr18:69923150:G:A	1.02522e-05	-1.29956e-10	-1.02807
69923422	chr18:69923422:C:T	1.71257e-06	-1.44236	-1.37521
69923609	chr18:69923609:G:A	2.02612e-05	-1.29956e-10	-0.346852
69923680	chr18:69923680:G:A	7.69191e-06	-1.31539	-3.67523e-10
69923770	chr18:69923770:C:T	1.99761e-06	-1.45535	-1.20826
69923871	chr18:69923871:A:G	1.81793e-05	-1.29956e-10	-0.45528
69923879	chr18:69923879:A:G	2.2188e-05	-1.29956e-10	-0.256008
69924240	chr18:69924240:T:C	2.98301e-05	0.180526	-0.14057
69924473	chr18:69924473:T:C	7.31469e-06	-1.29956e-10	-1.36568
69924941	chr18:69924941:G:A	5.94193e-06	-1.57353	-3.67523e-10
69925005	chr18:69925005:A:G	8.17239e-06	-1.29956e-10	-1.2548
69925333	chr18:69925333:A:G	7.28236e-06	-1.29956e-10	-1.37011
69925582	chr18:69925582:A:G	7.7006e-06	-1.31426	-3.67523e-10
69925589	chr18:69925589:G:A	2.02279e-05	-1.29956e-10	-0.348499
69925803	chr18:69925803:C:T	5.58114e-06	-1.63617	-3.67523e-10
69926011	chr18:69926011:C:T	8.00701e-06	-1.27524	-3.67523e-10
69926679	chr18:69926679:T:C	7.27782e-06	-1.29956e-10	-1.37073
69927283	chr18:69927283:C:T	8.06439e-06	-1.29956e-10	-1.2681
69927625	chr18:69927625:C:T	1.81057e-06	-1.38923	-1.37269
69928025	chr18:69928025:C:T	7.72976e-06	-1.31048	-3.67523e-10
69928148	chr18:69928148:C:A	1.48181e-05	0.37427	-1.03398
69928213	chr18:69928213:A:G	1.58245e-05	0.44707	-1.04107
69928367	chr18:69928367:G:A	1.76322e-06	-1.43425	-1.35418
69928402	chr18:69928402:G:A	1.672e-06	-1.47069	-1.37085
69928692	chr18:69928692:C:A	1.55434e-05	0.430312	-1.04224
69929117	chr18:69929117:T:C	9.50325e-06	-1.29956e-10	-1.10393
69929438	chr18:69929438:G:T	9.63961e-06	-1.29956e-10	-1.08968
69929737	chr18:69929737:G:A	7.98844e-06	-1.29956e-10	-1.27757
69930097	chr18:69930097:C:T	1.7016e-06	-1.44809	-1.37591
69930160	chr18:69930160:A:G	1.75528e-06	-1.48064	-1.3123
69930528	chr18:69930528:C:CA	2.96952e-06	-1.10541	-1.16175
69930612	chr18:69930612:AAAG:A	7.73878e-06	-1.29956e-10	-1.30932
69930613	chr18:69930613:A:G	1.4135e-05	0.408042	-1.11495
69930943	chr18:69930943:C:T	1.78611e-06	-1.42958	-1.34594
69930974	chr18:69930974:G:T	7.92253e-06	-1.29956e-10	-1.28585
69931125	chr18:69931125:T:A	9.85132e-06	-1.29956e-10	-1.06796
69931301	chr18:69931301:G:A	1.89018e-05	0.460076	-0.87638
69931979	chr18:69931979:T:G	7.41305e-06	-1.29956e-10	-1.35232
69932258	chr18:69932258:A:G	9.48835e-06	-1.29956e-10	-1.1055
69932280	chr18:69932280:T:C	0.012359	6.58358	-0.517003
69932398	chr18:69932398:T:C	7.30983e-06	-1.29956e-10	-1.36634
69933075	chr18:69933075:G:A	0.000220788	-1.29956e-10	2.04164
69933090	chr18:69933090:A:C	2.60034e-05	-1.29956e-10	-0.0973358
69933135	chr18:69933135:T:C	9.15497e-06	-1.29956e-10	-1.14127
69933147	chr18:69933147:T:C	2.7163e-06	-1.57747	-0.778816
69933274	chr18:69933274:G:C	1.52892e-05	0.387523	-1.01594
69933429	chr18:69933429:C:T	9.4081e-06	-1.29956e-10	-1.11399
69933434	chr18:69933434:C:A	1.47262e-05	0.361425	-1.02736
69933755	chr18:69933755:C:T	3.09996e-06	-0.929723	-1.29445
69933789	chr18:69933789:C:T	8.17096e-06	-1.29956e-10	-1.25498
69934137	chr18:69934137:T:C	6.41102e-05	-1.29956e-10	0.805042
69934400	chr18:69934400:G:C	4.23285e-05	0.939719	-0.54982
69934663	chr18:69934663:CA:C	8.08608e-06	-1.29956e-10	-1.26542
69934729	chr18:69934729:A:G	2.07116e-05	0.194873	-0.51974
69935024	chr18:69935024:A:G	1.73395e-06	-1.43878	-1.36638
69935160	chr18:69935160:T:G	3.00469e-05	-1.29956e-10	0.0471981
69935167	chr18:69935167:G:A	1.24376e-05	-0.834839	-3.67523e-10
69935677	chr18:69935677:A:T	2.73377e-05	-1.29956e-10	-0.0472945
69935736	chr18:69935736:T:C	7.9234e-06	-1.29956e-10	-1.28574
69936467	chr18:69936467:G:A	1.84182e-05	-1.29956e-10	-0.44222
69936744	chr18:69936744:G:A	3.75521e-05	1.0704	-0.800233
69936873	chr18:69936873:T:C	5.62274e-06	-1.62874	-3.67523e-10
69937005	chr18:69937005:G:C	8.80249e-06	-1.18053	-3.67523e-10
69937115	chr18:69937115:T:C	0.000273043	-1.29956e-10	2.25407
69937305	chr18:69937305:A:T	7.25184e-06	-1.29956e-10	-1.37431
69937576	chr18:69937576:A:G	4.39492e-05	1.77831	-1.35084
69937581	chr18:69937581:T:C	9.28249e-05	-1.29956e-10	1.17515
69937708	chr18:69937708:C:T	1.06232e-05	-1.29956e-10	-0.992517
69937770	chr18:69937770:C:T	8.22522e-06	-1.24836	-3.67523e-10
69937799	chr18:69937799:C:G	0.000392428	1.35569	1.26111
69937888	chr18:69937888:T:C	5.64762e-06	-1.62433	-3.67523e-10
69937889	chr18:69937889:A:G	9.50832e-06	-1.29956e-10	-1.10339
69938150	chr18:69938150:T:G	7.736e-06	-1.30968	-3.67523e-10
69938571	chr18:69938571:C:T	1.28022e-05	0.209048	-1.01499
69938617	chr18:69938617:C:T	9.61484e-06	-1.29956e-10	-1.09225
69938700	chr18:69938700:C:T	0.000213707	-1.29956e-10	2.00904
69939603	chr18:69939603:G:A	5.02284e-05	-1.29956e-10	0.561019
69939702	chr18:69939702:C:T	2.15186e-05	-1.29956e-10	-0.286642
69939894	chr18:69939894:A:G	7.458e-06	-1.29956e-10	-1.34627
69940056	chr18:69940056:T:C	0.000115105	1.39028	-3.67523e-10
69940529	chr18:69940529:T:G	3.76831e-05	0.735054	-0.461405
69940931	chr18:69940931:G:A	1.96386e-05	0.820243	-1.19831
69941094	chr18:69941094:A:C	1.72557e-05	-0.507417	-3.67523e-10
69941911	chr18:69941911:A:G	6.15488e-05	1.68143	-0.917162
69941930	chr18:69941930:C:T	3.03789e-06	-1.22165	-1.02275
69942200	chr18:69942200:T:C	2.01768e-05	-1.29956e-10	-0.35103
69942255	chr18:69942255:C:T	7.256e-06	-1.29956e-10	-1.37373
69943036	chr18:69943036:G:A	7.35177e-06	-1.29956e-10	-1.36062
69943362	chr18:69943362:T:C	2.62151e-06	-1.27417	-1.11764
69943461	chr18:69943461:T:C	2.05908e-05	-1.29956e-10	-0.330717
69943493	chr18:69943493:C:T	7.82755e-06	-1.29956e-10	-1.29791
69944181	chr18:69944181:A:G	7.80796e-06	-1.29956e-10	-1.30042
69944307	chr18:69944307:G:A	1.61365e-05	0.45623	-1.03071
69944697	chr18:69944697:T:C	8.08647e-06	-1.26537	-3.67523e-10
69944934	chr18:69944934:G:A	7.6902e-06	-1.31561	-3.67523e-10
69945020	chr18:69945020:G:C	9.17345e-06	-1.29956e-10	-1.13925
69945146	chr18:69945146:G:T	3.95027e-05	0.79786	-0.477052
69945293	chr18:69945293:G:A	9.10858e-05	-1.29956e-10	1.15624
69945362	chr18:69945362:A:G	7.28519e-06	-1.29956e-10	-1.36972
69945619	chr18:69945619:C:T	1.02592e-05	-1.29956e-10	-1.02738
69946058	chr18:69946058:C:A	7.2862e-06	-1.29956e-10	-1.36958
69946380	chr18:69946380:A:AATG	7.62489e-06	-1.32414	-3.67523e-10
69946690	chr18:69946690:A:G	2.83001e-06	-1.16986	-1.14542
69946693	chr18:69946693:G:C	7.66026e-06	-1.31952	-3.67523e-10
69947216	chr18:69947216:T:C	1.86709e-05	-1.29956e-10	-0.428598
69947331	chr18:69947331:T:C	7.53461e-05	-1.29956e-10	0.96653
69947916	chr18:69947916:C:A	7.28909e-06	-1.29956e-10	-1.36918
69948268	chr18:69948268:T:C	7.90382e-06	-1.28822	-3.67523e-10
69948330	chr18:69948330:T:C	1.1974e-05	-1.29956e-10	-0.872822
69948725	chr18:69948725:C:T	2.33541e-06	-1.33161	-1.17577
69949344	chr18:69949344:A:G	1.50961e-05	-1.29956e-10	-0.641126
69949377	chr18:69949377:C:A	2.04704e-05	0.93906	-1.27564
69949483	chr18:69949483:C:T	2.20359e-05	-1.29956e-10	-0.262889
69949555	chr18:69949555:C:A	1.92117e-05	-1.29956e-10	-0.400043
69949654	chr18:69949654:C:T	7.6516e-06	-1.29956e-10	-1.32065
69949766	chr18:69949766:A:C	9.3813e-06	-1.29956e-10	-1.11684
69949855	chr18:69949855:C:T	7.24457e-06	-1.29956e-10	-1.37531
69949862	chr18:69949862:T:C	8.01631e-06	-1.29956e-10	-1.27408
69949890	chr18:69949890:T:C	2.11817e-05	-1.29956e-10	-0.302425
69950046	chr18:69950046:T:C	7.24976e-06	-1.29956e-10	-1.37459
69950214	chr18:69950214:G:A	1.54355e-06	-1.55928	-1.3622
69950261	chr18:69950261:C:G	1.27396e-05	-1.29956e-10	-0.810843
69950396	chr18:69950396:C:G	7.60491e-06	-1.29956e-10	-1.32677
69950433	chr18:69950433:C:T	2.06054e-05	-1.29956e-10	-0.330009
69951033	chr18:69951033:T:C	7.24655e-06	-1.29956e-10	-1.37504
69951190	chr18:69951190:G:T	7.24939e-06	-1.29956e-10	-1.37464
69951205	chr18:69951205:A:G	7.64921e-06	-1.29956e-10	-1.32096
69951213	chr18:69951213:T:C	1.34005e-05	0.30288	-1.06315
69951602	chr18:69951602:T:C	3.41991e-05	1.11455	-0.937916
69952204	chr18:69952204:A:G	7.24303e-06	-1.29956e-10	-1.37552
69952327	chr18:69952327:T:C	8.0871e-06	-1.29956e-10	-1.26529
69952361	chr18:69952361:A:C	6.82151e-06	-1.24066	-0.194819
69952712	chr18:69952712:G:C	2.82009e-06	-1.31289	-1.00591
69952917	chr18:69952917:T:G	7.30608e-06	-1.29956e-10	-1.36685
69953102	chr18:69953102:C:T	0.000592807	3.62342	-0.594108
69953123	chr18:69953123:GAA:G	3.04065e-06	-1.26938	-0.974113
69953270	chr18:69953270:C:T	0.0011351	4.04003	-0.361113
69953906	chr18:69953906:A:T	1.06507e-05	-1.29956e-10	-0.989935
69954139	chr18:69954139:G:A	7.66404e-06	-1.29956e-10	-1.31902
69954445	chr18:69954445:A:G	4.83352e-05	-1.29956e-10	0.522599
69954518	chr18:69954518:C:A	0.00356329	5.20103	-0.378151
69956383	chr18:69956383:T:TA	5.55626e-06	-1.64064	-3.67523e-10
69956672	chr18:69956672:GCAGCCCC:G	1.62818e-05	0.385874	-0.951384
69956821	chr18:69956821:C:T	9.19387e-06	-1.29956e-10	-1.13702
69956937	chr18:69956937:A:G	4.2491e-06	-1.13913	-0.769727
69957318	chr18:69957318:T:C	2.65855e-05	0.598648	-0.673842
69957944	chr18:69957944:T:C	1.17287e-05	-1.29956e-10	-0.893518
69958049	chr18:69958049:C:T	2.38018e-06	-1.16284	-1.32555
69958501	chr18:69958501:A:C	7.95847e-06	-1.28133	-3.67523e-10
69958638	chr18:69958638:T:C	8.0992e-06	-1.2638	-3.67523e-10
69958914	chr18:69958914:C:G	7.98196e-06	-1.29956e-10	-1.27838
69958992	chr18:69958992:C:T	9.8485e-06	-1.29956e-10	-1.06824
69959212	chr18:69959212:G:T	1.42033e-05	-0.702087	-3.67523e-10
69959223	chr18:69959223:C:T	0.000684504	-1.29956e-10	3.17313
69959318	chr18:69959318:C:A	7.27004e-06	-1.29956e-10	-1.3718
69960275	chr18:69960275:T:G	1.55489e-05	0.674869	-1.28644
69960338	chr18:69960338:G:A	7.44761e-06	-1.29956e-10	-1.34767
69960366	chr18:69960366:G:A	3.20223e-05	-1.29956e-10	0.110872
69960702	chr18:69960702:G:A	2.16251e-05	-0.281707	-3.67523e-10
69961194	chr18:69961194:T:C	4.71365e-05	1.85343	-1.35595
69961209	chr18:69961209:A:C	7.32135e-06	-1.29956e-10	-1.36477
69961681	chr18:69961681:C:T	7.87429e-06	-1.29196	-3.67523e-10
69962110	chr18:69962110:T:C	0.00188183	4.90394	-0.719507
69962238	chr18:69962238:A:C	8.03205e-06	-1.29956e-10	-1.27212
69962877	chr18:69962877:G:A	5.91025e-06	-1.57887	-3.67523e-10
69963155	chr18:69963155:AAAG:A	3.3043e-05	0.142248	-3.67523e-10
69963287	chr18:69963287:T:C	7.24771e-06	-1.29956e-10	-1.37488
69963295	chr18:69963295:G:A	7.56322e-06	-1.33226	-3.67523e-10
69963384	chr18:69963384:A:G	2.12571e-06	-1.29584	-1.30561
69963624	chr18:69963624:C:T	2.0707e-06	-1.32428	-1.30339
69964147	chr18:69964147:T:A	7.82867e-06	-1.29777	-3.67523e-10
69964751	chr18:69964751:T:C	0.00130141	-1.29956e-10	3.81564
69964778	chr18:69964778:G:GC	0.00583041	6.04016	-0.724873
69964785	chr18:69964785:A:G	2.23168e-05	0.805698	-1.05592
69964862	chr18:69964862:AC:A	7.24726e-06	-1.29956e-10	-1.37494
69964930	chr18:69964930:A:G	0.00714956	6.08131	-0.562063
69965184	chr18:69965184:CA:C	8.41837e-06	-1.29956e-10	-1.22514
69965852	chr18:69965852:T:C	8.4021e-06	-1.22708	-3.67523e-10
69965863	chr18:69965863:C:G	2.02197e-06	-1.27688	-1.37461
69965887	chr18:69965887:A:T	7.40319e-06	-1.29956e-10	-1.35365
69965908	chr18:69965908:A:G	2.05949e-06	-1.26516	-1.36795
69966141	chr18:69966141:C:T	7.98694e-06	-1.27775	-3.67523e-10
69966204	chr18:69966204:C:T	0.000422605	-1.29956e-10	2.69088
69966566	chr18:69966566:A:G	8.47931e-06	-1.29956e-10	-1.21793
69966593	chr18:69966593:A:C	2.07834e-06	-1.2526	-1.37139
69966969	chr18:69966969:T:G	2.06669e-06	-1.27197	-1.35765
69967598	chr18:69967598:G:T	8.43215e-06	-1.22351	-3.67523e-10
69967838	chr18:69967838:A:G	1.39066e-05	-1.29956e-10	-0.723197
69968111	chr18:69968111:C:T	7.60228e-06	-1.29956e-10	-1.32711
69968122	chr18:69968122:A:T	0.000111172	-1.29956e-10	1.35551
69968414	chr18:69968414:T:C	5.58432e-05	1.70908	-1.04209
69968712	chr18:69968712:C:T	1.48523e-05	0.420083	-1.07749
69968828	chr18:69968828:T:C	0.00130746	4.84483	-1.02455
69968837	chr18:69968837:C:T	1.98262e-06	-1.33069	-1.34045
69969219	chr18:69969219:C:T	2.91614e-05	-1.29956e-10	0.0172858
69969243	chr18:69969243:C:T	8.94632e-06	-0.205686	-0.958633
69969360	chr18:69969360:T:C	7.51451e-06	-1.29956e-10	-1.33873
69969749	chr18:69969749:T:C	1.90392e-05	-0.409061	-3.67523e-10
69969909	chr18:69969909:T:C	9.63204e-06	-1.29956e-10	-1.09047
69970212	chr18:69970212:T:C	6.02351e-06	-1.55989	-3.67523e-10
69970241	chr18:69970241:CACTT:C	7.34719e-06	-1.29956e-10	-1.36124
69970281	chr18:69970281:C:T	2.0208e-06	-1.30203	-1.35004
69971097	chr18:69971097:G:A	3.36447e-05	-1.29956e-10	0.160293
69971821	chr18:69971821:T:C	1.39066e-05	-1.29956e-10	-0.723197
69972846	chr18:69972846:G:A	7.45525e-06	-1.29956e-10	-1.34664
69973483	chr18:69973483:G:A	0.000139928	-1.29956e-10	1.58557
69973850	chr18:69973850:G:A	7.59102e-06	-1.29956e-10	-1.32859
69974026	chr18:69974026:T:G	7.63943e-06	-1.29956e-10	-1.32224
69974244	chr18:69974244:G:A	3.59051e-05	-1.29956e-10	0.225317
69974311	chr18:69974311:G:A	7.37617e-06	-1.29956e-10	-1.35731
69975014	chr18:69975014:A:G	0.00126	4.53034	-0.74703
69975058	chr18:69975058:G:A	7.92437e-06	-1.28562	-3.67523e-10
69975251	chr18:69975251:C:T	7.58819e-06	-1.29956e-10	-1.32897
69975253	chr18:69975253:A:G	7.49985e-06	-1.29956e-10	-1.34068
69975299	chr18:69975299:G:A	2.84438e-05	-1.29956e-10	-0.00763298
69975408	chr18:69975408:T:C	7.24694e-06	-1.29956e-10	-1.37498
69975436	chr18:69975436:G:A	8.88494e-06	-1.29956e-10	-1.1712
69975732	chr18:69975732:A:G	7.40945e-06	-1.29956e-10	-1.35281
69975780	chr18:69975780:C:T	0.00136516	4.59194	-0.72847
69975815	chr18:69975815:A:G	0.0013313	4.59545	-0.757097
69976095	chr18:69976095:A:G	7.50763e-06	-1.29956e-10	-1.33964
69976299	chr18:69976299:T:C	0.00130016	4.60933	-0.794656
69976537	chr18:69976537:G:C	7.87223e-06	-1.29222	-3.67523e-10
69976581	chr18:69976581:G:A	1.06579e-05	-1.29956e-10	-0.989264
69976777	chr18:69976777:C:T	1.52823e-05	0.476879	-1.10575
69976982	chr18:69976982:C:T	7.62838e-06	-1.29956e-10	-1.32369
69977167	chr18:69977167:G:T	7.41046e-06	-1.29956e-10	-1.35267
69978083	chr18:69978083:G:T	2.9306e-06	-0.947325	-1.33303
69978130	chr18:69978130:T:C	8.90721e-06	-0.935901	-0.232799
69978498	chr18:69978498:G:A	0.00137432	-1.29956e-10	3.87015
69978532	chr18:69978532:C:T	1.67603e-05	-1.29956e-10	-0.536551
69978577	chr18:69978577:A:G	7.44531e-06	-1.29956e-10	-1.34798
69978792	chr18:69978792:G:A	2.0878e-06	-1.28125	-1.33819
69978996	chr18:69978996:GAGA:G	2.76699e-05	-1.29956e-10	-0.0352159
69979338	chr18:69979338:T:C	7.24138e-06	-1.29956e-10	-1.37575
69979436	chr18:69979436:T:C	1.3942e-05	-1.29956e-10	-0.720655
69979531	chr18:69979531:C:T	2.81468e-05	-1.29956e-10	-0.0181294
69979703	chr18:69979703:C:T	6.48628e-05	1.97299	-1.15628
69980087	chr18:69980087:C:T	0.00042479	-1.29956e-10	2.69603
69981067	chr18:69981067:A:G	9.79542e-06	-1.07365	-3.67523e-10
69981439	chr18:69981439:C:T	0.00106521	-1.29956e-10	3.61536
69981541	chr18:69981541:A:G	3.96186e-05	-1.29956e-10	0.323738
69981959	chr18:69981959:A:T	2.14921e-06	-1.23436	-1.3561
69982607	chr18:69982607:T:G	8.23704e-06	-1.24692	-3.67523e-10
69982828	chr18:69982828:CT:C	1.75968e-05	-0.487842	-3.67523e-10
69983127	chr18:69983127:GATT:G	7.74472e-06	-1.29956e-10	-1.30855
69983300	chr18:69983300:T:C	3.75271e-06	-0.706277	-1.32681
69983312	chr18:69983312:G:C	1.43287e-06	-1.64136	-1.35453
69983545	chr18:69983545:G:C	1.42603e-05	0.357462	-1.05555
69983674	chr18:69983674:G:A	7.46173e-06	-1.29956e-10	-1.34577
69983713	chr18:69983713:G:T	0.00170282	4.62399	-0.539513
69984302	chr18:69984302:A:G	0.00145905	4.66399	-0.734015
69984576	chr18:69984576:T:C	7.41309e-06	-1.29956e-10	-1.35231
69984974	chr18:69984974:T:C	7.24372e-06	-1.29956e-10	-1.37543
69985254	chr18:69985254:C:CAAGAAATAAAAAGGAAGA	2.0624e-06	-1.32035	-1.31134
69985705	chr18:69985705:G:T	1.18425e-05	-1.29956e-10	-0.883863
69986003	chr18:69986003:C:T	1.4893e-05	-0.65467	-3.67523e-10
69986343	chr18:69986343:C:T	1.30007e-05	-1.29956e-10	-0.790559
69986571	chr18:69986571:C:A	3.84075e-05	-1.29956e-10	0.292692
69986970	chr18:69986970:T:C	7.67398e-06	-1.29956e-10	-1.31773
69987423	chr18:69987423:T:C	5.3431e-05	-1.29956e-10	0.62283
69987509	chr18:69987509:A:G	1.1514e-05	-1.29956e-10	-0.912001
69987860	chr18:69987860:C:T	0.00127964	4.59414	-0.795368
69987989	chr18:69987989:T:C	2.80547e-05	-1.29956e-10	-0.0214043
69988237	chr18:69988237:A:G	1.73236e-06	-1.4418	-1.36428
69988542	chr18:69988542:C:T	8.69206e-06	-1.19315	-3.67523e-10
69988712	chr18:69988712:A:C	1.09925e-05	-1.29956e-10	-0.958347
69988877	chr18:69988877:T:A	8.02533e-06	-1.27296	-3.67523e-10
69989029	chr18:69989029:A:G	2.06601e-05	-1.29956e-10	-0.327355
69989093	chr18:69989093:C:T	9.87623e-06	-1.29956e-10	-1.06543
69989095	chr18:69989095:C:A	3.40872e-05	0.173359	-3.67523e-10
69989300	chr18:69989300:A:G	6.96995e-06	-1.04338	-0.370578
69990372	chr18:69990372:T:C	0.000478576	-1.29956e-10	2.81525
69990447	chr18:69990447:C:T	3.88867e-05	-1.29956e-10	0.305092
69990606	chr18:69990606:C:T	8.85334e-06	-1.29956e-10	-1.17477
69991334	chr18:69991334:T:C	1.25684e-05	-1.29956e-10	-0.824375
69991421	chr18:69991421:C:T	2.15545e-06	-1.27794	-1.30963
69991463	chr18:69991463:T:C	0.000375651	-1.29956e-10	2.5731
69991678	chr18:69991678:C:T	1.15572e-05	-1.29956e-10	-0.90825
69992028	chr18:69992028:C:T	7.25679e-06	-1.29956e-10	-1.37362
69992525	chr18:69992525:C:T	8.75435e-06	-1.18601	-3.67523e-10
69993366	chr18:69993366:T:C	3.96252e-05	-1.29956e-10	0.323903
69993581	chr18:69993581:T:TTA	1.5697e-05	-0.602093	-3.67523e-10
69993618	chr18:69993618:T:G	7.69425e-06	-1.29956e-10	-1.31509
69993708	chr18:69993708:T:C	2.77472e-06	-1.00786	-1.32715
69994050	chr18:69994050:T:C	1.16622e-05	-1.29956e-10	-0.899209
69994190	chr18:69994190:A:T	2.981e-06	-0.924796	-1.33851
69994736	chr18:69994736:C:T	7.27924e-06	-1.29956e-10	-1.37054
69994873	chr18:69994873:C:T	1.5565e-05	-1.29956e-10	-0.610536
69995173	chr18:69995173:T:C	5.04935e-05	0.566283	-3.67523e-10
69995225	chr18:69995225:A:G	1.81546e-05	-1.29956e-10	-0.456638
69995324	chr18:69995324:T:A	7.4624e-06	-1.29956e-10	-1.34568
69996393	chr18:69996393:T:C	7.40774e-06	-1.29956e-10	-1.35304
69996914	chr18:69996914:A:T	1.55547e-05	0.422205	-1.03341
69997065	chr18:69997065:A:G	1.95494e-05	-1.29956e-10	-0.382617
69997214	chr18:69997214:T:C	0.00114177	4.46176	-0.77698
69997351	chr18:69997351:C:CA	7.82691e-06	-1.29799	-3.67523e-10
69998123	chr18:69998123:G:C	2.98481e-05	-1.29956e-10	0.0405602
69998227	chr18:69998227:A:T	8.08441e-06	-1.29956e-10	-1.26562
69998228	chr18:69998228:A:T	4.64114e-06	-1.21012	-0.610483
69998306	chr18:69998306:G:T	7.90529e-06	-1.29956e-10	-1.28803
69998354	chr18:69998354:T:C	1.06212e-05	-1.29956e-10	-0.992706
69998496	chr18:69998496:G:T	7.8417e-06	-1.29611	-3.67523e-10
69999147	chr18:69999147:G:A	4.09628e-06	-1.21354	-0.73194
69999735	chr18:69999735:T:G	1.03119e-05	-1.29956e-10	-1.02226
69999748	chr18:69999748:C:T	1.02719e-05	-1.29956e-10	-1.02615
69999795	chr18:69999795:C:T	0.0140439	5.26172	0.932657
69999912	chr18:69999912:G:A	4.58682e-06	-0.553996	-1.27838
70000128	chr18:70000128:C:T	7.27883e-06	-1.29956e-10	-1.37059
70000190	chr18:70000190:T:G	7.26842e-06	-1.29956e-10	-1.37202
70000243	chr18:70000243:GACACTCAA:G	7.55569e-06	-1.29956e-10	-1.33326
70000280	chr18:70000280:T:G	8.44118e-06	-1.22244	-3.67523e-10
70000979	chr18:70000979:A:AT	8.63152e-06	-1.29956e-10	-1.20014
70000980	chr18:70000980:A:T	8.53406e-06	-1.29956e-10	-1.2115
70001031	chr18:70001031:T:G	8.33275e-06	-1.29956e-10	-1.23537
70001781	chr18:70001781:G:C	0.00164119	4.61794	-0.570319
70001913	chr18:70001913:C:T	6.53773e-06	-1.47797	-3.67523e-10
70002034	chr18:70002034:G:GTGCC	8.71269e-06	-1.29956e-10	-1.19078
70002154	chr18:70002154:T:G	8.61649e-06	-1.29956e-10	-1.20188
70002371	chr18:70002371:G:A	6.24364e-06	-1.524	-3.67523e-10
70002573	chr18:70002573:G:A	7.29937e-06	-1.29956e-10	-1.36777
70003111	chr18:70003111:A:T	8.63615e-06	-1.29956e-10	-1.1996
70003382	chr18:70003382:T:G	3.41793e-06	-0.809899	-1.31663
70003524	chr18:70003524:A:G	9.08223e-06	-1.29956e-10	-1.14924
70003532	chr18:70003532:C:G	7.25121e-06	-1.29956e-10	-1.37439
70003629	chr18:70003629:T:C	1.09852e-05	-1.29956e-10	-0.95901
70004058	chr18:70004058:C:T	2.7673e-06	-1.0173	-1.32039
70004296	chr18:70004296:G:A	3.21246e-05	-1.29956e-10	0.114059
70004420	chr18:70004420:C:T	0.00493772	5.64339	-0.494293
70004509	chr18:70004509:T:C	3.47527e-06	-0.781107	-1.32878
70004514	chr18:70004514:T:C	2.99708e-05	-1.29956e-10	0.0446629
70004552	chr18:70004552:T:A	3.14361e-05	-1.29956e-10	0.0923965
70004869	chr18:70004869:TA:T	0.000114528	2.60064	-1.21539
70004903	chr18:70004903:T:C	0.000543928	4.22547	-1.28221
70004977	chr18:70004977:A:G	1.3814e-05	-0.729877	-3.67523e-10
70005029	chr18:70005029:CATCT:C	7.63654e-06	-1.29956e-10	-1.32262
70005060	chr18:70005060:T:C	1.24458e-05	-1.29956e-10	-0.834179
70005488	chr18:70005488:T:C	7.41364e-06	-1.35224	-3.67523e-10
70005515	chr18:70005515:T:C	1.60275e-05	0.454353	-1.03561
70005788	chr18:70005788:A:C	7.47825e-06	-1.29956e-10	-1.34356
70006030	chr18:70006030:AC:A	1.92439e-05	-1.29956e-10	-0.398366
70006056	chr18:70006056:G:C	5.67075e-06	-1.62024	-3.67523e-10
70006230	chr18:70006230:G:T	8.95631e-06	-1.29956e-10	-1.1632
70006813	chr18:70006813:A:G	7.50314e-06	-1.29956e-10	-1.34024
70007452	chr18:70007452:T:C	7.26156e-06	-1.29956e-10	-1.37297
70007575	chr18:70007575:G:A	4.45146e-06	-1.22285	-0.639478
70007787	chr18:70007787:C:T	3.21411e-05	-1.29956e-10	0.114575
70007876	chr18:70007876:G:A	1.66185e-05	0.557919	-1.10296
70007984	chr18:70007984:T:C	0.00120682	4.58681	-0.846635
70008302	chr18:70008302:C:T	8.25169e-06	-1.24514	-3.67523e-10
70008869	chr18:70008869:C:T	2.65393e-05	-1.29956e-10	-0.0769338
70008956	chr18:70008956:A:G	5.90924e-06	-1.57904	-3.67523e-10
70009179	chr18:70009179:G:C	1.45285e-06	-1.62563	-1.3564
70010006	chr18:70010006:A:G	6.55288e-06	-0.61139	-0.864267
70010333	chr18:70010333:G:A	8.04072e-06	-1.27104	-3.67523e-10
70010400	chr18:70010400:A:G	0.00166608	4.63955	-0.576886
70010701	chr18:70010701:T:C	7.81388e-06	-1.29966	-3.67523e-10
70011154	chr18:70011154:G:C	2.59499e-05	-0.0993923	-3.67523e-10
70011161	chr18:70011161:A:G	2.49176e-05	-0.139986	-3.67523e-10
70011541	chr18:70011541:T:C	0.00123492	4.56053	-0.797323
70011618	chr18:70011618:C:T	2.38369e-05	-0.184329	-3.67523e-10
70012659	chr18:70012659:G:A	7.85555e-06	-1.29956e-10	-1.29434
70012774	chr18:70012774:T:C	7.49751e-06	-1.29956e-10	-1.34099
70012872	chr18:70012872:GA:G	7.73532e-06	-1.30976	-3.67523e-10
70013414	chr18:70013414:T:C	0.000280138	-1.29956e-10	2.27972
70013806	chr18:70013806:A:G	0.000391242	-1.29956e-10	2.61377
70014049	chr18:70014049:G:A	8.5714e-06	-1.29956e-10	-1.20713
70014939	chr18:70014939:A:G	9.7625e-06	-1.07701	-3.67523e-10
70015515	chr18:70015515:C:T	3.11942e-05	1.09525	-1.01058
70015520	chr18:70015520:G:A	0.000398931	-1.29956e-10	2.63323
70015651	chr18:70015651:CAA:C	1.88896e-05	-1.29956e-10	-0.416949
70015744	chr18:70015744:T:C	7.86668e-06	-1.29293	-3.67523e-10
70015828	chr18:70015828:T:C	3.30281e-06	-1.29948	-0.86131
70015928	chr18:70015928:C:T	1.06223e-05	-1.29956e-10	-0.992608
70015976	chr18:70015976:T:C	8.76358e-06	-1.29956e-10	-1.18496
70016075	chr18:70016075:G:A	0.000418894	-1.29956e-10	2.68206
70016126	chr18:70016126:T:C	5.57561e-06	-1.63716	-3.67523e-10
70016181	chr18:70016181:T:C	0.00118436	-1.29956e-10	3.7214
70016216	chr18:70016216:AAT:A	1.61623e-05	0.475909	-1.04879
70016462	chr18:70016462:C:T	1.73306e-05	0.532208	-1.03529
70016479	chr18:70016479:A:G	6.11691e-06	-0.627395	-0.917109
70016584	chr18:70016584:C:T	0.00522068	4.63403	0.570786
70017249	chr18:70017249:G:C	1.02237e-05	-1.29956e-10	-1.03085
70017771	chr18:70017771:C:T	1.60043e-05	0.543678	-1.12638
70017793	chr18:70017793:T:C	1.55112e-05	-1.29956e-10	-0.613997
70018092	chr18:70018092:T:C	1.58596e-05	-1.29956e-10	-0.591789
70018108	chr18:70018108:A:C	7.54086e-06	-1.29956e-10	-1.33523
70018466	chr18:70018466:T:G	1.61893e-05	0.530028	-1.10124
70019164	chr18:70019164:T:C	7.66957e-06	-1.29956e-10	-1.3183
70019354	chr18:70019354:A:C	8.43443e-06	-1.22324	-3.67523e-10
70019399	chr18:70019399:T:G	1.60287e-05	0.484064	-1.06525
70019448	chr18:70019448:G:A	7.36983e-06	-1.29956e-10	-1.35817
70019497	chr18:70019497:T:C	7.85355e-06	-1.2946	-3.67523e-10
70020001	chr18:70020001:G:A	1.13812e-05	-1.29956e-10	-0.923602
70020023	chr18:70020023:G:T	3.02629e-05	0.689159	-0.634799
70020409	chr18:70020409:A:G	7.49934e-06	-1.29956e-10	-1.34075
70020624	chr18:70020624:T:C	0.00666058	4.51611	0.932288
70020777	chr18:70020777:A:G	2.58544e-05	-1.29956e-10	-0.103079
70020874	chr18:70020874:A:G	7.29654e-06	-1.29956e-10	-1.36816
70021835	chr18:70021835:T:C	7.4991e-06	-1.29956e-10	-1.34078
70022283	chr18:70022283:A:AT	7.86627e-06	-1.29956e-10	-1.29298
70022333	chr18:70022333:T:C	8.72412e-06	-1.18947	-3.67523e-10
70022965	chr18:70022965:T:C	8.66406e-05	1.44974	-0.343531
70023057	chr18:70023057:CT:C	2.65078e-05	-1.29956e-10	-0.078123
70023957	chr18:70023957:G:A	0.171116	10.0693	-1.37473
70024284	chr18:70024284:A:C	1.67128e-05	0.542734	-1.08212
70024584	chr18:70024584:C:T	3.61026e-05	-1.29956e-10	0.230802
70024685	chr18:70024685:T:G	1.0896e-05	-1.29956e-10	-0.967168
70024987	chr18:70024987:C:T	7.4066e-06	-1.29956e-10	-1.35319
70025096	chr18:70025096:T:C	1.00528e-05	-1.29956e-10	-1.04771
70025689	chr18:70025689:G:A	7.65991e-06	-1.31956	-3.67523e-10
70025805	chr18:70025805:G:A	7.24023e-06	-1.29956e-10	-1.37591
70026264	chr18:70026264:G:T	1.58926e-05	-1.29956e-10	-0.589711
70027072	chr18:70027072:A:C	5.13684e-05	-1.29956e-10	0.583461
70027416	chr18:70027416:C:A	1.36428e-05	-0.742351	-3.67523e-10
70027484	chr18:70027484:C:T	2.38957e-05	-1.29956e-10	-0.181861
70028041	chr18:70028041:G:T	9.13311e-06	-1.14365	-3.67523e-10
70028059	chr18:70028059:A:C	1.60581e-05	-1.29956e-10	-0.579348
70028269	chr18:70028269:G:A	1.50079e-05	0.398189	-1.04517
70028345	chr18:70028345:C:A	1.10929e-05	-1.29956e-10	-0.949253
70028520	chr18:70028520:G:A	1.58833e-05	-1.29956e-10	-0.590294
70028637	chr18:70028637:AT:A	7.2963e-06	-1.29956e-10	-1.36819
70029078	chr18:70029078:G:T	0.000428365	-1.29956e-10	2.70441
70029977	chr18:70029977:CTATA:C	8.5179e-06	-1.29956e-10	-1.21339
70030196	chr18:70030196:G:C	1.36952e-05	-1.29956e-10	-0.738518
70030233	chr18:70030233:T:C	4.31483e-05	-1.29956e-10	0.409082
70030860	chr18:70030860:G:A	1.10772e-05	-1.29956e-10	-0.950674
70031069	chr18:70031069:G:C	7.4919e-06	-1.29956e-10	-1.34174
70031499	chr18:70031499:T:C	0.00115941	4.33661	-0.636504
70031857	chr18:70031857:C:T	1.50899e-05	0.500818	-1.14235
70031858	chr18:70031858:T:C	1.06231e-05	-1.29956e-10	-0.992533
70032106	chr18:70032106:T:C	3.89643e-06	-1.63964	-0.355858
70032147	chr18:70032147:T:C	0.00447245	4.35995	0.690177
70032182	chr18:70032182:C:T	7.45639e-06	-1.29956e-10	-1.34649
70032354	chr18:70032354:T:C	4.99663e-06	-0.936264	-0.810534
70032523	chr18:70032523:T:C	9.27936e-06	-1.29956e-10	-1.12777
70032563	chr18:70032563:A:G	1.43632e-05	-1.29956e-10	-0.69089
70032619	chr18:70032619:G:A	7.49683e-06	-1.29956e-10	-1.34108
70032676	chr18:70032676:A:T	7.43134e-06	-1.29956e-10	-1.34986
70032944	chr18:70032944:G:A	1.62617e-05	0.434849	-1.0016
70032957	chr18:70032957:A:T	2.95252e-05	-1.29956e-10	0.0296816
70033387	chr18:70033387:C:T	3.31695e-06	-0.859625	-1.29689
70033710	chr18:70033710:AAAT:A	1.54307e-05	-1.29956e-10	-0.619205
70033910	chr18:70033910:A:C	5.94757e-06	-1.11894	-0.453635
70034164	chr18:70034164:C:T	7.85014e-06	-1.29503	-3.67523e-10
70034239	chr18:70034239:CAG:C	0.000379679	-1.29956e-10	2.58376
70034347	chr18:70034347:T:C	6.83356e-06	-1.43372	-3.67523e-10
70034650	chr18:70034650:T:C	1.62309e-05	0.524458	-1.0931
70034907	chr18:70034907:C:T	3.94243e-05	-1.29956e-10	0.318822
70034974	chr18:70034974:A:T	1.39831e-05	0.378759	-1.09647
70035173	chr18:70035173:C:T	7.57294e-06	-1.29956e-10	-1.33098
70035319	chr18:70035319:A:T	1.82074e-05	-1.29956e-10	-0.453735
70035350	chr18:70035350:A:G	1.48511e-05	0.402339	-1.05983
70035830	chr18:70035830:C:A	7.38958e-06	-1.29956e-10	-1.35549
70035871	chr18:70035871:C:T	0.0004658	-1.29956e-10	2.78819
70036021	chr18:70036021:A:G	2.45751e-06	-1.64133	-0.815084
70036127	chr18:70036127:G:A	8.39412e-06	-1.29956e-10	-1.22803
70036518	chr18:70036518:G:C	1.59813e-05	0.518453	-1.10259
70036850	chr18:70036850:C:G	3.16073e-06	-1.48476	-0.719995
70037713	chr18:70037713:T:C	8.27493e-05	1.38148	-0.321222
70037850	chr18:70037850:T:A	1.34865e-05	-1.29956e-10	-0.753869
70037895	chr18:70037895:A:T	8.41773e-05	1.47267	-0.395306
70037897	chr18:70037897:C:T	8.73279e-06	-1.29956e-10	-1.18848
70038048	chr18:70038048:C:G	1.56764e-05	-1.29956e-10	-0.603404
70038184	chr18:70038184:A:G	1.60612e-05	0.503814	-1.08297
70038364	chr18:70038364:G:A	7.96331e-05	1.37678	-0.354907
70038702	chr18:70038702:G:A	0.000489766	-1.29956e-10	2.83837
70039005	chr18:70039005:G:T	7.27509e-06	-1.29956e-10	-1.37111
70039088	chr18:70039088:C:T	8.84324e-06	-1.29956e-10	-1.17591
70039398	chr18:70039398:T:C	0.0020245	-1.29956e-10	4.25752
70039408	chr18:70039408:A:G	1.18205e-05	-0.885724	-3.67523e-10
70039459	chr18:70039459:G:A	9.98706e-06	-1.05427	-3.67523e-10
70039460	chr18:70039460:A:G	7.56727e-05	-1.29956e-10	0.970856
70039473	chr18:70039473:T:G	1.58038e-05	0.448495	-1.04381
70039507	chr18:70039507:C:G	7.26286e-06	-1.29956e-10	-1.37279
70039553	chr18:70039553:T:C	6.43214e-06	-1.49425	-3.67523e-10
70039646	chr18:70039646:C:T	7.9471e-05	1.40123	-0.381402
70039724	chr18:70039724:A:G	1.83379e-05	-1.29956e-10	-0.44659
70040053	chr18:70040053:A:AAAG	8.23995e-05	1.41143	-0.355415
70040164	chr18:70040164:A:G	1.39836e-05	-1.29956e-10	-0.717675
70040254	chr18:70040254:T:C	1.55841e-05	0.516762	-1.12607
70040285	chr18:70040285:C:A	1.38391e-05	-1.29956e-10	-0.728064
70040457	chr18:70040457:G:A	7.71826e-06	-1.31197	-3.67523e-10
70040513	chr18:70040513:G:A	8.38144e-06	-1.22954	-3.67523e-10
70040703	chr18:70040703:T:C	8.9251e-06	-1.29956e-10	-1.16669
70041280	chr18:70041280:A:G	7.76022e-06	-1.29956e-10	-1.30655
70041316	chr18:70041316:T:C	8.76491e-06	-1.29956e-10	-1.18481
70041466	chr18:70041466:C:T	7.57121e-06	-1.29956e-10	-1.33121
70041699	chr18:70041699:T:C	8.93406e-06	-1.29956e-10	-1.16569
70041907	chr18:70041907:C:T	8.43415e-06	-1.22327	-3.67523e-10
70042026	chr18:70042026:T:C	3.17959e-06	-1.52968	-0.669132
70042086	chr18:70042086:T:C	3.51818e-05	-1.29956e-10	0.204968
70042229	chr18:70042229:A:G	7.78859e-06	-1.29956e-10	-1.3029
70042382	chr18:70042382:TTTTTTTTTTTTG:T	7.2794e-06	-1.29956e-10	-1.37051
70042853	chr18:70042853:T:C	2.83856e-05	-0.00967778	-3.67523e-10
70042948	chr18:70042948:C:G	7.8715e-06	-1.29231	-3.67523e-10
70043291	chr18:70043291:A:G	8.96057e-06	-1.29956e-10	-1.16273
70043351	chr18:70043351:A:G	2.35862e-05	0.133285	-0.328183
70043498	chr18:70043498:T:C	2.31284e-05	0.200064	-0.414564
70043751	chr18:70043751:T:C	1.91907e-06	-1.57099	-1.13273
70044197	chr18:70044197:T:C	1.18402e-05	-0.776682	-0.10738
70044424	chr18:70044424:T:C	3.6473e-05	-1.29956e-10	0.24101
70044649	chr18:70044649:T:C	3.27287e-06	-1.19513	-0.974764
70044745	chr18:70044745:T:C	4.29378e-05	-1.29956e-10	0.40419
70044869	chr18:70044869:C:T	2.85512e-06	-1.10706	-1.19939
70044916	chr18:70044916:C:T	2.67099e-05	-1.29956e-10	-0.0705271
70044974	chr18:70044974:C:T	7.25666e-06	-1.29956e-10	-1.37364
70045878	chr18:70045878:G:C	0.000437099	-1.29956e-10	2.7246
70046073	chr18:70046073:G:A	7.45846e-06	-1.29956e-10	-1.34621
70046093	chr18:70046093:T:G	3.14227e-06	-0.85391	-1.35671
70046106	chr18:70046106:T:C	2.6753e-06	-0.99589	-1.37561
70046327	chr18:70046327:C:A	3.27086e-06	-1.50262	-0.667888
70046501	chr18:70046501:T:C	6.8681e-06	-1.42867	-3.67523e-10
70046773	chr18:70046773:G:A	7.3842e-06	-1.29956e-10	-1.35622
70047059	chr18:70047059:A:G	7.75901e-06	-1.29956e-10	-1.30671
70047071	chr18:70047071:A:C	5.58792e-06	-1.63495	-3.67523e-10
70047373	chr18:70047373:C:A	1.54018e-05	-1.29956e-10	-0.621075
70047839	chr18:70047839:AT:A	2.62943e-06	-1.04419	-1.34461
70047955	chr18:70047955:C:A	0.000427409	-1.29956e-10	2.70218
70048484	chr18:70048484:G:A	1.87797e-05	-1.29956e-10	-0.422783
70048597	chr18:70048597:TTTTG:T	7.24273e-06	-1.29956e-10	-1.37556
70048818	chr18:70048818:C:A	5.132e-06	-0.853503	-0.866562
70049002	chr18:70049002:C:T	7.59834e-06	-1.29956e-10	-1.32763
70049072	chr18:70049072:A:T	6.71873e-06	-1.45066	-3.67523e-10
70049378	chr18:70049378:C:T	5.18451e-06	-0.858036	-0.85185
70049462	chr18:70049462:C:T	1.02052e-05	-1.29956e-10	-1.03266
70049541	chr18:70049541:A:C	5.47875e-05	-1.29956e-10	0.647901
70049687	chr18:70049687:T:C	6.0866e-06	-1.54947	-3.67523e-10
70049967	chr18:70049967:T:C	3.8689e-06	-1.03507	-0.967519
70050145	chr18:70050145:A:G	4.28947e-05	-1.29956e-10	0.403187
70050451	chr18:70050451:G:A	5.64846e-06	-0.583004	-1.04117
70050779	chr18:70050779:G:A	7.24989e-06	-1.29956e-10	-1.37458
70050844	chr18:70050844:T:C	9.6028e-06	-1.29956e-10	-1.09351
70050995	chr18:70050995:T:G	3.01403e-06	-1.15914	-1.09314
70051015	chr18:70051015:C:G	1.93688e-05	-1.29956e-10	-0.391899
70051452	chr18:70051452:A:G	2.21028e-05	0.10991	-0.369766
70051509	chr18:70051509:T:C	3.1362e-05	-1.29956e-10	0.0900339
70052112	chr18:70052112:G:A	0.000496093	-1.29956e-10	2.8512
70052208	chr18:70052208:T:C	1.22644e-05	-0.848863	-3.67523e-10
70052316	chr18:70052316:C:T	7.4848e-06	-1.29956e-10	-1.34269
70052348	chr18:70052348:T:A	5.48727e-06	-0.688724	-0.964408
70052459	chr18:70052459:A:G	7.52805e-06	-1.29956e-10	-1.33693
70052698	chr18:70052698:AT:A	2.95072e-06	-1.27474	-0.998773
70052774	chr18:70052774:C:T	1.21831e-05	-1.29956e-10	-0.855512
70052998	chr18:70052998:T:C	9.04808e-06	-1.29956e-10	-1.15301
70053010	chr18:70053010:A:T	0.000509818	-1.29956e-10	2.87849
70053018	chr18:70053018:G:C	8.57196e-06	-1.29956e-10	-1.20706
70053170	chr18:70053170:G:A	9.13321e-06	-1.29956e-10	-1.14364
70053422	chr18:70053422:T:G	5.57039e-06	-1.6381	-3.67523e-10
70053771	chr18:70053771:G:T	2.23368e-05	0.15043	-0.399758
70053803	chr18:70053803:T:C	7.29081e-06	-1.29956e-10	-1.36895
70054045	chr18:70054045:A:T	7.98309e-06	-1.29956e-10	-1.27824
70054256	chr18:70054256:G:C	8.38249e-06	-1.22942	-3.67523e-10
70054515	chr18:70054515:A:C	1.13481e-05	-0.855708	-0.0708031
70054615	chr18:70054615:T:C	1.36657e-05	-1.29956e-10	-0.740672
70054653	chr18:70054653:T:C	5.11076e-06	-1.55823	-0.165988
70054970	chr18:70054970:G:A	8.65718e-06	-1.29956e-10	-1.19717
70055046	chr18:70055046:T:A	5.08093e-06	-1.5398	-0.190263
70055467	chr18:70055467:TCTC:T	8.285e-06	-1.24111	-3.67523e-10
70055517	chr18:70055517:A:G	8.42608e-06	-1.22423	-3.67523e-10
70055583	chr18:70055583:C:T	7.36746e-06	-1.29956e-10	-1.35849
70056950	chr18:70056950:A:G	2.60793e-05	-1.29956e-10	-0.094421
70057351	chr18:70057351:T:C	7.33213e-06	-1.29956e-10	-1.3633
70057566	chr18:70057566:A:G	3.26245e-06	-1.2011	-0.971982
70057781	chr18:70057781:C:G	2.94015e-05	-1.29956e-10	0.0254839
70057903	chr18:70057903:A:C	7.24048e-06	-1.29956e-10	-1.37587
70057972	chr18:70057972:T:C	1.51315e-05	-1.29956e-10	-0.63878
70058062	chr18:70058062:C:T	4.79745e-06	-0.447357	-1.34012
70058346	chr18:70058346:G:A	2.61398e-05	-1.29956e-10	-0.0921039
70058433	chr18:70058433:G:A	3.57427e-05	-1.29956e-10	0.220785
70058484	chr18:70058484:T:C	0.00160266	5.03199	-1.00814
70058513	chr18:70058513:C:T	1.87258e-06	-1.61714	-1.1111
70058924	chr18:70058924:C:T	1.79399e-06	-1.61807	-1.15305
70059025	chr18:70059025:G:C	3.78028e-05	-1.29956e-10	0.276822
70059739	chr18:70059739:A:G	2.09643e-06	-1.39549	-1.21984
70059843	chr18:70059843:C:T	7.32691e-06	-1.29956e-10	-1.36401
70059940	chr18:70059940:A:G	9.06052e-06	-1.29956e-10	-1.15163
70060047	chr18:70060047:T:C	4.16514e-05	-1.29956e-10	0.373774
70060095	chr18:70060095:A:T	7.29157e-06	-1.29956e-10	-1.36884
70060112	chr18:70060112:T:C	3.63311e-06	-1.05659	-1.00888
70060391	chr18:70060391:G:T	8.11676e-06	-1.26163	-3.67523e-10
70060430	chr18:70060430:C:T	6.02041e-06	-0.432373	-1.12803
70060466	chr18:70060466:A:C	3.4389e-06	-1.36446	-0.755951
70060966	chr18:70060966:AT:A	0.00127033	4.76342	-0.971948
70061293	chr18:70061293:C:T	1.21668e-05	-1.29956e-10	-0.856847
70061560	chr18:70061560:A:G	5.57238e-06	-1.63774	-3.67523e-10
70061857	chr18:70061857:A:G	7.63958e-06	-1.32222	-3.67523e-10
70062003	chr18:70062003:C:T	9.01461e-06	-1.29956e-10	-1.15672
70062004	chr18:70062004:C:A	1.21175e-05	-1.29956e-10	-0.86091
70062097	chr18:70062097:A:T	1.82843e-06	-1.62646	-1.12565
70062295	chr18:70062295:T:C	1.72372e-05	-1.29956e-10	-0.508494
70062303	chr18:70062303:G:T	7.42003e-06	-1.29956e-10	-1.35138
70062649	chr18:70062649:A:T	3.04103e-06	-1.12346	-1.11991
70062851	chr18:70062851:C:T	1.42644e-06	-1.64095	-1.35943
70063319	chr18:70063319:T:G	3.17863e-06	-1.20245	-0.99666
70063613	chr18:70063613:A:G	7.50539e-06	-1.29956e-10	-1.33994
70063622	chr18:70063622:A:AT	0.000474218	-1.29956e-10	2.80611
70063753	chr18:70063753:C:T	2.08983e-05	-1.29956e-10	-0.315893
70063889	chr18:70063889:T:C	2.85515e-05	-1.29956e-10	-0.00385061
70064125	chr18:70064125:G:T	7.37065e-06	-1.29956e-10	-1.35806
70064475	chr18:70064475:A:G	8.23432e-06	-1.24725	-3.67523e-10
70064661	chr18:70064661:T:C	8.92994e-06	-1.29956e-10	-1.16615
70064704	chr18:70064704:G:C	7.36439e-06	-1.29956e-10	-1.35891
70064725	chr18:70064725:T:C	8.96137e-06	-1.29956e-10	-1.16264
70065973	chr18:70065973:A:C	1.00057e-05	-1.29956e-10	-1.0524
70066097	chr18:70066097:T:A	5.97322e-06	-1.56828	-3.67523e-10
70066246	chr18:70066246:A:G	3.14988e-06	-1.23833	-0.969865
70066547	chr18:70066547:G:A	6.9719e-06	-1.41367	-3.67523e-10
70066669	chr18:70066669:T:C	8.04786e-06	-1.29956e-10	-1.27016
70067000	chr18:70067000:G:T	8.16713e-06	-1.29956e-10	-1.25544
70067013	chr18:70067013:A:G	7.84526e-06	-1.29956e-10	-1.29565
70067023	chr18:70067023:T:C	7.98694e-06	-1.29956e-10	-1.27775
70067138	chr18:70067138:A:G	3.68049e-06	-1.06549	-0.987022
70067285	chr18:70067285:G:A	2.41175e-06	-1.25994	-1.21527
70067330	chr18:70067330:T:C	7.71491e-06	-1.29956e-10	-1.31241
70067402	chr18:70067402:G:A	3.7792e-06	-1.06137	-0.964679
70067411	chr18:70067411:T:G	5.72688e-06	-1.61039	-3.67523e-10
70067449	chr18:70067449:G:A	1.07518e-05	-1.29956e-10	-0.980491
70067450	chr18:70067450:C:T	4.23847e-05	-1.29956e-10	0.391227
70067509	chr18:70067509:T:C	2.59724e-05	-1.29956e-10	-0.0985262
70067590	chr18:70067590:A:G	3.58065e-06	-1.08889	-0.991127
70067762	chr18:70067762:C:T	7.60773e-06	-1.3264	-3.67523e-10
70067777	chr18:70067777:C:G	7.95464e-06	-1.28181	-3.67523e-10
70067968	chr18:70067968:T:C	4.36402e-05	-1.29956e-10	0.420417
70068543	chr18:70068543:C:T	6.48054e-06	-1.48676	-3.67523e-10
70068544	chr18:70068544:G:A	1.01847e-05	-1.29956e-10	-1.03468
70068738	chr18:70068738:T:C	2.65118e-06	-1.17943	-1.20113
70069288	chr18:70069288:G:A	5.91472e-06	-0.645691	-0.932427
70069305	chr18:70069305:T:C	7.65257e-06	-1.29956e-10	-1.32052
70069467	chr18:70069467:C:T	5.77303e-06	-1.60236	-3.67523e-10
70070240	chr18:70070240:A:G	1.94378e-05	-1.29956e-10	-0.388342
70070245	chr18:70070245:G:T	7.85589e-06	-1.2943	-3.67523e-10
70070691	chr18:70070691:A:G	2.80403e-06	-1.14755	-1.17695
70070710	chr18:70070710:C:T	2.68781e-05	-1.29956e-10	-0.0642502
70070730	chr18:70070730:C:T	8.78792e-06	-1.29956e-10	-1.18218
70070934	chr18:70070934:G:A	8.17502e-06	-1.25448	-3.67523e-10
70071869	chr18:70071869:C:T	8.6584e-06	-1.29956e-10	-1.19703
70072130	chr18:70072130:T:C	7.27705e-06	-1.29956e-10	-1.37084
70072562	chr18:70072562:A:C	8.91792e-06	-1.29956e-10	-1.1675
70072705	chr18:70072705:A:G	0.000460428	-1.29956e-10	2.7766
70072892	chr18:70072892:G:A	7.3789e-06	-1.35694	-3.67523e-10
70072951	chr18:70072951:A:G	4.27337e-05	-1.29956e-10	0.399427
70073018	chr18:70073018:A:T	0.000501966	-1.29956e-10	2.86297
70073365	chr18:70073365:C:T	2.34543e-06	-1.16045	-1.34264
70073881	chr18:70073881:G:A	2.98266e-06	-1.36989	-0.892859
70074073	chr18:70074073:G:A	2.62891e-05	0.24345	-0.329856
70074254	chr18:70074254:G:C	2.20228e-06	-1.34111	-1.22495
70074602	chr18:70074602:T:A	1.5414e-05	0.0993211	-0.719609
70074996	chr18:70074996:C:T	2.1979e-05	0.0454548	-0.310927
70075035	chr18:70075035:T:C	7.41749e-06	-1.35172	-3.67523e-10
70075210	chr18:70075210:T:C	7.09569e-06	-1.19548	-0.200592
70075295	chr18:70075295:AAC:A	1.4983e-05	-1.29956e-10	-0.648643
70075630	chr18:70075630:A:G	8.68295e-06	-1.29956e-10	-1.1942
70076666	chr18:70076666:C:T	0.000428296	-1.29956e-10	2.70425
70076677	chr18:70076677:C:T	2.73126e-05	-1.29956e-10	-0.0482125
70076740	chr18:70076740:C:T	7.6771e-06	-1.29956e-10	-1.31732
70076741	chr18:70076741:G:A	0.481106	10.7016	-0.97328
70076977	chr18:70076977:C:T	2.6187e-05	1.08964	-1.17994
70077059	chr18:70077059:G:C	0.000561097	-1.29956e-10	2.97433
70077093	chr18:70077093:A:C	1.72959e-05	-1.29956e-10	-0.505091
70077299	chr18:70077299:C:T	2.3453e-06	-1.13767	-1.36548
70077704	chr18:70077704:T:C	7.24241e-06	-1.29956e-10	-1.37561
70077828	chr18:70077828:G:T	2.74216e-06	-0.976343	-1.37047
70078359	chr18:70078359:A:G	0.000516625	-1.29956e-10	2.89176
70078601	chr18:70078601:A:T	4.57927e-06	-0.484671	-1.34935
70078888	chr18:70078888:C:T	2.28705e-05	0.958341	-1.18406
70079063	chr18:70079063:T:C	3.62053e-06	-1.08348	-0.985465
70079223	chr18:70079223:T:TG	1.36553e-05	-1.29956e-10	-0.741434
70080248	chr18:70080248:T:C	1.9888e-06	-1.53876	-1.12927
70080545	chr18:70080545:C:G	0.000520481	-1.29956e-10	2.89919
70080802	chr18:70080802:G:T	2.06012e-05	0.985244	-1.31546
70081235	chr18:70081235:G:T	8.96812e-05	-1.29956e-10	1.1407
70081244	chr18:70081244:A:G	7.84941e-06	-1.29956e-10	-1.29512
70081604	chr18:70081604:C:A	1.36448e-05	-1.29956e-10	-0.742202
70081843	chr18:70081843:A:T	1.87418e-06	-1.52857	-1.19882
70082091	chr18:70082091:C:A	1.38092e-05	-0.730226	-3.67523e-10
70082422	chr18:70082422:A:AC	3.23095e-05	0.957449	-0.837649
70082731	chr18:70082731:C:T	1.86177e-05	0.899759	-1.33121
70083117	chr18:70083117:G:A	2.27986e-06	-1.28543	-1.24602
70083630	chr18:70083630:T:A	7.70091e-06	-1.29956e-10	-1.31422
70083816	chr18:70083816:G:T	9.86146e-06	-1.29956e-10	-1.06693
70084053	chr18:70084053:CTA:C	8.6536e-06	-1.19759	-3.67523e-10
70084054	chr18:70084054:T:C	5.72562e-06	-1.61061	-3.67523e-10
70084115	chr18:70084115:A:G	2.31024e-05	0.981555	-1.19718
70084441	chr18:70084441:T:C	1.01318e-05	-1.29956e-10	-1.03988
70084981	chr18:70084981:C:T	1.65471e-05	0.775931	-1.32528
70084992	chr18:70084992:C:T	7.16964e-06	-1.38571	-3.67523e-10
70085683	chr18:70085683:A:T	1.59678e-05	-1.29956e-10	-0.584987
70085742	chr18:70085742:G:A	2.07256e-05	0.944446	-1.26864
70086153	chr18:70086153:C:A	0.000442379	-1.29956e-10	2.7366
70086207	chr18:70086207:G:C	7.41322e-06	-1.29956e-10	-1.3523
70086497	chr18:70086497:C:T	1.61388e-05	-1.29956e-10	-0.574336
70086843	chr18:70086843:G:A	8.05238e-06	-1.29956e-10	-1.26959
70086912	chr18:70086912:C:T	1.93692e-05	0.92267	-1.31455
70087026	chr18:70087026:T:G	8.26028e-06	-1.2441	-3.67523e-10
70087877	chr18:70087877:G:A	5.6036e-06	-1.63215	-3.67523e-10
70089008	chr18:70089008:T:C	1.67785e-05	0.801759	-1.33722
70089374	chr18:70089374:C:G	1.07257e-05	-1.29956e-10	-0.982916
70089585	chr18:70089585:T:C	2.73572e-05	-1.29956e-10	-0.0465803
70090322	chr18:70090322:G:A	2.72856e-05	-1.29956e-10	-0.0492025
70090443	chr18:70090443:T:C	1.67852e-05	-1.29956e-10	-0.535065
70090456	chr18:70090456:A:G	3.99646e-06	-1.62029	-0.349863
70090554	chr18:70090554:G:C	6.0602e-06	-1.55382	-3.67523e-10
70090813	chr18:70090813:G:A	8.5957e-06	-1.29956e-10	-1.2043
70090858	chr18:70090858:C:A	1.37119e-05	-1.29956e-10	-0.737299
70091037	chr18:70091037:A:G	7.65153e-06	-1.29956e-10	-1.32066
70091731	chr18:70091731:A:G	1.435e-05	-1.29956e-10	-0.69181
70092007	chr18:70092007:C:T	0.00119335	-1.29956e-10	3.72896
70092251	chr18:70092251:T:C	1.89799e-05	-0.412182	-3.67523e-10
70092453	chr18:70092453:G:C	1.23841e-05	-1.29956e-10	-0.839148
70092853	chr18:70092853:A:T	1.37373e-05	-1.29956e-10	-0.735446
70093382	chr18:70093382:T:C	8.74756e-06	-1.29956e-10	-1.18679
70093570	chr18:70093570:T:C	7.50627e-06	-1.29956e-10	-1.33982
70093680	chr18:70093680:G:C	6.8584e-06	-1.43009	-3.67523e-10
70093832	chr18:70093832:G:C	5.81262e-06	-1.59553	-3.67523e-10
70093838	chr18:70093838:CTCTTT:C	7.24889e-06	-1.29956e-10	-1.37471
70094098	chr18:70094098:ACT:A	1.86971e-05	0.904074	-1.33127
70094265	chr18:70094265:T:G	1.75062e-06	-1.4244	-1.37119
70094730	chr18:70094730:C:T	7.50854e-06	-1.29956e-10	-1.33952
70094858	chr18:70094858:C:T	2.46504e-05	1.06789	-1.21866
70095175	chr18:70095175:A:G	1.56738e-05	-1.29956e-10	-0.603571
70095376	chr18:70095376:G:A	9.50677e-06	-1.29956e-10	-1.10356
70095424	chr18:70095424:T:C	9.18273e-06	-1.13824	-3.67523e-10
70095696	chr18:70095696:G:A	7.17989e-06	-1.38428	-3.67523e-10
70096009	chr18:70096009:T:C	9.79998e-06	-1.29956e-10	-1.07318
70096467	chr18:70096467:C:T	0.000809878	-1.29956e-10	3.34132
70096689	chr18:70096689:T:C	3.27654e-05	0.954683	-0.820872
70096734	chr18:70096734:C:T	7.25457e-06	-1.29956e-10	-1.37393
70096794	chr18:70096794:T:C	5.59725e-06	-1.63329	-3.67523e-10
70097221	chr18:70097221:G:A	7.24028e-06	-1.29956e-10	-1.3759
70097571	chr18:70097571:G:A	7.28864e-06	-1.29956e-10	-1.36924
70097573	chr18:70097573:G:C	6.04231e-06	-1.55677	-3.67523e-10
70097594	chr18:70097594:C:T	9.38012e-06	-1.29956e-10	-1.11697
70097595	chr18:70097595:G:A	1.34603e-05	-1.29956e-10	-0.755814
70097619	chr18:70097619:G:C	1.66567e-05	0.808266	-1.35101
70098061	chr18:70098061:ATAAAC:A	2.06285e-06	-1.35116	-1.28031
70098246	chr18:70098246:C:T	1.35503e-05	-1.29956e-10	-0.749153
70098609	chr18:70098609:C:A	2.68098e-05	1.10648	-1.17328
70098796	chr18:70098796:C:G	1.02288e-05	-1.03036	-3.67523e-10
70098916	chr18:70098916:G:A	7.7238e-06	-1.29956e-10	-1.31125
70098928	chr18:70098928:C:T	2.56954e-05	-1.29956e-10	-0.10925
70099398	chr18:70099398:C:T	2.03177e-05	0.989368	-1.33343
70099409	chr18:70099409:C:T	7.48107e-06	-1.29956e-10	-1.34319
70099612	chr18:70099612:T:C	7.49791e-06	-1.29956e-10	-1.34094
70099757	chr18:70099757:G:A	2.13304e-06	-1.53534	-1.06268
70100043	chr18:70100043:G:A	1.36899e-05	-1.29956e-10	-0.7389
70100192	chr18:70100192:T:C	8.82106e-06	-1.17842	-3.67523e-10
70100279	chr18:70100279:TTGAAGACG:T	3.54693e-05	-1.29956e-10	0.213107
70100403	chr18:70100403:T:C	2.55995e-05	1.07884	-1.19183
70100807	chr18:70100807:T:A	0.000449087	-1.29956e-10	2.75166
70100948	chr18:70100948:G:T	9.84675e-06	-1.29956e-10	-1.06842
70101262	chr18:70101262:T:C	1.36956e-05	-1.29956e-10	-0.738488
70101593	chr18:70101593:C:A	2.50019e-05	1.06617	-1.20278
70101678	chr18:70101678:A:G	3.58874e-05	0.960439	-0.735613
70102032	chr18:70102032:G:A	7.49637e-06	-1.29956e-10	-1.34114
70102334	chr18:70102334:C:T	5.63929e-06	-1.6258	-3.67523e-10
70102746	chr18:70102746:A:G	7.24084e-06	-1.29956e-10	-1.37582
70102767	chr18:70102767:A:G	1.6662e-06	-1.64088	-1.20413
70103032	chr18:70103032:G:A	1.25532e-05	-1.29956e-10	-0.825589
70103106	chr18:70103106:G:A	9.02613e-06	-1.15544	-3.67523e-10
70103267	chr18:70103267:G:A	5.7003e-06	-1.61504	-3.67523e-10
70103274	chr18:70103274:G:A	1.00784e-05	-1.29956e-10	-1.04516
70103951	chr18:70103951:C:T	3.02529e-06	-1.37819	-0.870369
70104107	chr18:70104107:C:T	8.21406e-05	-1.27173	2.3246
70104593	chr18:70104593:C:A	7.77155e-06	-1.29956e-10	-1.30509
70104700	chr18:70104700:A:T	5.57728e-06	-1.63686	-3.67523e-10
70104724	chr18:70104724:C:T	1.38354e-05	-1.29956e-10	-0.728332
70104867	chr18:70104867:CA:C	1.84982e-05	0.904406	-1.34229
70104885	chr18:70104885:G:C	1.3715e-05	-1.29956e-10	-0.73707
70105026	chr18:70105026:G:C	1.36899e-05	-1.29956e-10	-0.7389
70105281	chr18:70105281:G:A	2.19932e-05	1.09549	-1.36032
70105302	chr18:70105302:G:A	7.54691e-06	-1.29956e-10	-1.33442
70105456	chr18:70105456:G:A	9.99556e-06	-1.29956e-10	-1.05342
70105561	chr18:70105561:G:A	1.34096e-05	-1.29956e-10	-0.759588
70106072	chr18:70106072:T:G	2.25874e-06	-1.52389	-1.01687
70106134	chr18:70106134:G:A	7.5613e-06	-1.29956e-10	-1.33252
70106380	chr18:70106380:T:A	9.2444e-06	-1.13154	-3.67523e-10
70106382	chr18:70106382:A:AC	9.14695e-06	-1.14214	-3.67523e-10
70106652	chr18:70106652:T:C	1.2928e-05	-1.29956e-10	-0.796168
70106738	chr18:70106738:A:G	3.70178e-05	0.713384	-0.457547
70106990	chr18:70106990:T:C	5.85402e-06	-1.58843	-3.67523e-10
70107013	chr18:70107013:A:C	1.43103e-06	-1.63176	-1.3654
70107137	chr18:70107137:C:T	9.2373e-06	-1.13231	-3.67523e-10
70107263	chr18:70107263:G:A	5.70197e-06	-1.61475	-3.67523e-10
70107475	chr18:70107475:C:A	1.49424e-05	-1.29956e-10	-0.651356
70108015	chr18:70108015:C:T	1.35071e-05	-1.29956e-10	-0.752344
70108017	chr18:70108017:G:A	7.33814e-06	-1.29956e-10	-1.36248
70108452	chr18:70108452:A:G	2.94664e-05	0.861806	-0.834118
70108644	chr18:70108644:C:T	7.65427e-06	-1.29956e-10	-1.3203
70109175	chr18:70109175:G:C	1.40016e-05	0.603469	-1.31986
70109236	chr18:70109236:C:T	7.38214e-06	-1.29956e-10	-1.3565
70109278	chr18:70109278:A:G	0.000263743	-1.29956e-10	2.21941
70109639	chr18:70109639:C:T	1.45143e-05	-1.29956e-10	-0.680429
70109826	chr18:70109826:T:C	0.00045894	-1.29956e-10	2.77336
70110109	chr18:70110109:T:C	7.82527e-06	-1.29956e-10	-1.2982
70110649	chr18:70110649:C:T	8.53893e-06	-1.29956e-10	-1.21093
70111282	chr18:70111282:G:A	8.96934e-06	-1.16175	-3.67523e-10
70111522	chr18:70111522:T:C	2.99869e-05	0.813533	-0.768335
70111558	chr18:70111558:T:C	2.04699e-05	0.899738	-1.23634
70111762	chr18:70111762:T:C	7.4354e-06	-1.29956e-10	-1.34931
70112543	chr18:70112543:A:T	7.2462e-06	-1.29956e-10	-1.37508
70113093	chr18:70113093:G:A	0.000582838	-1.29956e-10	3.01235
70113237	chr18:70113237:CA:C	7.24139e-06	-1.29956e-10	-1.37575
70113263	chr18:70113263:G:A	2.78638e-05	0.805405	-0.833638
70113320	chr18:70113320:T:C	5.93767e-06	-1.58664	0.0123983
70113586	chr18:70113586:C:T	1.78238e-05	0.856916	-1.33194
70113975	chr18:70113975:T:C	2.0967e-05	0.916709	-1.22932
70115447	chr18:70115447:G:A	7.35177e-06	-1.29956e-10	-1.36062
70115607	chr18:70115607:T:C	7.24047e-06	-1.29956e-10	-1.37588
70115628	chr18:70115628:T:C	8.67685e-06	-1.29956e-10	-1.1949
70115631	chr18:70115631:T:C	2.09494e-06	-1.37387	-1.24217
70115729	chr18:70115729:T:C	1.25193e-05	-0.828289	-3.67523e-10
70117014	chr18:70117014:ACTC:A	3.12005e-05	0.895181	-0.810309
70117387	chr18:70117387:T:C	8.40111e-06	-1.29956e-10	-1.2272
70117537	chr18:70117537:C:T	1.10934e-05	-1.29956e-10	-0.949215
70117538	chr18:70117538:G:A	1.22447e-05	-1.29956e-10	-0.850468
70117611	chr18:70117611:A:G	0.000533956	-1.29956e-10	2.92475
70117784	chr18:70117784:C:T	7.72547e-06	-1.29956e-10	-1.31104
70117845	chr18:70117845:A:G	5.5743e-06	-1.63739	-3.67523e-10
70117918	chr18:70117918:T:A	2.04536e-06	-1.56245	-1.07754
70118036	chr18:70118036:T:C	2.33261e-05	-0.205988	-3.67523e-10
70118075	chr18:70118075:T:C	2.62057e-06	-1.46954	-0.92263
70118506	chr18:70118506:C:T	1.02465e-05	-1.02862	-3.67523e-10
70118760	chr18:70118760:G:A	8.08921e-06	-1.29956e-10	-1.26503
70118793	chr18:70118793:G:A	8.83236e-06	-1.29956e-10	-1.17714
70119251	chr18:70119251:T:A	7.69129e-06	-1.29956e-10	-1.31547
70119854	chr18:70119854:T:C	8.87103e-06	-1.17277	-3.67523e-10
70119982	chr18:70119982:C:T	7.55652e-06	-1.29956e-10	-1.33315
70120117	chr18:70120117:A:G	1.71731e-06	-1.43977	-1.37503
70120225	chr18:70120225:CAG:C	5.64917e-06	-0.328047	-1.29601
70120450	chr18:70120450:A:G	9.04684e-06	-1.29956e-10	-1.15315
70120841	chr18:70120841:C:T	1.97071e-05	-0.374583	-3.67523e-10
70120999	chr18:70120999:C:T	8.52191e-06	-1.29956e-10	-1.21292
70121159	chr18:70121159:A:G	7.60905e-06	-1.29956e-10	-1.32622
70121179	chr18:70121179:C:T	9.6272e-06	-1.09097	-3.67523e-10
70121363	chr18:70121363:T:C	2.58716e-06	-1.0495	-1.3555
70121926	chr18:70121926:G:C	5.83286e-06	-1.59205	-3.67523e-10
70122480	chr18:70122480:G:T	2.22834e-05	1.08546	-1.33718
70122866	chr18:70122866:T:C	1.44575e-06	-1.62107	-1.36587
70123073	chr18:70123073:T:C	0.00035874	-1.29956e-10	2.52704
70123150	chr18:70123150:A:G	1.47737e-05	-1.29956e-10	-0.662714
70123273	chr18:70123273:T:C	4.62603e-05	-1.29956e-10	0.478723
70123397	chr18:70123397:T:C	3.10827e-05	0.0810899	-3.67523e-10
70124118	chr18:70124118:G:T	8.84785e-06	-1.17539	-3.67523e-10
70124158	chr18:70124158:G:A	1.36483e-05	-1.29956e-10	-0.741949
70124510	chr18:70124510:A:T	4.51429e-06	-0.489852	-1.35846
70124653	chr18:70124653:T:C	1.87787e-05	0.876357	-1.2992
70124757	chr18:70124757:G:A	0.000524786	-1.29956e-10	2.90743
70126218	chr18:70126218:T:C	2.28194e-06	-1.25919	-1.27135
70126333	chr18:70126333:T:TA	1.02611e-05	-1.0272	-3.67523e-10
70126997	chr18:70126997:G:A	1.29557e-05	-1.29956e-10	-0.794027
70127918	chr18:70127918:T:C	3.5992e-05	-1.29956e-10	0.227734
70128214	chr18:70128214:G:T	1.25584e-05	-1.29956e-10	-0.825169
70128719	chr18:70128719:CT:C	1.1405e-05	-0.921511	-3.67523e-10
70129498	chr18:70129498:C:G	7.41937e-06	-1.29956e-10	-1.35147
70129540	chr18:70129540:C:T	6.86514e-06	-1.4291	-3.67523e-10
70129644	chr18:70129644:T:TA	7.6206e-06	-1.29956e-10	-1.32471
70129937	chr18:70129937:T:C	5.39124e-05	-1.29956e-10	0.631799
70130084	chr18:70130084:C:T	2.59245e-05	-0.100374	-3.67523e-10
70130701	chr18:70130701:G:C	1.15562e-05	-0.908343	-3.67523e-10
70130752	chr18:70130752:AT:A	1.17227e-05	-1.29956e-10	-0.894036
70131017	chr18:70131017:C:T	3.37163e-05	1.17222	-1.0098
70131107	chr18:70131107:TAGTG:T	1.27271e-05	-1.29956e-10	-0.811827
70131183	chr18:70131183:A:G	1.5697e-05	0.703304	-1.3054
70131432	chr18:70131432:C:T	2.12951e-05	0.862744	-1.15983
70132286	chr18:70132286:A:G	8.78409e-06	-1.29956e-10	-1.18262
70132460	chr18:70132460:C:G	7.2631e-06	-1.29956e-10	-1.37276
70132472	chr18:70132472:AAATATT:A	1.69749e-06	-1.4778	-1.34861
70132499	chr18:70132499:A:G	6.41041e-06	-1.49764	-3.67523e-10
70133029	chr18:70133029:AATAAACT:A	7.40181e-06	-1.29956e-10	-1.35384
70133219	chr18:70133219:A:G	0.000479763	-1.29956e-10	2.81773
70133847	chr18:70133847:C:T	9.93393e-06	-1.05961	-3.67523e-10
70134133	chr18:70134133:T:C	4.26229e-06	-0.553443	-1.35231
70134550	chr18:70134550:T:C	5.56352e-06	-1.63933	-3.67523e-10
70134725	chr18:70134725:G:A	7.66321e-06	-1.31913	-3.67523e-10
70134938	chr18:70134938:CA:C	3.57721e-05	-1.29956e-10	0.221608
70135014	chr18:70135014:T:C	7.57303e-06	-1.29956e-10	-1.33097
70135213	chr18:70135213:T:C	5.75717e-06	-1.60511	-3.67523e-10
70135254	chr18:70135254:T:C	7.33477e-06	-1.29956e-10	-1.36294
70135759	chr18:70135759:T:C	1.22838e-05	-1.29956e-10	-0.847282
70135946	chr18:70135946:A:G	3.91353e-05	-1.39318	1.70464
70136225	chr18:70136225:G:GA	2.47096e-05	0.8239	-0.972271
70136280	chr18:70136280:G:A	4.52175e-06	-0.4987	-1.34796
70136425	chr18:70136425:ATAAATT:A	4.69405e-06	-0.555235	-1.25403
70136634	chr18:70136634:T:C	8.66794e-06	-1.19593	-3.67523e-10
70136788	chr18:70136788:CCAACACTGAATG:C	4.39569e-05	-1.32884	1.75649
70136910	chr18:70136910:GT:G	7.39864e-06	-1.29956e-10	-1.35427
70137057	chr18:70137057:T:G	1.56774e-06	-1.64036	-1.26557
70137388	chr18:70137388:A:G	7.29057e-06	-1.29956e-10	-1.36898
70137532	chr18:70137532:C:T	1.29637e-05	-1.29956e-10	-0.79341
70137773	chr18:70137773:C:T	7.17627e-06	-1.38478	-3.67523e-10
70137941	chr18:70137941:C:T	2.92768e-05	-1.29956e-10	0.0212344
70138035	chr18:70138035:T:C	1.90325e-06	-1.33679	-1.37521
70138653	chr18:70138653:C:T	1.94719e-05	0.929404	-1.31599
70139281	chr18:70139281:A:G	1.76049e-06	-1.60669	-1.18328
70139282	chr18:70139282:T:C	1.20055e-05	-1.29956e-10	-0.8702
70140465	chr18:70140465:C:T	1.38016e-05	-1.29956e-10	-0.730774
70140523	chr18:70140523:T:C	8.44988e-06	-1.29956e-10	-1.22141
70140620	chr18:70140620:C:A	7.5178e-06	-1.29956e-10	-1.33829
70140636	chr18:70140636:C:T	3.07548e-05	-1.29956e-10	0.0704854
70140689	chr18:70140689:CTATA:C	9.00956e-06	-1.15728	-3.67523e-10
70140809	chr18:70140809:C:T	7.24551e-06	-1.29956e-10	-1.37518
70140828	chr18:70140828:G:A	1.64936e-05	0.762477	-1.31507
70140957	chr18:70140957:T:C	2.06871e-06	-1.35103	-1.27761
70141604	chr18:70141604:C:G	0.000826187	-1.29956e-10	3.36126
70141613	chr18:70141613:G:A	1.60485e-05	0.728231	-1.30817
70141859	chr18:70141859:A:G	5.65469e-06	-1.62308	-3.67523e-10
70142412	chr18:70142412:C:A	0.000399105	-1.29956e-10	2.63366
70142625	chr18:70142625:A:G	2.38854e-05	1.06622	-1.24851
70143056	chr18:70143056:C:A	2.40074e-06	-1.21014	-1.26964
70143332	chr18:70143332:C:A	9.75783e-06	-1.07749	-3.67523e-10
70143462	chr18:70143462:G:A	1.08744e-05	-1.29956e-10	-0.969149
70143525	chr18:70143525:T:G	0.000355077	-1.29956e-10	2.51677
70143640	chr18:70143640:C:T	1.28392e-05	-1.29956e-10	-0.80306
70143641	chr18:70143641:G:A	0.000368545	-1.29956e-10	2.554
70144186	chr18:70144186:A:G	0.00023228	-1.29956e-10	2.09238
70144430	chr18:70144430:C:T	1.76371e-05	-0.485559	-3.67523e-10
70144727	chr18:70144727:A:C	3.19657e-05	-1.29956e-10	0.109101
70145087	chr18:70145087:G:A	2.19112e-05	1.0198	-1.28837
70145194	chr18:70145194:C:T	5.56338e-06	-1.63936	-3.67523e-10
70145212	chr18:70145212:C:T	2.46195e-06	-1.25116	-1.20345
70145226	chr18:70145226:A:G	7.8596e-06	-1.29956e-10	-1.29383
70145537	chr18:70145537:G:A	2.36955e-06	-1.22635	-1.26651
70145627	chr18:70145627:T:C	8.84626e-06	-1.29956e-10	-1.17557
70145836	chr18:70145836:TTA:T	2.15109e-06	-1.30269	-1.2869
70145989	chr18:70145989:T:G	5.583e-06	-1.63584	-3.67523e-10
70146121	chr18:70146121:C:A	5.49612e-06	-0.355453	-1.29607
70146647	chr18:70146647:T:C	1.78039e-06	-1.61328	-1.16545
70147261	chr18:70147261:T:C	1.65764e-06	-1.60836	-1.24181
70147681	chr18:70147681:T:C	5.11067e-06	-0.427745	-1.29649
70147880	chr18:70147880:C:T	2.26049e-06	-1.2725	-1.26749
70147961	chr18:70147961:C:T	0.00036898	-1.29956e-10	2.55518
70148009	chr18:70148009:T:C	5.57727e-06	-1.63686	-3.67523e-10
70148121	chr18:70148121:G:C	8.84486e-06	-1.17573	-3.67523e-10
70148240	chr18:70148240:C:T	5.26085e-06	-0.382753	-1.31252
70148651	chr18:70148651:G:A	7.57907e-06	-1.29956e-10	-1.33017
70148661	chr18:70148661:A:G	7.24556e-06	-1.29956e-10	-1.37517
70148670	chr18:70148670:G:A	2.23121e-05	-1.29956e-10	-0.250433
70148711	chr18:70148711:G:A	0.000438759	-1.29956e-10	2.72839
70149326	chr18:70149326:G:A	3.34981e-06	-0.824139	-1.32252
70150508	chr18:70150508:T:C	2.99373e-05	0.876241	-0.832698
70150601	chr18:70150601:G:A	2.28629e-05	-0.226045	-3.67523e-10
70150810	chr18:70150810:C:T	1.62099e-05	-1.29956e-10	-0.569941
70150830	chr18:70150830:T:C	4.82404e-06	-0.488602	-1.29335
70150880	chr18:70150880:CCTGT:C	1.70431e-05	0.824373	-1.34419
70151006	chr18:70151006:T:C	2.42664e-06	-1.18859	-1.28047
70151241	chr18:70151241:G:A	2.98932e-05	-1.29956e-10	0.0420682
70152142	chr18:70152142:T:C	5.73617e-06	-1.60877	-3.67523e-10
70152215	chr18:70152215:GCTGATGAC:G	4.56723e-06	-0.511623	-1.32503
70152278	chr18:70152278:G:A	4.34694e-06	-0.511778	-1.37431
70152369	chr18:70152369:T:A	0.00172675	-1.29956e-10	4.09844
70152433	chr18:70152433:T:C	7.09071e-06	-1.39678	-3.67523e-10
70152644	chr18:70152644:G:A	3.21371e-05	-1.29956e-10	0.114451
70152705	chr18:70152705:G:A	4.6002e-06	-0.524703	-1.30476
70153024	chr18:70153024:G:A	9.20587e-06	-1.13572	-3.67523e-10
70153296	chr18:70153296:T:C	5.67744e-06	-1.61906	-3.67523e-10
70153453	chr18:70153453:T:C	3.92932e-06	-1.24222	-0.744874
70153601	chr18:70153601:A:T	8.47967e-06	-1.29956e-10	-1.21789
70153853	chr18:70153853:T:C	1.18058e-05	-1.29956e-10	-0.886969
70153930	chr18:70153930:T:C	1.2883e-05	-1.29956e-10	-0.799655
70154412	chr18:70154412:A:C	1.29116e-05	-1.29956e-10	-0.797434
70154536	chr18:70154536:T:C	1.78814e-06	-1.607	-1.16738
70154699	chr18:70154699:G:A	5.80688e-06	-0.286244	-1.31027
70154999	chr18:70154999:T:C	9.08694e-06	-1.14872	-3.67523e-10
70155324	chr18:70155324:C:T	5.66343e-06	-1.62153	-3.67523e-10
70155633	chr18:70155633:T:G	7.85309e-06	-1.29956e-10	-1.29465
70156066	chr18:70156066:A:C	7.45993e-06	-1.29956e-10	-1.34601
70156541	chr18:70156541:T:C	1.59475e-06	-1.55602	-1.33282
70156670	chr18:70156670:C:T	5.55706e-06	-0.27313	-1.36736
70156675	chr18:70156675:G:A	1.42425e-05	-1.29956e-10	-0.699332
70156949	chr18:70156949:T:A	0.00124621	-1.29956e-10	3.7723
70157083	chr18:70157083:A:C	2.96494e-05	1.35824	-1.32436
70157125	chr18:70157125:G:A	7.2451e-06	-1.29956e-10	-1.37524
70157143	chr18:70157143:C:G	2.4218e-06	-1.18733	-1.28372
70157173	chr18:70157173:C:T	8.66905e-06	-1.29956e-10	-1.1958
70157178	chr18:70157178:C:A	3.3755e-06	-1.27948	-0.85954
70157734	chr18:70157734:T:C	7.27632e-06	-1.29956e-10	-1.37094
70158077	chr18:70158077:G:C	1.12284e-05	-1.29956e-10	-0.937111
70158182	chr18:70158182:C:A	9.07653e-06	-1.29956e-10	-1.14987
70158214	chr18:70158214:A:G	5.5912e-06	-1.63437	-3.67523e-10
70158550	chr18:70158550:A:G	8.42538e-06	-1.29956e-10	-1.22431
70158566	chr18:70158566:A:G	1.01866e-05	-1.29956e-10	-1.03449
70158574	chr18:70158574:A:G	2.35608e-05	1.15073	-1.34671
70159242	chr18:70159242:C:A	0.000385182	-1.29956e-10	2.59815
70159696	chr18:70159696:A:G	4.81923e-06	-0.456759	-1.32619
70159713	chr18:70159713:C:A	1.6842e-06	-1.46598	-1.36829
70160106	chr18:70160106:C:T	1.56022e-06	-1.63388	-1.27685
70160189	chr18:70160189:A:C	8.58642e-06	-1.29956e-10	-1.20538
70160250	chr18:70160250:T:C	0.000963193	-1.29956e-10	3.51469
70160363	chr18:70160363:GC:G	3.18301e-06	-1.24938	-0.948352
70160370	chr18:70160370:A:G	3.13863e-06	-1.25006	-0.96171
70160587	chr18:70160587:A:C	6.9043e-06	-1.42342	-3.67523e-10
70160764	chr18:70160764:C:A	2.11301e-06	-1.29667	-1.31077
70160842	chr18:70160842:T:C	1.29586e-05	-1.29956e-10	-0.793803
70160975	chr18:70160975:T:G	0.000216712	-1.29956e-10	2.02301
70161129	chr18:70161129:G:A	7.42245e-06	-1.29956e-10	-1.35105
70161188	chr18:70161188:T:C	7.42477e-06	-1.29956e-10	-1.35074
70161388	chr18:70161388:C:A	2.19554e-05	-1.29956e-10	-0.266549
70161460	chr18:70161460:T:C	5.62128e-06	-0.311986	-1.31702
70161552	chr18:70161552:A:G	8.74372e-06	-1.18723	-3.67523e-10
70161601	chr18:70161601:T:C	7.33959e-06	-1.29956e-10	-1.36228
70161891	chr18:70161891:A:G	7.38642e-06	-1.29956e-10	-1.35592
70161924	chr18:70161924:G:A	6.55729e-06	-0.20296	-1.27202
70162622	chr18:70162622:G:A	8.12244e-06	-1.29956e-10	-1.26093
70162690	chr18:70162690:G:A	0.000761742	-1.29956e-10	3.28005
70162725	chr18:70162725:C:A	8.97344e-06	-1.16129	-3.67523e-10
70162779	chr18:70162779:T:C	9.31148e-06	-1.29956e-10	-1.12431
70162815	chr18:70162815:A:AAACCC	0.000206579	-1.29956e-10	1.97512
70163264	chr18:70163264:C:T	8.37561e-06	-1.29956e-10	-1.23024
70163334	chr18:70163334:A:G	8.50043e-06	-1.29956e-10	-1.21545
70163839	chr18:70163839:G:A	0.000419836	-1.29956e-10	2.6843
70164154	chr18:70164154:T:C	0.000977915	-1.29956e-10	3.52986
70164239	chr18:70164239:TA:T	5.98862e-06	-0.264473	-1.30123
70164302	chr18:70164302:C:CCCTTGACCT	9.7177e-06	-1.29956e-10	-1.08161
70164862	chr18:70164862:A:G	5.95357e-06	-1.57157	-3.67523e-10
70164957	chr18:70164957:A:C	9.58008e-06	-1.29956e-10	-1.09588
70165207	chr18:70165207:A:C	1.95286e-06	-1.3283	-1.35797
70165286	chr18:70165286:A:C	0.000287689	-1.29956e-10	2.30632
70165375	chr18:70165375:T:G	2.25603e-06	-1.25319	-1.28877
70165505	chr18:70165505:T:C	7.50828e-06	-1.29956e-10	-1.33956
70165737	chr18:70165737:C:T	2.15031e-06	-1.22293	-1.36703
70165975	chr18:70165975:A:C	8.76862e-06	-1.29956e-10	-1.18438
70166059	chr18:70166059:C:T	9.75594e-06	-1.29956e-10	-1.07768
70166508	chr18:70166508:C:T	7.65433e-06	-1.29956e-10	-1.32029
70167259	chr18:70167259:C:G	1.69913e-05	-1.29956e-10	-0.522858
70167336	chr18:70167336:G:A	1.56635e-05	-1.29956e-10	-0.604226
70167465	chr18:70167465:G:A	7.3071e-06	-1.29956e-10	-1.36671
70167947	chr18:70167947:G:C	1.22235e-05	-1.29956e-10	-0.852201
70168053	chr18:70168053:C:T	2.04405e-06	-1.27042	-1.37021
70168529	chr18:70168529:T:C	9.72791e-06	-1.29956e-10	-1.08056
70168879	chr18:70168879:G:T	8.90969e-06	-1.16842	-3.67523e-10
70169264	chr18:70169264:A:G	9.49054e-06	-1.10527	-3.67523e-10
70169385	chr18:70169385:G:A	1.22218e-05	-1.29956e-10	-0.852343
70170281	chr18:70170281:C:A	1.85325e-06	-1.36288	-1.37574
70170292	chr18:70170292:C:T	7.43348e-06	-1.29956e-10	-1.34957
70170293	chr18:70170293:G:A	8.8668e-06	-1.29956e-10	-1.17325
70170432	chr18:70170432:G:A	7.35178e-06	-1.29956e-10	-1.36062
70170662	chr18:70170662:G:A	1.85858e-06	-1.3606	-1.37515
70170803	chr18:70170803:G:C	6.58404e-06	-1.47091	-3.67523e-10
70170914	chr18:70170914:C:T	1.17984e-05	-1.29956e-10	-0.887601
70171031	chr18:70171031:TG:T	7.28753e-06	-1.29956e-10	-1.3694
70172185	chr18:70172185:T:C	0.000376191	-1.29956e-10	2.57454
70172302	chr18:70172302:A:G	0.000409798	-1.29956e-10	2.6601
70172558	chr18:70172558:T:C	7.2932e-06	-1.29956e-10	-1.36862
70172720	chr18:70172720:T:C	1.20373e-05	-1.29956e-10	-0.86755
70173264	chr18:70173264:G:A	1.75084e-06	-1.43963	-1.35584
70173277	chr18:70173277:G:C	0.00139204	-1.29956e-10	3.88297
70173531	chr18:70173531:T:C	1.76762e-06	-1.62416	-1.16176
70173762	chr18:70173762:C:T	2.24294e-06	-1.28054	-1.26724
70174060	chr18:70174060:T:C	9.7466e-06	-1.29956e-10	-1.07864
70174335	chr18:70174335:G:A	1.05548e-05	-1.29956e-10	-0.998978
70174472	chr18:70174472:T:C	9.11464e-06	-1.14568	-3.67523e-10
70174489	chr18:70174489:T:C	6.67742e-05	-1.29956e-10	0.845756
70174525	chr18:70174525:G:A	1.44046e-06	-1.61509	-1.37551
70174842	chr18:70174842:G:A	3.04415e-06	-1.33174	-0.910601
70175545	chr18:70175545:T:G	7.99869e-06	-1.29956e-10	-1.27628
70175580	chr18:70175580:A:C	1.07238e-05	-0.983098	-3.67523e-10
70176084	chr18:70176084:T:C	0.000324557	-1.29956e-10	2.4269
70176146	chr18:70176146:AAAG:A	7.79617e-06	-1.29956e-10	-1.30193
70176376	chr18:70176376:CAATA:C	9.59323e-06	-1.0945	-3.67523e-10
70177050	chr18:70177050:A:T	1.2332e-05	-1.29956e-10	-0.843361
70177326	chr18:70177326:A:T	1.20827e-05	-1.29956e-10	-0.863785
70177959	chr18:70177959:G:T	2.45375e-06	-1.08342	-1.37452
70177967	chr18:70177967:A:G	9.02007e-06	-1.15611	-3.67523e-10
70178102	chr18:70178102:G:A	9.11351e-06	-1.29956e-10	-1.1458
70178249	chr18:70178249:G:A	8.59728e-06	-1.20412	-3.67523e-10
70178424	chr18:70178424:T:C	1.82327e-06	-1.39061	-1.36432
70178488	chr18:70178488:T:C	1.74439e-06	-1.56573	-1.23342
70178589	chr18:70178589:AT:A	6.73959e-06	-0.424607	-1.02296
70178969	chr18:70178969:G:C	9.28254e-06	-1.29956e-10	-1.12743
70179208	chr18:70179208:G:A	7.435e-06	-1.29956e-10	-1.34936
70179406	chr18:70179406:AAAG:A	1.73031e-05	-1.29956e-10	-0.504675
70179538	chr18:70179538:C:T	8.46378e-06	-1.29956e-10	-1.21977
70180059	chr18:70180059:C:T	5.30298e-06	-1.62667	-0.0606235
70180087	chr18:70180087:A:G	1.83665e-06	-1.37533	-1.37228
70180763	chr18:70180763:C:T	3.37369e-05	-1.29956e-10	0.163032
70180770	chr18:70180770:A:C	7.64361e-06	-1.29956e-10	-1.32169
70181254	chr18:70181254:A:G	7.27994e-06	-1.29956e-10	-1.37044
70181357	chr18:70181357:T:C	0.000240248	-1.29956e-10	2.12611
70182361	chr18:70182361:G:A	7.25244e-06	-1.29956e-10	-1.37422
70182380	chr18:70182380:G:A	8.91978e-06	-1.29956e-10	-1.16729
70182545	chr18:70182545:A:G	1.08106e-05	-1.30906	0.334024
70183538	chr18:70183538:G:A	1.97722e-06	-1.29893	-1.37494
70183609	chr18:70183609:C:T	1.97432e-06	-1.30125	-1.37408
70184516	chr18:70184516:C:T	1.78763e-06	-1.39962	-1.37505
70184526	chr18:70184526:T:C	1.01918e-05	-1.03397	-3.67523e-10
70184863	chr18:70184863:C:T	7.25143e-06	-1.29956e-10	-1.37436
70184889	chr18:70184889:A:C	7.79018e-06	-1.01488	-0.287819
70185180	chr18:70185180:G:A	1.92137e-06	-1.32661	-1.37591
70185280	chr18:70185280:A:G	3.10156e-05	0.984554	-0.905626
70185300	chr18:70185300:G:C	7.41493e-06	-1.29956e-10	-1.35207
70185432	chr18:70185432:ATCAT:A	1.6559e-05	-1.29956e-10	-0.548632
70185471	chr18:70185471:T:C	9.56382e-06	-1.09757	-3.67523e-10
70185611	chr18:70185611:G:A	1.68518e-05	-1.29956e-10	-0.531106
70185748	chr18:70185748:A:G	9.37339e-06	-0.816569	-0.301118
70185807	chr18:70185807:T:G	1.10251e-05	-0.95539	-3.67523e-10
70185823	chr18:70185823:G:C	0.000373895	-1.29956e-10	2.56841
70185832	chr18:70185832:T:C	1.03258e-05	-1.02092	-3.67523e-10
70185897	chr18:70185897:T:C	1.99944e-06	-1.28754	-1.37516
70186049	chr18:70186049:T:C	8.99072e-06	-1.29956e-10	-1.15937
70186846	chr18:70186846:T:C	0.000367514	-1.29956e-10	2.5512
70186917	chr18:70186917:G:C	4.40946e-05	-1.2948	1.72557
70186978	chr18:70186978:C:T	1.10985e-05	-1.29956e-10	-0.948752
70187460	chr18:70187460:A:G	4.78666e-05	-1.29956e-10	0.512856
70188688	chr18:70188688:A:C	1.03942e-05	-1.01432	-3.67523e-10
70188865	chr18:70188865:A:AC	2.11199e-06	-1.37028	-1.23765
70189663	chr18:70189663:A:C	1.62933e-05	-0.564809	-3.67523e-10
70190191	chr18:70190191:T:C	1.10894e-05	-1.29956e-10	-0.949571
70190242	chr18:70190242:T:A	2.85401e-06	-1.41614	-0.890693
70190482	chr18:70190482:C:T	1.21191e-05	-1.29956e-10	-0.860782
70190849	chr18:70190849:C:T	1.11858e-05	-1.29956e-10	-0.940914
70190856	chr18:70190856:G:A	9.57693e-06	-1.29956e-10	-1.0962
70191013	chr18:70191013:T:C	7.73886e-06	-1.29956e-10	-1.30931
70191069	chr18:70191069:C:T	1.06007e-05	-1.29956e-10	-0.994643
70191141	chr18:70191141:C:G	7.3177e-06	-1.29956e-10	-1.36527
70191234	chr18:70191234:A:G	2.42032e-06	-1.58574	-0.885923
70191949	chr18:70191949:CAT:C	7.6725e-06	-1.29956e-10	-1.31792
70192165	chr18:70192165:A:C	1.02085e-05	-1.29956e-10	-1.03235
70192206	chr18:70192206:T:C	5.61706e-06	-1.62975	-3.67523e-10
70192308	chr18:70192308:A:G	2.76622e-05	0.800594	-0.83609
70192443	chr18:70192443:G:A	7.65733e-06	-1.29956e-10	-1.3199
70192565	chr18:70192565:C:A	8.26129e-06	-1.29956e-10	-1.24398
70192625	chr18:70192625:G:A	9.65466e-06	-1.29956e-10	-1.08812
70192721	chr18:70192721:CATA:C	1.19496e-05	-1.29956e-10	-0.874863
70192722	chr18:70192722:A:G	9.52004e-06	-1.10216	-3.67523e-10
70192952	chr18:70192952:T:A	1.49973e-05	-1.29956e-10	-0.647694
70193050	chr18:70193050:A:C	9.21002e-06	-1.13527	-3.67523e-10
70193083	chr18:70193083:C:T	2.36213e-06	-1.20891	-1.28708
70193483	chr18:70193483:T:C	0.117777	9.53413	-1.21314
70194065	chr18:70194065:T:C	9.63043e-06	-1.09063	-3.67523e-10
70194113	chr18:70194113:T:C	2.14103e-06	-1.3473	-1.24698
70195311	chr18:70195311:T:C	1.02166e-05	-1.03155	-3.67523e-10
70195357	chr18:70195357:T:C	7.32339e-06	-1.29956e-10	-1.36449
70195582	chr18:70195582:G:C	4.1084e-06	-0.587352	-1.35518
70196021	chr18:70196021:T:C	2.31186e-05	-0.214922	-3.67523e-10
70196341	chr18:70196341:C:T	1.47248e-05	-1.29956e-10	-0.666026
70196490	chr18:70196490:A:G	9.17438e-06	-1.29956e-10	-1.13915
70196657	chr18:70196657:A:C	9.80956e-06	-1.29956e-10	-1.0722
70196667	chr18:70196667:G:A	7.41083e-06	-1.29956e-10	-1.35262
70197026	chr18:70197026:G:A	9.69986e-06	-1.08345	-3.67523e-10
70197481	chr18:70197481:T:C	1.17715e-05	-1.29956e-10	-0.889879
70197534	chr18:70197534:T:A	1.17921e-05	-1.29956e-10	-0.888129
70197877	chr18:70197877:T:C	9.97945e-06	-1.29956e-10	-1.05503
70198077	chr18:70198077:T:C	8.18402e-06	-1.29956e-10	-1.25338
70198242	chr18:70198242:G:T	9.30144e-06	-1.12539	-3.67523e-10
70198259	chr18:70198259:T:C	6.07149e-06	-0.620429	-0.931527
70198476	chr18:70198476:C:T	2.436e-06	-1.20708	-1.25812
70198626	chr18:70198626:C:T	7.47521e-06	-1.29956e-10	-1.34397
70198700	chr18:70198700:C:T	5.00859e-05	-1.29956e-10	0.558178
70198799	chr18:70198799:T:G	1.04279e-05	-1.29956e-10	-1.01108
70198930	chr18:70198930:G:T	3.84963e-06	-0.672014	-1.33557
70199299	chr18:70199299:A:T	9.40372e-06	-1.29956e-10	-1.11446
70199399	chr18:70199399:C:T	5.86377e-06	-1.58677	-3.67523e-10
70199689	chr18:70199689:T:C	9.12656e-06	-1.29956e-10	-1.14437
70199696	chr18:70199696:A:G	9.19403e-06	-1.13701	-3.67523e-10
70200427	chr18:70200427:G:A	2.47775e-06	-1.55746	-0.890755
70200713	chr18:70200713:C:T	5.63766e-06	-1.62609	-3.67523e-10
70201329	chr18:70201329:G:A	1.01506e-05	-1.03802	-3.67523e-10
70201481	chr18:70201481:G:A	1.64718e-05	-0.553914	-3.67523e-10
70201541	chr18:70201541:G:A	8.02169e-06	-1.29956e-10	-1.27341
70201565	chr18:70201565:A:G	1.96755e-05	-1.29956e-10	-0.376187
70201777	chr18:70201777:A:G	3.35532e-06	-0.794578	-1.35044
70202151	chr18:70202151:T:C	2.47108e-06	-1.56123	-0.889673
70202204	chr18:70202204:T:G	8.59142e-06	-1.2048	-3.67523e-10
70202240	chr18:70202240:G:A	5.67793e-06	-1.61897	-3.67523e-10
70202290	chr18:70202290:C:A	9.19359e-06	-1.29956e-10	-1.13705
70202297	chr18:70202297:C:T	7.77982e-06	-1.29956e-10	-1.30403
70202351	chr18:70202351:C:A	8.53249e-06	-1.29956e-10	-1.21168
70202427	chr18:70202427:G:A	7.49249e-06	-1.29956e-10	-1.34166
70203163	chr18:70203163:T:C	0.000128474	-1.29956e-10	1.50016
70203271	chr18:70203271:C:A	2.25002e-06	-1.35373	-1.19089
70203347	chr18:70203347:C:T	1.79347e-05	0.6147	-1.08352
70203591	chr18:70203591:G:A	1.83545e-05	-0.445687	-3.67523e-10
70203645	chr18:70203645:A:G	9.41273e-06	-1.1135	-3.67523e-10
70203661	chr18:70203661:A:C	7.60963e-06	-1.29956e-10	-1.32615
70203740	chr18:70203740:C:T	1.21927e-05	-1.29956e-10	-0.854727
70203952	chr18:70203952:C:A	1.10055e-05	-1.29956e-10	-0.957164
70203992	chr18:70203992:G:A	3.09572e-06	-1.45852	-0.767022
70204256	chr18:70204256:G:A	2.75176e-05	-1.29956e-10	-0.0407353
70204275	chr18:70204275:A:G	0.000268431	-1.29956e-10	2.23703
70204297	chr18:70204297:T:C	2.3556e-05	-0.19618	-3.67523e-10
70204524	chr18:70204524:T:C	0.000255359	-1.29956e-10	2.18711
70204780	chr18:70204780:T:C	1.03314e-05	-1.02037	-3.67523e-10
70205477	chr18:70205477:C:T	5.69153e-06	-1.61658	-3.67523e-10
70205542	chr18:70205542:C:T	1.67962e-06	-1.4772	-1.3598
70205677	chr18:70205677:A:C	8.60149e-06	-1.29956e-10	-1.20363
70206271	chr18:70206271:C:G	1.39664e-05	-0.71891	-3.67523e-10
70206596	chr18:70206596:C:T	3.08859e-05	0.0747386	-3.67523e-10
70206746	chr18:70206746:A:G	2.6182e-06	-1.6364	-0.756676
70206760	chr18:70206760:G:A	2.14677e-06	-1.22967	-1.36193
70206844	chr18:70206844:A:G	1.65646e-06	-1.55248	-1.2984
70207716	chr18:70207716:T:C	1.57641e-05	-1.29956e-10	-0.597827
70207795	chr18:70207795:C:T	1.43496e-06	-1.63638	-1.35805
70207966	chr18:70207966:G:A	1.15303e-05	-1.29956e-10	-0.910586
70208362	chr18:70208362:G:A	3.39144e-05	1.25875	-1.09047
70208460	chr18:70208460:T:C	7.24603e-06	-1.29956e-10	-1.37511
70209042	chr18:70209042:T:C	4.10832e-05	0.360039	-3.67523e-10
70209240	chr18:70209240:T:C	4.37952e-05	-1.29956e-10	0.423963
70209366	chr18:70209366:CCTTT:C	4.29427e-06	-0.706246	-1.19203
70209620	chr18:70209620:G:T	8.15025e-06	-1.29956e-10	-1.25751
70209752	chr18:70209752:A:G	8.87377e-06	-1.29956e-10	-1.17246
70209849	chr18:70209849:C:G	7.6417e-05	2.34855	-1.36791
70210115	chr18:70210115:A:G	4.61256e-06	-0.696437	-1.13034
70210834	chr18:70210834:C:T	1.57914e-06	-1.58759	-1.31109
70211206	chr18:70211206:C:CCCAG	1.41526e-05	-1.29956e-10	-0.705662
70211657	chr18:70211657:A:G	1.02984e-05	-1.29956e-10	-1.02358
70211959	chr18:70211959:T:C	1.78627e-06	-1.57028	-1.20515
70212553	chr18:70212553:T:C	8.02784e-06	-1.29956e-10	-1.27265
70212597	chr18:70212597:G:A	1.00785e-05	-1.29956e-10	-1.04516
70212685	chr18:70212685:G:A	1.0193e-05	-1.29956e-10	-1.03386
70212783	chr18:70212783:T:C	1.02279e-05	-1.29956e-10	-1.03044
70212795	chr18:70212795:A:G	8.33597e-06	-1.29956e-10	-1.23498
70212803	chr18:70212803:T:C	1.68935e-06	-1.55106	-1.28015
70212880	chr18:70212880:C:G	5.81264e-06	-1.59553	-3.67523e-10
70213167	chr18:70213167:T:C	9.12418e-05	2.48211	-1.32416
70213175	chr18:70213175:T:TA	2.19853e-06	-1.23106	-1.33671
70213269	chr18:70213269:A:G	2.18736e-06	-1.22205	-1.35081
70213587	chr18:70213587:G:A	2.12579e-06	-1.35823	-1.24319
70214261	chr18:70214261:G:T	4.88782e-05	-1.29956e-10	0.533771
70214356	chr18:70214356:C:A	1.83397e-06	-1.6153	-1.13378
70215072	chr18:70215072:CAAGAATTTATTTCGTA:C	5.15091e-05	-1.29956e-10	0.586198
70215085	chr18:70215085:C:T	5.61482e-06	-1.63015	-3.67523e-10
70215183	chr18:70215183:G:A	2.41e-06	-1.58741	-0.888529
70215701	chr18:70215701:A:T	9.98295e-06	-1.29956e-10	-1.05468
70215712	chr18:70215712:C:T	1.43764e-06	-1.64088	-1.35168
70215887	chr18:70215887:C:T	1.04487e-05	-1.29956e-10	-1.00908
70216480	chr18:70216480:C:T	9.94262e-06	-1.29956e-10	-1.05873
70216595	chr18:70216595:G:A	7.29947e-06	-1.29956e-10	-1.36776
70216729	chr18:70216729:T:C	1.46525e-06	-1.59921	-1.37432
70216958	chr18:70216958:C:G	2.95277e-06	-1.02643	-1.24638
70217030	chr18:70217030:T:C	0.000120957	2.41967	-0.979802
70217411	chr18:70217411:T:C	7.46956e-06	-1.29956e-10	-1.34473
70217441	chr18:70217441:G:A	7.49201e-06	-1.34172	-3.67523e-10
70217693	chr18:70217693:C:G	0.000126877	2.64395	-1.15629
70217940	chr18:70217940:A:G	9.25355e-06	-1.29956e-10	-1.13055
70218129	chr18:70218129:T:C	7.54678e-05	2.34187	-1.37372
70218191	chr18:70218191:G:A	1.46294e-06	-1.62328	-1.35183
70218197	chr18:70218197:G:A	5.56361e-06	-1.63932	-3.67523e-10
70218203	chr18:70218203:C:A	5.57567e-06	-1.63715	-3.67523e-10
70218342	chr18:70218342:C:T	5.55808e-06	-1.64031	-3.67523e-10
70218358	chr18:70218358:G:A	8.22458e-06	-1.35763	0.109192
70218439	chr18:70218439:A:G	1.20209e-05	-1.29956e-10	-0.868913
70218667	chr18:70218667:C:T	1.58693e-06	-1.54654	-1.34722
70218967	chr18:70218967:T:C	3.25206e-06	-0.998705	-1.17757
70219212	chr18:70219212:G:A	7.81224e-06	-1.29956e-10	-1.29987
70219627	chr18:70219627:C:T	2.5478e-06	-1.49338	-0.926949
70219793	chr18:70219793:A:G	1.70042e-05	-1.29956e-10	-0.522104
70219837	chr18:70219837:T:C	1.18657e-05	-1.30578	0.423869
70219841	chr18:70219841:C:A	7.51141e-06	-1.29956e-10	-1.33914
70219845	chr18:70219845:T:C	1.42694e-05	-0.697447	-3.67523e-10
70220036	chr18:70220036:C:A	0.000179449	-0.793296	2.62763
70220078	chr18:70220078:G:A	1.06579e-05	-0.989258	-3.67523e-10
70220453	chr18:70220453:T:C	2.89478e-06	-1.46419	-0.828467
70220462	chr18:70220462:G:T	0.000348225	2.49729	-3.67523e-10
70220477	chr18:70220477:T:C	2.23042e-06	-1.33909	-1.21428
70221851	chr18:70221851:T:C	2.69545e-05	-1.29956e-10	-0.0614119
70222159	chr18:70222159:C:T	6.18678e-06	-1.53315	-3.67523e-10
70222175	chr18:70222175:TGAC:T	3.37071e-06	-1.61654	-0.5239
70222363	chr18:70222363:T:A	2.59538e-05	-1.29956e-10	-0.0992449
70222367	chr18:70222367:G:A	6.16293e-06	-1.53701	-3.67523e-10
70222485	chr18:70222485:T:C	3.92758e-06	-0.895207	-1.09233
70222943	chr18:70222943:T:C	2.98649e-05	-1.29956e-10	0.0411209
70223150	chr18:70223150:G:C	2.68901e-06	-0.999405	-1.36699
70223240	chr18:70223240:T:C	7.25251e-06	-1.29956e-10	-1.37421
70223413	chr18:70223413:A:C	1.11045e-05	-1.29956e-10	-0.94821
70223441	chr18:70223441:T:C	1.80397e-06	-1.55461	-1.21096
70223527	chr18:70223527:G:A	6.07462e-06	-1.55144	-3.67523e-10
70223703	chr18:70223703:TACTC:T	6.0535e-06	-1.55492	-3.67523e-10
70223710	chr18:70223710:G:A	8.18823e-06	-1.29956e-10	-1.25286
70223817	chr18:70223817:T:G	7.3178e-06	-1.29956e-10	-1.36525
70224293	chr18:70224293:A:T	7.26019e-06	-1.29956e-10	-1.37316
70224400	chr18:70224400:T:C	2.4693e-06	-1.08237	-1.36926
70224543	chr18:70224543:G:C	7.25915e-06	-1.29956e-10	-1.3733
70224740	chr18:70224740:T:C	7.25812e-06	-1.29956e-10	-1.37344
70224748	chr18:70224748:A:C	1.71432e-05	0.84492	-1.35888
70224802	chr18:70224802:C:T	1.66986e-05	-1.29956e-10	-0.540239
70224855	chr18:70224855:G:A	5.69726e-06	-1.61558	-3.67523e-10
70224882	chr18:70224882:C:A	6.86987e-06	-1.42842	-3.67523e-10
70225165	chr18:70225165:C:T	3.5138e-06	-1.30158	-0.797285
70225407	chr18:70225407:A:G	6.14223e-06	-1.54037	-3.67523e-10
70226216	chr18:70226216:A:G	2.1609e-06	-1.6318	-0.953231
70226231	chr18:70226231:C:T	7.48178e-06	-1.29956e-10	-1.34309
70226248	chr18:70226248:G:C	2.04015e-05	-1.29956e-10	-0.339954
70226325	chr18:70226325:G:A	6.26763e-06	-1.52016	-3.67523e-10
70226492	chr18:70226492:T:G	2.83092e-06	-1.36829	-0.946668
70226800	chr18:70226800:G:T	7.24653e-06	-1.29956e-10	-1.37504
70226945	chr18:70226945:A:C	7.62571e-06	-1.29956e-10	-1.32404
70226974	chr18:70226974:C:A	1.60306e-06	-1.64109	-1.24256
70227023	chr18:70227023:C:A	6.20951e-06	-1.52948	-3.67523e-10
70227151	chr18:70227151:G:T	6.17639e-06	-1.53483	-3.67523e-10
70227372	chr18:70227372:G:A	1.75135e-06	-1.42066	-1.37452
70228599	chr18:70228599:G:A	1.02893e-05	-1.29956e-10	-1.02445
70228966	chr18:70228966:G:A	1.34361e-05	0.507253	-1.26487
70229096	chr18:70229096:T:C	6.1679e-06	-1.5362	-3.67523e-10
70229155	chr18:70229155:C:T	3.53496e-06	-1.11133	-0.981528
70229290	chr18:70229290:A:G	7.2568e-06	-1.29956e-10	-1.37362
70229344	chr18:70229344:T:C	7.74201e-06	-1.29956e-10	-1.3089
70229378	chr18:70229378:T:C	7.24828e-06	-1.29956e-10	-1.3748
70229459	chr18:70229459:G:A	1.65961e-05	0.685393	-1.23179
70229500	chr18:70229500:T:G	7.31278e-06	-1.29956e-10	-1.36594
70229686	chr18:70229686:G:A	2.63884e-06	-1.64126	-0.743966
70229815	chr18:70229815:C:T	1.2367e-05	-1.29956e-10	-0.840533
70229905	chr18:70229905:T:C	1.6959e-06	-1.64131	-1.18604
70229990	chr18:70229990:G:A	1.33542e-05	-1.29956e-10	-0.763731
70230267	chr18:70230267:G:A	1.83497e-06	-1.54887	-1.19967
70230677	chr18:70230677:G:GA	7.63006e-06	-1.29956e-10	-1.32347
70231760	chr18:70231760:A:G	1.96227e-05	-0.378876	-3.67523e-10
70231835	chr18:70231835:T:C	6.08586e-06	-1.54959	-3.67523e-10
70232255	chr18:70232255:A:G	4.5283e-06	-1.04594	-0.799272
70232704	chr18:70232704:A:G	4.87016e-06	-0.822225	-0.95021
70232722	chr18:70232722:C:G	2.33677e-06	-1.14722	-1.35957
70233834	chr18:70233834:C:T	7.3859e-06	-1.29956e-10	-1.35599
70233902	chr18:70233902:A:G	7.24474e-06	-1.29956e-10	-1.37529
70233957	chr18:70233957:T:G	1.42096e-06	-1.63452	-1.36971
70234099	chr18:70234099:G:T	1.97484e-05	-1.29956e-10	-0.372488
70234127	chr18:70234127:G:T	1.80646e-05	0.139079	-0.600685
70234320	chr18:70234320:T:G	7.24067e-06	-1.29956e-10	-1.37585
70234336	chr18:70234336:T:C	6.21286e-06	-0.816023	-0.712917
70234377	chr18:70234377:A:C	7.44542e-06	-1.34796	-3.67523e-10
70234714	chr18:70234714:A:G	1.86612e-06	-1.56447	-1.16723
70234869	chr18:70234869:C:T	1.74286e-06	-1.63953	-1.16051
70235537	chr18:70235537:G:A	7.39899e-06	-1.29956e-10	-1.35422
70235648	chr18:70235648:C:T	7.88398e-06	-1.29956e-10	-1.29073
70235659	chr18:70235659:C:A	7.2863e-06	-1.29956e-10	-1.36957
70235718	chr18:70235718:A:G	8.93675e-06	-1.29956e-10	-1.16539
70235755	chr18:70235755:A:G	1.61424e-05	-0.149284	-0.42483
70235956	chr18:70235956:T:C	5.88756e-06	-1.58272	-3.67523e-10
70236154	chr18:70236154:G:A	7.64124e-06	-1.29956e-10	-1.322
70236239	chr18:70236239:C:G	9.96432e-06	-1.05655	-3.67523e-10
70236662	chr18:70236662:G:A	6.65538e-06	-1.46014	-3.67523e-10
70236870	chr18:70236870:C:T	2.12939e-06	-1.22428	-1.37544
70236880	chr18:70236880:C:A	7.4226e-06	-1.29956e-10	-1.35103
70236924	chr18:70236924:G:C	1.67316e-06	-1.46646	-1.37439
70237024	chr18:70237024:A:T	1.54686e-06	-1.60244	-1.31689
70237041	chr18:70237041:T:C	9.65867e-06	-1.29956e-10	-1.08771
70237159	chr18:70237159:C:T	2.36486e-05	-1.29956e-10	-0.19226
70237313	chr18:70237313:A:G	3.89937e-06	-1.60966	-0.385092
70237350	chr18:70237350:G:A	1.18002e-05	-1.29956e-10	-0.887447
70237494	chr18:70237494:C:G	1.54452e-06	-1.5875	-1.33334
70238286	chr18:70238286:A:G	8.33127e-06	-1.29956e-10	-1.23555
70239106	chr18:70239106:C:A	7.78138e-06	-1.29956e-10	-1.30383
70239525	chr18:70239525:A:G	2.50166e-06	-1.06864	-1.36996
70239742	chr18:70239742:A:G	6.42093e-06	-0.217164	-1.27884
70239754	chr18:70239754:G:A	4.69717e-06	-0.481968	-1.32663
70239779	chr18:70239779:G:A	9.72999e-06	0.0329729	-1.11332
70240299	chr18:70240299:C:T	6.0249e-06	-1.55966	-3.67523e-10
70240340	chr18:70240340:T:C	8.62219e-06	-1.29956e-10	-1.20122
70240445	chr18:70240445:G:A	2.23554e-05	-0.248496	-3.67523e-10
70240518	chr18:70240518:G:A	8.89967e-06	-1.29956e-10	-1.16955
70240529	chr18:70240529:G:T	2.1551e-05	-1.29956e-10	-0.28514
70240743	chr18:70240743:A:G	7.44115e-06	-1.29956e-10	-1.34854
70241004	chr18:70241004:C:T	1.84486e-05	-1.29956e-10	-0.440571
70241111	chr18:70241111:C:G	5.89671e-06	-1.58117	-3.67523e-10
70241232	chr18:70241232:T:C	1.61075e-05	-1.29956e-10	-0.576276
70241584	chr18:70241584:A:G	7.59209e-06	-1.29956e-10	-1.32845
70241601	chr18:70241601:A:T	1.70688e-06	-1.47961	-1.34128
70242237	chr18:70242237:G:A	8.18093e-06	-1.29956e-10	-1.25376
70242284	chr18:70242284:C:T	1.25644e-05	-1.29956e-10	-0.824691
70242499	chr18:70242499:A:C	9.43962e-06	-1.29956e-10	-1.11065
70242565	chr18:70242565:T:G	1.54584e-06	-1.60593	-1.31407
70242823	chr18:70242823:A:G	2.16117e-06	-1.59206	-0.992846
70243044	chr18:70243044:T:C	1.23673e-05	-1.29956e-10	-0.84051
70243076	chr18:70243076:G:A	1.10526e-05	-1.29956e-10	-0.952894
70243235	chr18:70243235:A:T	3.26886e-06	-1.58579	-0.585326
70243237	chr18:70243237:A:G	1.98643e-06	-1.30446	-1.36476
70243246	chr18:70243246:G:C	6.34332e-06	-0.132256	-1.3759
70243301	chr18:70243301:C:T	2.70719e-06	-1.50717	-0.852483
70244004	chr18:70244004:T:C	5.97015e-06	-1.56879	-3.67523e-10
70244275	chr18:70244275:G:A	3.82256e-06	-0.903698	-1.11094
70244589	chr18:70244589:C:T	1.56732e-06	-1.54848	-1.35772
70244898	chr18:70244898:G:A	1.02011e-05	-1.03306	-3.67523e-10
70245037	chr18:70245037:T:C	1.62777e-06	-1.59954	-1.26881
70245349	chr18:70245349:T:C	9.85118e-06	-1.29956e-10	-1.06797
70245361	chr18:70245361:C:T	1.96245e-06	-1.60473	-1.07663
70245430	chr18:70245430:A:G	1.55324e-05	-1.29956e-10	-0.612632
70245446	chr18:70245446:A:G	7.75729e-06	-1.29956e-10	-1.30693
70245905	chr18:70245905:G:T	1.9237e-06	-1.36936	-1.33195
70246171	chr18:70246171:G:A	6.13765e-06	-1.54112	-3.67523e-10
70246173	chr18:70246173:G:A	9.60729e-06	-1.29956e-10	-1.09304
70246628	chr18:70246628:T:C	1.95851e-06	-1.30749	-1.37589
70246664	chr18:70246664:A:G	2.38011e-06	-1.18997	-1.29844
70247013	chr18:70247013:C:T	2.96122e-06	-0.924667	-1.34529
70247405	chr18:70247405:T:G	8.93445e-06	-1.29956e-10	-1.16565
70247591	chr18:70247591:A:G	2.68085e-06	-0.99773	-1.3717
70248263	chr18:70248263:TG:T	7.61871e-06	-1.32495	-3.67523e-10
70248306	chr18:70248306:C:T	5.66243e-06	-1.62171	-3.67523e-10
70248608	chr18:70248608:T:G	1.56433e-06	-1.63299	-1.27511
70248619	chr18:70248619:A:G	1.4827e-05	-1.29956e-10	-0.65911
70248677	chr18:70248677:T:C	9.80339e-06	-1.07283	-3.67523e-10
70249495	chr18:70249495:C:T	7.48572e-06	-1.29956e-10	-1.34256
70249741	chr18:70249741:G:A	1.83464e-06	-1.51078	-1.23793
70250209	chr18:70250209:A:G	1.56188e-06	-1.63822	-1.27145
70250237	chr18:70250237:T:G	7.39037e-06	-1.29956e-10	-1.35538
70250243	chr18:70250243:G:A	1.64422e-06	-1.483	-1.37529
70250392	chr18:70250392:C:T	1.88001e-05	-1.29956e-10	-0.4217
70250521	chr18:70250521:G:A	5.64404e-06	-1.62496	-3.67523e-10
70250723	chr18:70250723:G:A	8.17031e-05	1.04753	-3.67523e-10
70250772	chr18:70250772:T:G	1.44502e-06	-1.61969	-1.36774
70250893	chr18:70250893:G:C	1.49356e-06	-1.58092	-1.37348
70251026	chr18:70251026:G:C	2.04311e-06	-1.49812	-1.14297
70251117	chr18:70251117:C:T	8.69788e-06	-1.19248	-3.67523e-10
70251136	chr18:70251136:G:C	1.60391e-06	-1.51462	-1.36849
70251153	chr18:70251153:C:T	7.23361e-06	-1.37682	-3.67523e-10
70251674	chr18:70251674:T:C	2.11966e-06	-1.63331	-0.970992
70251936	chr18:70251936:T:C	9.67031e-06	-1.29956e-10	-1.0865
70251966	chr18:70251966:C:T	5.32036e-05	0.618564	-3.67523e-10
70252163	chr18:70252163:G:GT	7.26764e-06	-1.29956e-10	-1.37213
70252194	chr18:70252194:G:T	9.34717e-06	-1.29956e-10	-1.12049
70252541	chr18:70252541:G:T	1.58879e-06	-1.64028	-1.2523
70252855	chr18:70252855:A:G	1.49822e-06	-1.58647	-1.36482
70253033	chr18:70253033:A:G	1.66094e-06	-1.49742	-1.35076
70253159	chr18:70253159:A:G	1.54512e-06	-1.56989	-1.35057
70253284	chr18:70253284:G:T	9.46752e-06	-1.10769	-3.67523e-10
70253373	chr18:70253373:G:A	1.57986e-06	-1.61398	-1.28424
70253382	chr18:70253382:C:G	8.1595e-06	-1.29956e-10	-1.25638
70253633	chr18:70253633:C:T	1.60237e-06	-1.60839	-1.27569
70253928	chr18:70253928:A:C	8.77576e-06	-1.18357	-3.67523e-10
70254552	chr18:70254552:G:A	3.39034e-06	-1.62004	-0.514587
70254745	chr18:70254745:G:T	1.52445e-06	-1.63877	-1.29515
70254911	chr18:70254911:A:G	7.28703e-06	-1.29956e-10	-1.36947
70254944	chr18:70254944:A:T	7.35699e-06	-1.29956e-10	-1.35991
70255262	chr18:70255262:T:C	7.34378e-06	-1.29956e-10	-1.36171
70255691	chr18:70255691:C:T	2.0736e-06	-1.39508	-1.23119
70256018	chr18:70256018:C:T	1.60228e-06	-1.60817	-1.27596
70256047	chr18:70256047:C:T	1.61568e-06	-1.61024	-1.26556
70256245	chr18:70256245:C:T	1.51154e-06	-1.58589	-1.35655
70256485	chr18:70256485:T:C	1.77109e-06	-1.58711	-1.19685
70256684	chr18:70256684:A:G	9.45367e-06	-1.29956e-10	-1.10916
70256934	chr18:70256934:C:G	1.71924e-06	-1.58139	-1.23229
70257011	chr18:70257011:C:T	1.53121e-06	-1.57305	-1.35645
70257221	chr18:70257221:A:G	1.71137e-06	-1.58539	-1.23287
70257247	chr18:70257247:C:T	1.61456e-06	-1.61347	-1.26303
70257475	chr18:70257475:T:C	1.28716e-05	-1.29956e-10	-0.800534
70257544	chr18:70257544:A:G	1.53937e-06	-1.64068	-1.28351
70258085	chr18:70258085:G:T	1.69947e-06	-1.63835	-1.1869
70258271	chr18:70258271:A:G	8.32893e-06	-1.29956e-10	-1.23583
70259058	chr18:70259058:G:A	2.25778e-06	-1.29285	-1.24833
70259263	chr18:70259263:G:T	7.29675e-06	-1.29956e-10	-1.36813
70259290	chr18:70259290:T:C	9.5829e-06	-1.09558	-3.67523e-10
70259309	chr18:70259309:C:T	8.59271e-06	-1.20465	-3.67523e-10
70259447	chr18:70259447:T:A	9.66358e-06	-1.29956e-10	-1.0872
70259571	chr18:70259571:T:C	7.83051e-06	-1.29753	-3.67523e-10
70260318	chr18:70260318:A:G	1.70697e-06	-1.60164	-1.2192
70260336	chr18:70260336:T:G	2.10181e-06	-1.63615	-0.976614
70260474	chr18:70260474:G:A	1.61472e-06	-1.5483	-1.3281
70260517	chr18:70260517:A:G	1.74046e-06	-1.46723	-1.33418
70260975	chr18:70260975:G:A	1.69889e-06	-1.59238	-1.2332
70261110	chr18:70261110:T:C	1.69325e-06	-1.48531	-1.3436
70261385	chr18:70261385:T:C	1.93247e-06	-1.50388	-1.19289
70261537	chr18:70261537:A:C	1.49588e-06	-1.62682	-1.32603
70261838	chr18:70261838:C:G	8.60139e-06	-1.29956e-10	-1.20364
70261928	chr18:70261928:T:C	2.36002e-06	-1.6275	-0.86939
70261951	chr18:70261951:A:T	2.09639e-06	-1.6408	-0.974547
70262152	chr18:70262152:C:T	5.06883e-06	-1.62347	-0.108981
70262249	chr18:70262249:C:T	1.6486e-06	-1.61271	-1.24293
70262352	chr18:70262352:G:A	9.45696e-06	-1.29956e-10	-1.10881
70262423	chr18:70262423:G:A	6.22699e-06	-1.52667	-3.67523e-10
70263017	chr18:70263017:T:C	4.44123e-06	-1.63428	-0.230348
70263085	chr18:70263085:A:G	2.34831e-06	-1.63247	-0.86939
70263257	chr18:70263257:T:C	1.62368e-06	-1.61146	-1.25941
70263427	chr18:70263427:T:G	8.84135e-06	-1.17612	-3.67523e-10
70263447	chr18:70263447:G:A	1.28187e-05	-1.29956e-10	-0.804655
70263451	chr18:70263451:A:T	4.74669e-06	-1.62906	-0.169056
70263593	chr18:70263593:C:T	1.59415e-06	-1.624	-1.26522
70263996	chr18:70263996:T:A	7.25348e-06	-1.29956e-10	-1.37408
70264026	chr18:70264026:TA:T	1.62403e-06	-1.64057	-1.23008
70264109	chr18:70264109:T:C	1.62181e-06	-1.61789	-1.25413
70264349	chr18:70264349:T:A	7.26645e-06	-1.29956e-10	-1.37229
70264356	chr18:70264356:C:G	1.6001e-06	-1.62075	-1.26475
70264587	chr18:70264587:C:T	1.67124e-06	-1.63868	-1.20331
70264633	chr18:70264633:G:A	7.2407e-06	-1.29956e-10	-1.37584
70264964	chr18:70264964:A:G	1.48601e-06	-1.62681	-1.33265
70265283	chr18:70265283:C:T	1.8166e-06	-1.5056	-1.253
70265523	chr18:70265523:C:T	1.5253e-06	-1.64136	-1.29201
70265649	chr18:70265649:C:T	8.39195e-06	-1.29956e-10	-1.22829
70265674	chr18:70265674:AATT:A	1.54275e-06	-1.58876	-1.33324
70265675	chr18:70265675:A:G	1.99328e-06	-1.61206	-1.05372
70265920	chr18:70265920:A:G	7.41492e-06	-1.29956e-10	-1.35207
70266635	chr18:70266635:G:A	7.60096e-06	-1.29956e-10	-1.32729
70267034	chr18:70267034:G:A	7.55352e-06	-1.29956e-10	-1.33355
70267143	chr18:70267143:T:C	2.04296e-06	-1.45104	-1.19012
70267257	chr18:70267257:T:C	1.63448e-06	-1.5036	-1.36064
70267372	chr18:70267372:G:T	1.5672e-06	-1.57548	-1.33079
70267556	chr18:70267556:C:T	9.24227e-06	-1.29956e-10	-1.13177
70267588	chr18:70267588:C:T	1.57765e-06	-1.63327	-1.26635
70267958	chr18:70267958:G:A	7.6341e-06	-1.29956e-10	-1.32294
70268122	chr18:70268122:G:A	7.935e-06	-1.28428	-3.67523e-10
70268136	chr18:70268136:G:C	7.80941e-06	-1.29956e-10	-1.30023
70268418	chr18:70268418:T:C	7.45441e-06	-1.29956e-10	-1.34676
70268507	chr18:70268507:C:G	9.39158e-06	-1.29956e-10	-1.11575
70268749	chr18:70268749:A:G	9.17731e-06	-1.13883	-3.67523e-10
70269102	chr18:70269102:C:T	5.57728e-06	-1.63686	-3.67523e-10
70269661	chr18:70269661:G:A	7.46642e-06	-1.29956e-10	-1.34515
70269852	chr18:70269852:A:G	1.04951e-05	-1.29956e-10	-1.00465
70270014	chr18:70270014:T:C	1.97801e-06	-1.36318	-1.31029
70270077	chr18:70270077:C:T	2.55126e-06	-1.64032	-0.778653
70270080	chr18:70270080:T:C	1.96145e-06	-1.41125	-1.27063
70270118	chr18:70270118:A:G	6.05889e-06	-1.55403	-3.67523e-10
70270589	chr18:70270589:T:C	2.25321e-05	-0.899508	0.658886
70270772	chr18:70270772:A:C	7.85933e-06	-1.29956e-10	-1.29386
70270862	chr18:70270862:G:C	1.00968e-05	-1.29956e-10	-1.04334
70271129	chr18:70271129:T:C	4.24422e-06	-1.64101	-0.268992
70271172	chr18:70271172:C:T	1.53852e-06	-1.60162	-1.32312
70271185	chr18:70271185:C:T	1.58744e-06	-1.58981	-1.30363
70271298	chr18:70271298:A:AAGCTGT	7.63233e-06	-1.29956e-10	-1.32317
70271460	chr18:70271460:A:C	5.59244e-06	-1.63415	-3.67523e-10
70271550	chr18:70271550:G:A	1.16453e-05	-1.29956e-10	-0.900661
70271590	chr18:70271590:T:C	7.24081e-06	-1.29956e-10	-1.37583
70271663	chr18:70271663:A:G	1.57468e-06	-1.61624	-1.28527
70271944	chr18:70271944:A:G	7.56995e-06	-1.29956e-10	-1.33137
70272461	chr18:70272461:T:C	7.30928e-06	-1.29956e-10	-1.36642
70272815	chr18:70272815:A:G	1.553e-06	-1.58096	-1.33442
70272857	chr18:70272857:C:T	7.24045e-06	-1.29956e-10	-1.37588
70273267	chr18:70273267:A:T	2.80194e-06	-1.62139	-0.703856
70273341	chr18:70273341:T:G	1.97972e-06	-1.62989	-1.04271
70273460	chr18:70273460:T:C	1.56626e-06	-1.64123	-1.26564
70273993	chr18:70273993:C:T	1.41313e-06	-1.6406	-1.36916
70274230	chr18:70274230:C:T	1.44465e-06	-1.63715	-1.35055
70274258	chr18:70274258:C:T	7.93275e-06	-1.29956e-10	-1.28456
70274437	chr18:70274437:C:T	1.05522e-05	-1.29956e-10	-0.99923
70274795	chr18:70274795:C:A	2.92516e-06	-1.35195	-0.930263
70274941	chr18:70274941:T:A	8.86351e-06	-1.29956e-10	-1.17362
70274992	chr18:70274992:G:T	1.48201e-06	-1.62069	-1.34147
70275329	chr18:70275329:C:T	2.57061e-06	-1.57178	-0.839639
70275768	chr18:70275768:G:A	7.24145e-06	-1.29956e-10	-1.37574
70276160	chr18:70276160:C:A	7.26136e-06	-1.29956e-10	-1.37299
70276244	chr18:70276244:G:T	1.47396e-06	-1.59262	-1.37499
70276249	chr18:70276249:C:T	1.34669e-05	-1.29956e-10	-0.755326
70276356	chr18:70276356:C:T	1.71832e-06	-1.57757	-1.23664
70276553	chr18:70276553:C:T	1.90503e-06	-1.41378	-1.29728
70276717	chr18:70276717:C:T	1.67875e-06	-1.60172	-1.23579
70276868	chr18:70276868:C:T	8.18163e-06	-1.29956e-10	-1.25367
70276954	chr18:70276954:T:C	7.41147e-06	-1.29956e-10	-1.35253
70276955	chr18:70276955:C:T	8.22202e-06	-1.29956e-10	-1.24875
70277211	chr18:70277211:ACT:A	4.95968e-06	-0.878685	-0.875536
70277506	chr18:70277506:G:T	7.24186e-06	-1.29956e-10	-1.37568
70278137	chr18:70278137:C:G	7.30262e-06	-1.29956e-10	-1.36733
70278959	chr18:70278959:C:T	7.36292e-06	-1.29956e-10	-1.3591
70279491	chr18:70279491:C:T	7.74771e-06	-1.29956e-10	-1.30816
70279742	chr18:70279742:A:G	3.19167e-06	-1.02893	-1.16609
70279746	chr18:70279746:A:G	8.19586e-06	-1.25193	-3.67523e-10
70279790	chr18:70279790:A:T	8.33051e-06	-1.23564	-3.67523e-10
70280031	chr18:70280031:G:A	7.45394e-06	-1.29956e-10	-1.34682
70280085	chr18:70280085:T:C	1.69842e-06	-1.45288	-1.37299
70280099	chr18:70280099:C:T	1.93336e-06	-1.46339	-1.23291
70280785	chr18:70280785:A:G	1.90955e-06	-1.4144	-1.29429
70280875	chr18:70280875:G:A	2.75055e-06	-1.16728	-1.17648
70281156	chr18:70281156:G:A	8.12039e-06	-1.26118	-3.67523e-10
70281162	chr18:70281162:T:C	8.17428e-06	-1.25457	-3.67523e-10
70281189	chr18:70281189:C:T	1.2681e-05	-1.29956e-10	-0.815457
70281307	chr18:70281307:G:T	9.20799e-06	-1.29956e-10	-1.13549
70281323	chr18:70281323:C:T	1.481e-05	-1.29956e-10	-0.660257
70281932	chr18:70281932:G:A	8.00076e-06	-1.29956e-10	-1.27603
70282084	chr18:70282084:G:A	1.65307e-06	-1.47751	-1.37542
70283206	chr18:70283206:T:G	3.26356e-06	-1.23245	-0.94029
70283262	chr18:70283262:G:A	7.65155e-06	-1.29956e-10	-1.32065
70283381	chr18:70283381:A:T	3.48324e-06	-1.21998	-0.887624
70283656	chr18:70283656:T:C	1.00256e-05	-1.29956e-10	-1.05042
70283790	chr18:70283790:G:A	1.66155e-06	-1.52171	-1.3261
70283922	chr18:70283922:T:C	1.6566e-06	-1.53323	-1.31757
70284314	chr18:70284314:T:A	7.3905e-06	-1.29956e-10	-1.35537
70284432	chr18:70284432:T:C	3.39539e-05	0.169443	-3.67523e-10
70284549	chr18:70284549:AG:A	9.17668e-06	-1.29956e-10	-1.1389
70284647	chr18:70284647:T:G	7.49771e-06	-1.29956e-10	-1.34096
70285128	chr18:70285128:A:G	1.59275e-06	-1.52148	-1.36863
70286706	chr18:70286706:C:T	7.43933e-06	-1.29956e-10	-1.34878
70286792	chr18:70286792:A:T	7.29656e-06	-1.29956e-10	-1.36816
70287109	chr18:70287109:C:G	7.37987e-06	-1.29956e-10	-1.35681
70287284	chr18:70287284:T:C	7.25872e-06	-1.29956e-10	-1.37336
70287361	chr18:70287361:G:T	7.40281e-06	-1.29956e-10	-1.3537
70287917	chr18:70287917:C:G	7.89756e-06	-1.29956e-10	-1.28901
70288282	chr18:70288282:A:G	1.00847e-05	-1.29956e-10	-1.04454
70288491	chr18:70288491:G:C	1.49888e-06	-1.59444	-1.3564
70288696	chr18:70288696:C:A	5.56802e-06	-1.63852	-3.67523e-10
70288697	chr18:70288697:G:A	8.29036e-06	-1.29956e-10	-1.24047
70288704	chr18:70288704:C:G	1.01139e-05	-1.29956e-10	-1.04165
70289137	chr18:70289137:C:G	2.23264e-06	-1.19741	-1.35497
70289330	chr18:70289330:G:A	7.32524e-06	-1.29956e-10	-1.36424
70289375	chr18:70289375:C:T	1.47419e-06	-1.60611	-1.36134
70290368	chr18:70290368:C:G	3.02708e-06	-0.872654	-1.37531
70290712	chr18:70290712:C:T	7.2655e-06	-1.29956e-10	-1.37242
70290789	chr18:70290789:T:C	7.83674e-06	-1.29956e-10	-1.29674
70290805	chr18:70290805:T:C	1.52036e-06	-1.61654	-1.32007
70290854	chr18:70290854:G:C	2.19654e-06	-1.203	-1.36568
70291127	chr18:70291127:T:C	1.85217e-06	-1.3651	-1.3741
70291458	chr18:70291458:A:G	1.66122e-06	-1.47531	-1.3727
70291608	chr18:70291608:C:T	9.96218e-06	-1.29956e-10	-1.05677
70291882	chr18:70291882:T:C	1.81718e-06	-1.63728	-1.12099
70292276	chr18:70292276:G:T	1.40706e-06	-1.6384	-1.37566
70292587	chr18:70292587:A:G	1.68469e-06	-1.45885	-1.37513
70292629	chr18:70292629:C:T	1.6086e-06	-1.55299	-1.3272
70292687	chr18:70292687:C:T	1.44006e-06	-1.6413	-1.34957
70292896	chr18:70292896:C:G	1.50166e-06	-1.64136	-1.30763
70293078	chr18:70293078:G:A	1.53568e-06	-1.57623	-1.35035
70293189	chr18:70293189:T:C	5.24613e-06	-1.60598	-0.0920881
70293358	chr18:70293358:A:G	4.15302e-06	-1.58924	-0.342484
70293429	chr18:70293429:G:A	7.2571e-06	-1.29956e-10	-1.37358
70293597	chr18:70293597:T:A	4.51005e-06	-0.905112	-0.944142
70293781	chr18:70293781:C:T	1.88622e-06	-1.47203	-1.24896
70293885	chr18:70293885:G:A	5.59179e-06	-1.63426	-3.67523e-10
70293983	chr18:70293983:C:T	1.2346e-05	-1.29956e-10	-0.842226
70294076	chr18:70294076:G:A	2.31767e-06	-1.56391	-0.951085
70294085	chr18:70294085:C:T	7.80133e-06	-1.30127	-3.67523e-10
70294175	chr18:70294175:T:TA	8.03677e-06	-1.29956e-10	-1.27153
70294219	chr18:70294219:T:C	7.52665e-06	-1.29956e-10	-1.33711
70294313	chr18:70294313:G:A	2.13268e-06	-1.60152	-0.996667
70294437	chr18:70294437:C:T	1.88386e-06	-1.6215	-1.10074
70294628	chr18:70294628:A:G	2.3559e-06	-1.33021	-1.16843
70294642	chr18:70294642:G:A	2.98915e-06	-1.61788	-0.642697
70294961	chr18:70294961:A:G	9.98775e-06	-1.29956e-10	-1.0542
70295091	chr18:70295091:C:T	9.57456e-06	-1.29956e-10	-1.09645
70295392	chr18:70295392:A:G	3.32496e-06	-0.794989	-1.35912
70295394	chr18:70295394:G:A	6.55291e-06	-1.47565	-3.67523e-10
70295536	chr18:70295536:A:G	7.53607e-06	-1.29956e-10	-1.33586
70295539	chr18:70295539:T:G	1.16476e-05	-1.29956e-10	-0.900461
70296348	chr18:70296348:T:A	2.26427e-06	-1.40218	-1.13612
70296908	chr18:70296908:T:TTC	1.93121e-06	-1.64057	-1.05684
70296925	chr18:70296925:T:G	1.41817e-05	-1.29956e-10	-0.70361
70296987	chr18:70296987:T:C	2.51495e-06	-1.54251	-0.890797
70297145	chr18:70297145:C:T	1.54713e-06	-1.59604	-1.32312
70297191	chr18:70297191:C:T	5.86275e-06	-1.63388	0.0469377
70297221	chr18:70297221:G:C	1.45945e-06	-1.60427	-1.37324
70297356	chr18:70297356:TC:T	9.30307e-06	-1.62948	0.50426
70297599	chr18:70297599:G:A	8.18806e-06	-1.29956e-10	-1.25288
70297857	chr18:70297857:A:G	2.90396e-06	-1.64088	-0.648606
70298013	chr18:70298013:G:A	2.72838e-06	-0.976233	-1.37562
70298383	chr18:70298383:A:C	2.47658e-06	-1.64104	-0.807644
70298470	chr18:70298470:CATTT:C	1.73133e-05	-1.29956e-10	-0.504088
70298604	chr18:70298604:A:G	7.62334e-06	-1.29956e-10	-1.32435
70298732	chr18:70298732:A:T	2.79337e-06	-1.60533	-0.722984
70299118	chr18:70299118:G:A	2.56791e-06	-1.63984	-0.772627
70299206	chr18:70299206:G:T	7.47683e-06	-1.29956e-10	-1.34375
70299219	chr18:70299219:A:G	8.05489e-06	-1.26928	-3.67523e-10
70299608	chr18:70299608:G:A	2.48575e-06	-1.64134	-0.803646
70299783	chr18:70299783:A:G	2.25946e-05	-0.23785	-3.67523e-10
70300043	chr18:70300043:A:G	3.20796e-06	-1.5521	-0.637823
70300349	chr18:70300349:G:A	7.42134e-06	-1.29956e-10	-1.3512
70300507	chr18:70300507:T:C	3.14379e-06	-1.61357	-0.596565
70300769	chr18:70300769:A:C	7.67424e-06	-1.29956e-10	-1.31769
70300818	chr18:70300818:T:C	7.42148e-06	-1.29956e-10	-1.35118
70300837	chr18:70300837:T:G	2.01247e-06	-1.34345	-1.31275
70301525	chr18:70301525:G:T	6.43287e-06	-1.61495	0.120814
70301667	chr18:70301667:A:AG	2.20678e-06	-1.26328	-1.30075
70301680	chr18:70301680:G:C	1.24335e-05	-1.29956e-10	-0.835164
70301736	chr18:70301736:T:C	1.51597e-06	-1.6412	-1.29831
70301884	chr18:70301884:C:T	8.82382e-06	-1.29956e-10	-1.17811
70302076	chr18:70302076:C:T	3.10967e-06	-1.62171	-0.599331
70302102	chr18:70302102:A:G	8.24692e-06	-1.29956e-10	-1.24572
70302253	chr18:70302253:TC:T	2.36185e-06	-1.64079	-0.855324
70302344	chr18:70302344:TC:T	7.36909e-06	-1.29956e-10	-1.35827
70302592	chr18:70302592:G:T	1.23985e-05	-1.29956e-10	-0.837984
70302748	chr18:70302748:CTG:C	1.46486e-06	-1.59944	-1.37436
70303056	chr18:70303056:C:T	2.27583e-06	-1.62984	-0.903376
70303169	chr18:70303169:C:T	1.4581e-06	-1.61229	-1.36614
70303989	chr18:70303989:T:C	7.59149e-06	-1.64112	0.312587
70304029	chr18:70304029:G:A	8.25343e-06	-1.24493	-3.67523e-10
70304738	chr18:70304738:T:C	1.47017e-06	-1.59429	-1.3759
70304884	chr18:70304884:T:C	1.15399e-05	-1.29956e-10	-0.909753
70305097	chr18:70305097:T:C	1.54781e-06	-1.56106	-1.35766
70305250	chr18:70305250:T:G	1.56025e-06	-1.54792	-1.36279
70305257	chr18:70305257:T:C	4.43609e-06	-1.56965	-0.296143
70305262	chr18:70305262:C:T	1.63885e-06	-1.61747	-1.2441
70305263	chr18:70305263:C:A	7.99202e-06	-1.29956e-10	-1.27712
70305877	chr18:70305877:T:C	7.85192e-06	-1.5859	0.291093
70306026	chr18:70306026:C:G	8.90972e-06	-1.16842	-3.67523e-10
70306182	chr18:70306182:A:G	7.85206e-06	-1.29956e-10	-1.29479
70306532	chr18:70306532:T:C	5.62366e-06	-1.62858	-3.67523e-10
70306800	chr18:70306800:A:G	7.5756e-06	-1.29956e-10	-1.33063
70307113	chr18:70307113:AT:A	1.00446e-05	-1.29956e-10	-1.04853
70307120	chr18:70307120:G:A	3.11322e-06	-1.59528	-0.624621
70307671	chr18:70307671:C:T	9.06872e-06	-1.29956e-10	-1.15073
70307806	chr18:70307806:A:G	5.95438e-06	-1.57144	-3.67523e-10
70308022	chr18:70308022:T:C	6.68581e-06	-1.5994	0.143827
70308041	chr18:70308041:A:G	7.61996e-06	-1.32479	-3.67523e-10
70308118	chr18:70308118:G:A	1.02717e-05	-1.29956e-10	-1.02617
70308144	chr18:70308144:G:A	7.53924e-06	-1.29956e-10	-1.33544
70308276	chr18:70308276:C:T	9.14331e-06	-1.29956e-10	-1.14254
70308303	chr18:70308303:G:A	7.39366e-06	-1.29956e-10	-1.35494
70308373	chr18:70308373:A:T	1.25449e-05	-1.29956e-10	-0.826244
70308380	chr18:70308380:G:T	9.82962e-06	-1.29956e-10	-1.07016
70308394	chr18:70308394:T:A	1.68531e-06	-1.51543	-1.31819
70308461	chr18:70308461:ATCC:A	7.32461e-06	-1.29956e-10	-1.36432
70308516	chr18:70308516:C:G	7.93201e-06	-1.29956e-10	-1.28465
70308764	chr18:70308764:C:T	1.6139e-05	-1.29956e-10	-0.574325
70308774	chr18:70308774:G:A	7.47824e-06	-1.29956e-10	-1.34356
70309035	chr18:70309035:G:A	9.77424e-06	-1.29956e-10	-1.07581
70309306	chr18:70309306:G:A	7.5013e-06	-1.29956e-10	-1.34049
70309782	chr18:70309782:C:G	1.4424e-06	-1.61628	-1.37297
70309808	chr18:70309808:C:T	8.19208e-06	-1.29956e-10	-1.25239
70310065	chr18:70310065:G:A	1.09083e-05	-1.29956e-10	-0.966038
70310213	chr18:70310213:T:A	1.2332e-05	-1.29956e-10	-0.84336
70310719	chr18:70310719:G:A	8.81499e-06	-1.17911	-3.67523e-10
70310938	chr18:70310938:A:G	4.7057e-06	-1.63826	-0.168523
70311029	chr18:70311029:G:A	6.47913e-06	-1.62618	0.139201
70311106	chr18:70311106:G:C	7.51426e-06	-1.29956e-10	-1.33876
70311210	chr18:70311210:A:C	1.20775e-05	-1.29956e-10	-0.864217
70311255	chr18:70311255:A:G	1.64391e-06	-1.64103	-1.21745
70311500	chr18:70311500:T:C	1.29284e-05	-1.29956e-10	-0.796135
70311620	chr18:70311620:T:C	1.5362e-05	-1.62038	0.996718
70311773	chr18:70311773:C:T	5.58185e-06	-1.63604	-3.67523e-10
70311918	chr18:70311918:G:A	1.44697e-05	-1.29956e-10	-0.683504
70311984	chr18:70311984:C:T	1.26613e-05	-1.29956e-10	-0.817009
70312063	chr18:70312063:A:G	9.86966e-06	-1.29956e-10	-1.0661
70312131	chr18:70312131:A:C	8.00871e-06	-1.27503	-3.67523e-10
70312471	chr18:70312471:A:C	1.51773e-06	-1.60895	-1.3294
70312982	chr18:70312982:A:G	1.4567e-06	-1.61366	-1.36573
70313423	chr18:70313423:CAA:C	7.84796e-06	-1.29531	-3.67523e-10
70313824	chr18:70313824:G:A	8.01832e-06	-1.29956e-10	-1.27383
70314171	chr18:70314171:G:A	7.45081e-06	-1.29956e-10	-1.34724
70314174	chr18:70314174:T:G	7.38065e-06	-1.3567	-3.67523e-10
70314423	chr18:70314423:A:G	2.35262e-05	-1.29956e-10	-0.197445
70314465	chr18:70314465:G:A	3.38851e-06	-1.56928	-0.565894
70314625	chr18:70314625:G:A	1.0101e-05	-1.50269	0.459765
70314931	chr18:70314931:G:A	5.55285e-06	-1.64125	-3.67523e-10
70315133	chr18:70315133:A:G	7.67285e-06	-1.29956e-10	-1.31787
70315547	chr18:70315547:A:G	6.56421e-06	-1.46407	-0.00986312
70315725	chr18:70315725:C:T	7.31778e-06	-1.29956e-10	-1.36525
70315973	chr18:70315973:C:T	7.02909e-06	-1.62805	0.222546
70316219	chr18:70316219:C:T	6.70588e-06	-1.43297	-0.0196102
70316521	chr18:70316521:A:G	1.95889e-06	-1.58171	-1.10147
70317543	chr18:70317543:T:A	5.81179e-06	-1.59567	-3.67523e-10
70317636	chr18:70317636:T:C	7.24132e-06	-1.29956e-10	-1.37576
70317714	chr18:70317714:G:A	6.12582e-06	-1.54305	-3.67523e-10
70317881	chr18:70317881:C:T	8.62982e-06	-1.62487	0.42453
70317886	chr18:70317886:A:G	1.05122e-05	-1.29956e-10	-1.00302
70318496	chr18:70318496:A:G	0.000139916	1.58548	-3.67523e-10
70318618	chr18:70318618:T:G	1.61605e-06	-1.57488	-1.3007
70318662	chr18:70318662:A:G	6.76419e-05	-1.62322	2.48189
70318720	chr18:70318720:A:G	1.05607e-05	-1.29956e-10	-0.998421
70318784	chr18:70318784:T:C	7.24482e-06	-1.29956e-10	-1.37528
70318885	chr18:70318885:G:A	8.39165e-06	-1.22832	-3.67523e-10
70319098	chr18:70319098:C:CT	2.28979e-06	-1.4426	-1.0845
70319352	chr18:70319352:T:A	7.29249e-06	-1.29956e-10	-1.36872
70319898	chr18:70319898:A:G	7.37103e-06	-1.29956e-10	-1.358
70320183	chr18:70320183:T:C	1.27106e-05	-1.29956e-10	-0.813127
70320241	chr18:70320241:A:G	1.04693e-05	-1.29956e-10	-1.00711
70320449	chr18:70320449:A:G	1.19242e-05	-1.29956e-10	-0.876993
70320786	chr18:70320786:C:T	7.82462e-06	-1.29956e-10	-1.29829
70320937	chr18:70320937:T:C	9.35781e-06	-1.29956e-10	-1.11935
70321025	chr18:70321025:C:T	8.89826e-06	-1.16971	-3.67523e-10
70321790	chr18:70321790:T:C	1.10636e-05	-1.29956e-10	-0.951898
70321853	chr18:70321853:G:A	8.08506e-06	-1.26554	-3.67523e-10
70321892	chr18:70321892:C:T	1.04872e-05	-1.29956e-10	-1.00541
70321966	chr18:70321966:A:G	7.28946e-06	-1.29956e-10	-1.36913
70322618	chr18:70322618:C:G	8.53365e-06	-1.21154	-3.67523e-10
70323291	chr18:70323291:A:AAC	7.48224e-06	-1.29956e-10	-1.34303
70323643	chr18:70323643:T:C	5.57012e-06	-1.63814	-3.67523e-10
70323839	chr18:70323839:A:T	7.42199e-06	-1.29956e-10	-1.35111
70323854	chr18:70323854:A:G	1.06488e-05	-1.29956e-10	-0.990114
70323860	chr18:70323860:C:T	1.78616e-05	-1.29956e-10	-0.472907
70323910	chr18:70323910:G:A	1.22747e-05	-1.29956e-10	-0.848023
70324092	chr18:70324092:A:G	2.13912e-05	-1.29956e-10	-0.292583
70324164	chr18:70324164:T:C	5.89181e-06	-1.582	-3.67523e-10
70324224	chr18:70324224:C:T	5.94505e-06	-1.573	-3.67523e-10
70324361	chr18:70324361:G:A	5.64057e-06	-1.62558	-3.67523e-10
70324486	chr18:70324486:C:T	4.79378e-05	-1.62535	2.13969
70324857	chr18:70324857:C:T	7.28668e-06	-1.29956e-10	-1.36951
70325043	chr18:70325043:G:A	1.61069e-06	-1.62308	-1.25582
70325196	chr18:70325196:C:T	1.93801e-06	-1.35246	-1.34144
70325448	chr18:70325448:C:T	1.41961e-06	-1.63852	-1.36665
70326797	chr18:70326797:A:G	7.3749e-06	-1.29956e-10	-1.35748
70327762	chr18:70327762:G:A	6.71397e-06	-1.45137	-3.67523e-10
70328459	chr18:70328459:G:A	5.83515e-06	-1.59166	-3.67523e-10
70328473	chr18:70328473:C:T	8.54237e-06	-1.29956e-10	-1.21052
70328598	chr18:70328598:A:T	1.64842e-06	-1.59478	-1.26096
70328775	chr18:70328775:A:G	1.92493e-05	-1.29956e-10	-0.398086
70328844	chr18:70328844:G:A	1.29792e-05	-1.29956e-10	-0.792211
70328966	chr18:70328966:T:TA	7.2568e-06	-1.29956e-10	-1.37362
70329419	chr18:70329419:G:A	8.02531e-06	-1.29956e-10	-1.27296
70329822	chr18:70329822:G:A	1.57767e-05	-1.29956e-10	-0.597027
70329968	chr18:70329968:C:G	7.38323e-06	-1.29956e-10	-1.35635
70331051	chr18:70331051:T:G	2.1695e-06	-1.56757	-1.01349
70331136	chr18:70331136:A:G	7.8222e-06	-1.29956e-10	-1.2986
70331191	chr18:70331191:G:A	2.85068e-05	-1.60997	1.60455
70331236	chr18:70331236:A:G	1.62505e-06	-1.63769	-1.23233
70331529	chr18:70331529:ACTCTT:A	2.05658e-06	-1.47655	-1.15797
70331598	chr18:70331598:G:A	1.04596e-05	-1.29956e-10	-1.00805
70331741	chr18:70331741:G:A	1.45798e-06	-1.60703	-1.37148
70331874	chr18:70331874:TC:T	1.74148e-06	-1.4763	-1.32453
70332466	chr18:70332466:A:AG	2.41685e-06	-1.50169	-0.971406
70332651	chr18:70332651:A:C	2.4872e-06	-1.58766	-0.856745
70332861	chr18:70332861:A:G	5.56152e-06	-1.63969	-3.67523e-10
70332901	chr18:70332901:A:G	7.26708e-06	-1.29956e-10	-1.37221
70332935	chr18:70332935:A:C	1.0786e-05	-1.29956e-10	-0.977308
70333091	chr18:70333091:T:C	1.69021e-06	-1.50518	-1.32553
70333268	chr18:70333268:G:A	7.94158e-06	-1.29956e-10	-1.28345
70333385	chr18:70333385:A:G	2.22701e-06	-1.56642	-0.988486
70333533	chr18:70333533:G:A	2.28563e-06	-1.53877	-0.990149
70333695	chr18:70333695:T:C	8.19141e-06	-1.29956e-10	-1.25248
70334134	chr18:70334134:G:A	7.2403e-06	-1.29956e-10	-1.3759
70334871	chr18:70334871:C:T	1.72299e-06	-1.50553	-1.30596
70335234	chr18:70335234:G:A	5.55262e-06	-1.64129	-3.67523e-10
70335314	chr18:70335314:C:A	1.73197e-06	-1.47564	-1.33067
70335690	chr18:70335690:T:C	2.61699e-05	-1.29956e-10	-0.0909511
70335720	chr18:70335720:T:C	6.3954e-06	-1.49998	-3.67523e-10
70335912	chr18:70335912:C:A	1.01968e-05	-1.6398	0.606311
70336120	chr18:70336120:G:A	6.21e-06	-1.5294	-3.67523e-10
70336391	chr18:70336391:T:C	7.40139e-06	-1.29956e-10	-1.35389
70336485	chr18:70336485:C:A	1.04673e-05	-1.64127	0.633966
70336941	chr18:70336941:C:T	3.96027e-06	-1.63989	-0.339363
70337039	chr18:70337039:A:G	5.10414e-06	-1.59383	-0.131685
70337280	chr18:70337280:G:A	2.01546e-05	-1.29956e-10	-0.352127
70337346	chr18:70337346:A:G	7.58023e-06	-1.29956e-10	-1.33002
70337387	chr18:70337387:G:A	2.10304e-06	-1.59753	-1.01465
70337957	chr18:70337957:G:A	7.35487e-06	-1.29956e-10	-1.3602
70337981	chr18:70337981:T:C	9.77142e-06	-1.29956e-10	-1.0761
70338035	chr18:70338035:T:C	2.16429e-06	-1.51006	-1.07341
70338368	chr18:70338368:C:T	5.69392e-06	-1.64131	0.0251521
70338492	chr18:70338492:C:T	3.29914e-06	-1.61198	-0.549919
70338614	chr18:70338614:G:A	1.13471e-05	-1.64107	0.714463
70338908	chr18:70338908:G:A	9.09587e-06	-1.29956e-10	-1.14774
70339080	chr18:70339080:A:G	1.64124e-06	-1.63911	-1.221
70339461	chr18:70339461:G:A	1.8431e-06	-1.63746	-1.10666
70339722	chr18:70339722:T:C	2.37096e-05	-1.29956e-10	-0.189684
70339903	chr18:70339903:T:C	8.00611e-06	-1.29956e-10	-1.27536
70340195	chr18:70340195:G:A	6.83514e-06	-1.43348	-3.67523e-10
70340385	chr18:70340385:T:C	1.56424e-06	-1.62912	-1.27905
70340522	chr18:70340522:A:C	2.27004e-06	-1.57395	-0.961811
70340581	chr18:70340581:C:T	8.99875e-06	-1.29956e-10	-1.15848
70340840	chr18:70340840:T:G	1.29405e-05	-1.29956e-10	-0.795197
70341013	chr18:70341013:T:C	3.6282e-06	-1.64022	-0.426608
70342096	chr18:70342096:G:T	7.24024e-06	-1.29956e-10	-1.37591
70342101	chr18:70342101:T:A	1.66455e-06	-1.51977	-1.32623
70342385	chr18:70342385:T:C	7.55808e-06	-1.29956e-10	-1.33294
70342475	chr18:70342475:C:G	7.32579e-06	-1.29956e-10	-1.36416
70342625	chr18:70342625:C:T	1.98207e-05	-1.29956e-10	-0.368833
70343016	chr18:70343016:T:C	7.39284e-06	-1.29956e-10	-1.35505
70343019	chr18:70343019:G:A	1.85502e-06	-1.46169	-1.27597
70343034	chr18:70343034:T:C	7.24388e-06	-1.29956e-10	-1.37541
70343244	chr18:70343244:T:A	1.50507e-06	-1.62764	-1.31908
70343409	chr18:70343409:A:G	7.55569e-06	-1.29956e-10	-1.33326
70343425	chr18:70343425:G:T	8.52635e-06	-1.29956e-10	-1.2124
70343533	chr18:70343533:C:T	5.91831e-06	-1.57348	-0.00402609
70343654	chr18:70343654:C:G	7.18994e-06	-1.38288	-3.67523e-10
70343884	chr18:70343884:T:G	2.77015e-05	-0.034075	-3.67523e-10
70344260	chr18:70344260:G:A	8.80298e-06	-1.29956e-10	-1.18047
70344422	chr18:70344422:T:C	2.52692e-05	-1.64007	1.51409
70344484	chr18:70344484:A:G	1.84738e-05	-1.62034	1.18113
70344488	chr18:70344488:C:T	5.95765e-06	-1.57474	0.00385957
70344648	chr18:70344648:A:G	1.39644e-05	-1.29956e-10	-0.719051
70344946	chr18:70344946:C:T	9.19881e-06	-1.29956e-10	-1.13649
70345207	chr18:70345207:T:C	2.30662e-05	-1.29956e-10	-0.217195
70345223	chr18:70345223:A:G	3.93992e-06	-1.6406	-0.343803
70345492	chr18:70345492:A:T	2.49588e-06	-1.47315	-0.967772
70345498	chr18:70345498:G:A	1.9866e-05	-1.29956e-10	-0.36655
70345646	chr18:70345646:A:T	8.092e-06	-1.29956e-10	-1.26469
70345939	chr18:70345939:C:T	1.54037e-06	-1.63745	-1.28609
70346719	chr18:70346719:C:T	7.45243e-06	-1.29956e-10	-1.34702
70346974	chr18:70346974:C:T	2.45645e-05	-1.29956e-10	-0.154259
70347106	chr18:70347106:C:T	7.25778e-06	-1.29956e-10	-1.37349
70347142	chr18:70347142:T:C	4.33139e-06	-1.6413	-0.248368
70347518	chr18:70347518:T:C	1.9088e-06	-1.52869	-1.1804
70347520	chr18:70347520:C:T	8.84617e-06	-1.29956e-10	-1.17558
70348492	chr18:70348492:G:T	7.75543e-06	-1.29956e-10	-1.30717
70348901	chr18:70348901:G:A	7.27458e-06	-1.29956e-10	-1.37118
70348903	chr18:70348903:G:A	7.30685e-06	-1.36675	-3.67523e-10
70348921	chr18:70348921:G:A	7.55681e-06	-1.29956e-10	-1.33311
70349199	chr18:70349199:T:C	2.155e-05	-1.29956e-10	-0.285186
70349637	chr18:70349637:A:G	1.92742e-06	-1.64083	-1.05855
70349949	chr18:70349949:C:T	7.8959e-06	-1.29956e-10	-1.28922
70350325	chr18:70350325:A:G	1.4079e-06	-1.64038	-1.37309
70350592	chr18:70350592:G:A	1.63221e-05	-1.56802	1.00498
70350616	chr18:70350616:A:G	7.91701e-06	-1.63952	0.352974
70350672	chr18:70350672:A:G	7.40511e-06	-1.29956e-10	-1.35339
70351063	chr18:70351063:G:A	8.26267e-06	-1.24381	-3.67523e-10
70351243	chr18:70351243:A:G	2.77493e-05	-1.29956e-10	-0.032351
70351391	chr18:70351391:A:G	7.65011e-06	-1.29956e-10	-1.32084
70351447	chr18:70351447:T:C	7.31868e-06	-1.29956e-10	-1.36513
70351455	chr18:70351455:C:T	8.13872e-06	-1.29956e-10	-1.25893
70351552	chr18:70351552:T:C	7.34546e-06	-1.29956e-10	-1.36148
70351721	chr18:70351721:G:A	1.0155e-05	-1.29956e-10	-1.03759
70352062	chr18:70352062:A:G	7.30585e-06	-1.29956e-10	-1.36689
70352456	chr18:70352456:C:T	5.77812e-06	-1.60148	-3.67523e-10
70352508	chr18:70352508:G:A	1.68107e-05	-1.29956e-10	-0.533544
70352708	chr18:70352708:G:A	1.63729e-06	-1.63173	-1.23079
70353127	chr18:70353127:C:T	3.25256e-06	-1.63671	-0.53941
70353247	chr18:70353247:G:A	7.70596e-06	-1.29956e-10	-1.31357
70353289	chr18:70353289:C:T	2.37433e-06	-1.48212	-1.00873
70353300	chr18:70353300:A:G	7.31933e-06	-1.29956e-10	-1.36504
70353413	chr18:70353413:CCAAA:C	7.33754e-06	-1.29956e-10	-1.36256
70354651	chr18:70354651:G:A	1.42456e-06	-1.6344	-1.36729
70354727	chr18:70354727:G:A	2.09617e-06	-1.62355	-0.991894
70354803	chr18:70354803:T:C	1.61474e-06	-1.64124	-1.23514
70355061	chr18:70355061:C:T	7.30059e-06	-1.29956e-10	-1.36761
70355243	chr18:70355243:A:G	1.35892e-05	-1.59769	0.851399
70355259	chr18:70355259:A:C	7.35058e-06	-1.29956e-10	-1.36078
70355521	chr18:70355521:A:G	7.49787e-06	-1.29956e-10	-1.34094
70355599	chr18:70355599:G:C	7.2969e-06	-1.29956e-10	-1.36811
70355705	chr18:70355705:G:A	1.43207e-05	-1.29956e-10	-0.693856
70356200	chr18:70356200:C:T	1.56678e-06	-1.63965	-1.26689
70356259	chr18:70356259:G:T	7.24913e-06	-1.29956e-10	-1.37468
70356280	chr18:70356280:A:C	8.0237e-06	-1.29956e-10	-1.27316
70356389	chr18:70356389:T:A	7.29992e-06	-1.29956e-10	-1.3677
70356390	chr18:70356390:G:A	1.16873e-05	-1.29956e-10	-0.897056
70356500	chr18:70356500:TTTGG:T	1.7482e-06	-1.63243	-1.16454
70356523	chr18:70356523:G:A	6.28466e-06	-1.51745	-3.67523e-10
70356673	chr18:70356673:C:T	7.29855e-06	-1.29956e-10	-1.36789
70357167	chr18:70357167:A:G	1.5037e-05	-1.29956e-10	-0.645048
70357242	chr18:70357242:A:G	5.55468e-06	-1.64092	-3.67523e-10
70357282	chr18:70357282:T:C	2.422e-06	-1.63764	-0.83333
70357514	chr18:70357514:A:G	8.619e-06	-1.29956e-10	-1.20159
70357548	chr18:70357548:T:G	7.5808e-06	-1.63483	0.304884
70357583	chr18:70357583:A:G	7.25476e-06	-1.29956e-10	-1.3739
70357640	chr18:70357640:T:C	7.24308e-06	-1.29956e-10	-1.37552
70357708	chr18:70357708:T:A	9.63799e-06	-1.08985	-3.67523e-10
70358264	chr18:70358264:T:A	2.74426e-06	-1.60061	-0.745439
70358301	chr18:70358301:G:A	7.32918e-06	-1.29956e-10	-1.3637
70358410	chr18:70358410:A:G	1.22835e-05	-1.64076	0.793453
70358644	chr18:70358644:G:T	7.74458e-06	-1.29956e-10	-1.30857
70358796	chr18:70358796:A:G	5.77419e-06	-1.60216	-3.67523e-10
70358800	chr18:70358800:C:T	7.25279e-06	-1.29956e-10	-1.37418
70358843	chr18:70358843:T:C	7.35392e-06	-1.29956e-10	-1.36033
70359126	chr18:70359126:C:T	7.936e-06	-1.29956e-10	-1.28415
70359401	chr18:70359401:G:A	2.61566e-06	-1.64053	-0.753519
70359424	chr18:70359424:G:T	2.694e-06	-1.64006	-0.724475
70359496	chr18:70359496:C:T	1.81692e-05	-1.57344	1.11761
70359948	chr18:70359948:TTAAA:T	7.40482e-06	-1.29956e-10	-1.35343
70360000	chr18:70360000:T:C	1.8536e-06	-1.62012	-1.11831
70360125	chr18:70360125:T:C	2.97881e-06	-1.64	-0.624041
70360161	chr18:70360161:A:G	3.10029e-06	-1.63968	-0.584389
70360217	chr18:70360217:G:A	7.41937e-06	-1.29956e-10	-1.35147
70360648	chr18:70360648:C:T	1.12915e-05	-1.29956e-10	-0.931508
70360706	chr18:70360706:T:C	1.97035e-06	-1.64102	-1.03633
70360744	chr18:70360744:C:G	1.59205e-05	-1.64091	1.05296
70360759	chr18:70360759:T:C	1.68646e-05	-1.62903	1.09868
70360900	chr18:70360900:G:A	7.35618e-06	-1.29956e-10	-1.36002
70361047	chr18:70361047:G:C	2.58149e-06	-1.57173	-0.835462
70361063	chr18:70361063:G:A	4.13279e-06	-1.53121	-0.405403
70361269	chr18:70361269:T:C	2.95015e-06	-1.64006	-0.633648
70361280	chr18:70361280:G:A	3.02234e-06	-1.63751	-0.612019
70361297	chr18:70361297:C:T	3.01442e-06	-1.63605	-0.616106
70361364	chr18:70361364:T:G	1.01201e-05	-1.29956e-10	-1.04104
70361608	chr18:70361608:C:T	7.24589e-06	-1.29956e-10	-1.37513
70361676	chr18:70361676:C:T	3.3286e-06	-1.6413	-0.511707
70361722	chr18:70361722:T:C	2.85118e-06	-1.6337	-0.67413
70361724	chr18:70361724:T:C	5.56568e-06	-1.6337	-0.00524438
70361817	chr18:70361817:T:G	3.15203e-06	-1.6281	-0.579418
70361827	chr18:70361827:A:G	3.03671e-06	-1.64133	-0.603456
70362431	chr18:70362431:C:G	3.19432e-06	-1.62357	-0.570614
70362473	chr18:70362473:C:G	2.60084e-06	-1.62909	-0.770642
70362527	chr18:70362527:G:A	2.62938e-06	-1.62846	-0.76035
70363014	chr18:70363014:G:T	2.00441e-05	-0.357626	-3.67523e-10
70363125	chr18:70363125:A:T	1.8714e-06	-1.60484	-1.12404
70363358	chr18:70363358:C:T	6.86299e-06	-1.42942	-3.67523e-10
70363525	chr18:70363525:C:T	2.51988e-06	-1.5653	-0.866047
70364054	chr18:70364054:G:A	3.71382e-05	-1.29956e-10	0.259085
70364530	chr18:70364530:G:A	7.45567e-06	-1.29956e-10	-1.34659
70364999	chr18:70364999:CTT:C	7.28411e-06	-1.29956e-10	-1.36987
70365003	chr18:70365003:T:C	8.27483e-06	-1.29956e-10	-1.24234
70365048	chr18:70365048:T:C	8.62858e-06	-1.29956e-10	-1.20048
70365202	chr18:70365202:T:C	7.24962e-06	-1.29956e-10	-1.37461
70365221	chr18:70365221:G:T	2.08944e-05	-1.29956e-10	-0.316082
70365243	chr18:70365243:A:G	2.48288e-06	-1.61876	-0.827378
70365264	chr18:70365264:T:C	4.79481e-06	-1.40847	-0.379557
70365782	chr18:70365782:C:T	1.03679e-05	-1.29956e-10	-1.01684
70366033	chr18:70366033:G:C	7.45703e-06	-1.29956e-10	-1.3464
70366326	chr18:70366326:T:C	8.59499e-06	-1.29956e-10	-1.20438
70366364	chr18:70366364:A:T	3.49194e-06	-1.63175	-0.47335
70366417	chr18:70366417:A:G	8.16408e-06	-1.29956e-10	-1.25582
70366730	chr18:70366730:T:C	2.12775e-06	-1.25371	-1.34678
70366918	chr18:70366918:C:T	2.01448e-06	-1.63609	-1.0191
70367160	chr18:70367160:C:A	1.57181e-05	-1.29956e-10	-0.600748
70367421	chr18:70367421:T:TGA	7.87792e-06	-1.29956e-10	-1.2915
70367672	chr18:70367672:G:A	6.75043e-06	-1.44596	-3.67523e-10
70367913	chr18:70367913:T:C	8.23926e-06	-1.29956e-10	-1.24665
70368269	chr18:70368269:A:T	3.99631e-05	-1.64127	1.97367
70368465	chr18:70368465:C:T	2.17675e-05	-0.275143	-3.67523e-10
70368521	chr18:70368521:G:T	1.69176e-06	-1.59014	-1.23966
70368809	chr18:70368809:T:C	1.89134e-05	-1.29956e-10	-0.415692
70369043	chr18:70369043:C:T	1.8692e-06	-1.6204	-1.10965
70369400	chr18:70369400:C:T	1.5189e-06	-1.6357	-1.30187
70369544	chr18:70369544:T:C	1.91807e-05	-1.29956e-10	-0.401657
70369880	chr18:70369880:C:T	1.67368e-06	-1.62999	-1.21055
70370047	chr18:70370047:A:C	7.9554e-06	-1.29956e-10	-1.28171
70370167	chr18:70370167:G:A	1.2539e-05	-1.29956e-10	-0.826715
70370228	chr18:70370228:C:CA	1.48609e-05	-1.29956e-10	-0.656828
70370294	chr18:70370294:T:G	1.42038e-06	-1.63756	-1.36708
70370699	chr18:70370699:C:T	7.30146e-06	-1.29956e-10	-1.36749
70370960	chr18:70370960:C:G	3.01419e-06	-1.63683	-0.615401
70371098	chr18:70371098:C:T	5.29275e-05	-1.29956e-10	0.613362
70371226	chr18:70371226:A:G	1.60016e-05	-1.62264	1.03977
70371693	chr18:70371693:T:C	5.09698e-06	-1.59032	-0.136591
70371740	chr18:70371740:G:A	7.47918e-06	-1.0802	-0.263237
70371937	chr18:70371937:T:C	1.77615e-05	-0.478527	-3.67523e-10
70372403	chr18:70372403:C:G	1.85614e-06	-1.6386	-1.09847
70372709	chr18:70372709:A:G	3.37511e-05	-1.29956e-10	0.163452
70372740	chr18:70372740:G:T	2.19261e-05	-1.54389	1.276
70372842	chr18:70372842:G:T	7.81382e-06	-1.29956e-10	-1.29967
70373014	chr18:70373014:A:G	5.6671e-06	-1.62088	-3.67523e-10
70373217	chr18:70373217:T:C	1.65639e-05	-1.29956e-10	-0.548336
70373421	chr18:70373421:G:A	7.24613e-06	-1.29956e-10	-1.37509
70373641	chr18:70373641:A:C	1.07264e-05	-1.29956e-10	-0.982855
70373849	chr18:70373849:A:G	8.4346e-06	-1.29956e-10	-1.22322
70373888	chr18:70373888:T:C	1.34959e-05	-1.59848	0.845299
70373957	chr18:70373957:C:G	7.30367e-06	-1.29956e-10	-1.36718
70374641	chr18:70374641:C:T	1.60073e-05	-1.29956e-10	-0.582514
70374661	chr18:70374661:A:T	8.27662e-06	-1.29956e-10	-1.24213
70374929	chr18:70374929:G:A	7.51102e-06	-1.29956e-10	-1.33919
70375033	chr18:70375033:T:C	7.30143e-06	-1.29956e-10	-1.36749
70375408	chr18:70375408:C:T	5.56505e-06	-1.63906	-3.67523e-10
70376080	chr18:70376080:G:A	5.14537e-06	-1.23856	-0.478908
70376230	chr18:70376230:A:G	1.11959e-05	-1.01544	0.0754249
70376752	chr18:70376752:T:C	5.70904e-06	-1.61351	-3.67523e-10
70376827	chr18:70376827:T:G	8.82299e-06	-1.29956e-10	-1.1782
70377073	chr18:70377073:T:C	1.04686e-05	-1.29956e-10	-1.00718
70377404	chr18:70377404:C:G	7.24268e-06	-1.29956e-10	-1.37557
70377886	chr18:70377886:A:G	5.74539e-05	-1.29956e-10	0.695421
70377965	chr18:70377965:G:A	2.52002e-06	-1.15314	-1.27816
70377969	chr18:70377969:A:G	3.27459e-06	-0.79899	-1.37038
70378067	chr18:70378067:T:C	5.55244e-06	-1.64132	-3.67523e-10
70378195	chr18:70378195:A:C	8.60789e-06	-1.29956e-10	-1.20288
70378249	chr18:70378249:A:G	1.01469e-05	-1.29956e-10	-1.03839
70378264	chr18:70378264:A:G	8.58035e-06	-1.29956e-10	-1.20609
70378454	chr18:70378454:A:G	7.24425e-06	-1.29956e-10	-1.37535
70378732	chr18:70378732:C:T	9.33225e-06	-1.29956e-10	-1.12209
70378812	chr18:70378812:G:A	8.51239e-06	-1.29956e-10	-1.21404
70378889	chr18:70378889:G:A	1.25519e-05	-1.29956e-10	-0.825688
70378955	chr18:70378955:G:A	2.84379e-06	-1.07259	-1.23783
70379074	chr18:70379074:C:T	7.89784e-06	-1.29956e-10	-1.28897
70379128	chr18:70379128:C:A	4.15507e-06	-0.56459	-1.36664
70379363	chr18:70379363:C:T	1.83853e-06	-1.44384	-1.30275
70379445	chr18:70379445:T:C	4.52402e-06	-1.45393	-0.39223
70379453	chr18:70379453:T:C	4.72168e-06	-1.45529	-0.348101
70379556	chr18:70379556:A:G	8.16679e-06	-1.29956e-10	-1.25549
70379778	chr18:70379778:C:T	7.94652e-06	-1.29956e-10	-1.28283
70379818	chr18:70379818:A:G	2.80888e-06	-1.53678	-0.78599
70380084	chr18:70380084:T:C	2.65498e-06	-1.63924	-0.739885
70380166	chr18:70380166:G:A	7.70429e-05	-1.29956e-10	0.988801
70380339	chr18:70380339:T:C	1.55396e-05	-1.29956e-10	-0.612171
70380734	chr18:70380734:T:C	9.9943e-06	-1.29956e-10	-1.05355
70380767	chr18:70380767:T:A	1.00182e-05	-1.29956e-10	-1.05116
70380786	chr18:70380786:C:T	1.53343e-06	-1.60475	-1.32331
70380941	chr18:70380941:G:A	7.29848e-05	-1.29956e-10	0.934689
70381013	chr18:70381013:C:G	7.71027e-06	-1.29956e-10	-1.31301
70381237	chr18:70381237:A:G	1.04081e-05	-1.29956e-10	-1.01298
70381377	chr18:70381377:A:G	2.36549e-06	-1.62114	-0.873432
70381396	chr18:70381396:G:A	2.58846e-06	-1.50627	-0.898233
70381483	chr18:70381483:G:A	6.08301e-06	-1.55006	-3.67523e-10
70381486	chr18:70381486:G:A	1.00659e-05	-1.29956e-10	-1.04641
70381682	chr18:70381682:C:T	7.93973e-05	-1.29956e-10	1.0189
70381973	chr18:70381973:T:C	2.45139e-06	-1.31339	-1.14552
70382482	chr18:70382482:A:T	6.95564e-05	-1.29956e-10	0.886577
70382483	chr18:70382483:G:A	7.0388e-05	-1.29956e-10	0.898462
70382609	chr18:70382609:C:T	1.56055e-06	-1.58964	-1.32088
70382787	chr18:70382787:G:A	7.75312e-05	-1.29956e-10	0.995118
70382918	chr18:70382918:A:C	1.49706e-06	-1.64034	-1.31172
70383018	chr18:70383018:C:T	2.57043e-06	-1.19974	-1.21175
70383220	chr18:70383220:C:T	1.84586e-06	-1.3679	-1.37472
70383578	chr18:70383578:G:A	1.96732e-06	-1.49571	-1.18319
70383727	chr18:70383727:A:T	2.44769e-06	-1.15547	-1.30495
70383937	chr18:70383937:T:C	1.67984e-06	-1.63446	-1.2024
70384237	chr18:70384237:A:T	1.81509e-06	-1.43515	-1.32428
70384405	chr18:70384405:C:T	1.92498e-06	-1.438	-1.26264
70384437	chr18:70384437:A:G	1.80355e-06	-1.4356	-1.33021
70384442	chr18:70384442:C:T	2.61095e-05	-1.29956e-10	-0.0932626
70384684	chr18:70384684:C:T	1.74738e-06	-1.44055	-1.35689
70384973	chr18:70384973:C:T	1.4864e-06	-1.60863	-1.35058
70385134	chr18:70385134:G:A	0.000174555	-1.29956e-10	1.80668
70385224	chr18:70385224:G:A	1.69307e-05	-1.29956e-10	-0.526436
70385258	chr18:70385258:A:T	2.15052e-06	-1.62977	-0.960084
70385352	chr18:70385352:C:T	2.97304e-06	-1.63842	-0.627558
70385508	chr18:70385508:T:A	2.28787e-05	-1.29956e-10	-0.225355
70385555	chr18:70385555:C:T	2.37319e-05	-1.29956e-10	-0.18874
70385716	chr18:70385716:T:C	1.41975e-06	-1.64124	-1.36384
70386088	chr18:70386088:A:G	0.000171352	-1.29956e-10	1.78816
70386422	chr18:70386422:T:C	3.86325e-05	-1.29956e-10	0.298534
70386480	chr18:70386480:A:T	1.76354e-06	-1.56286	-1.22538
70386890	chr18:70386890:G:A	1.61132e-06	-1.6329	-1.24561
70386928	chr18:70386928:A:G	1.4303e-06	-1.63804	-1.35964
70387670	chr18:70387670:C:G	1.79867e-06	-1.63111	-1.1374
70387775	chr18:70387775:A:G	1.09071e-05	-1.29956e-10	-0.966149
70387797	chr18:70387797:T:C	2.18934e-06	-1.19726	-1.3747
70387850	chr18:70387850:G:A	2.73556e-06	-1.20653	-1.14269
70388074	chr18:70388074:T:C	7.32139e-06	-1.29956e-10	-1.36476
70388266	chr18:70388266:G:A	2.50234e-06	-1.21941	-1.21893
70388364	chr18:70388364:G:A	2.38532e-06	-1.36087	-1.12536
70388375	chr18:70388375:G:A	2.17613e-06	-1.22408	-1.35393
70388422	chr18:70388422:C:T	7.85528e-06	-1.29956e-10	-1.29438
70388477	chr18:70388477:A:T	1.28805e-05	-1.29956e-10	-0.799844
70388511	chr18:70388511:C:G	1.51557e-06	-1.56405	-1.37572
70388544	chr18:70388544:CT:C	2.3523e-06	-1.36591	-1.13426
70388579	chr18:70388579:C:T	1.20582e-05	-1.29956e-10	-0.865819
70388641	chr18:70388641:A:G	1.58233e-06	-1.5275	-1.36916
70388841	chr18:70388841:A:G	1.23408e-05	-1.29956e-10	-0.842654
70388953	chr18:70388953:C:T	1.56374e-06	-1.54842	-1.36006
70389214	chr18:70389214:T:G	1.79032e-06	-1.40486	-1.36831
70389250	chr18:70389250:A:T	3.36589e-06	-1.07954	-1.06233
70389261	chr18:70389261:G:T	9.43724e-06	-1.29956e-10	-1.1109
70389506	chr18:70389506:C:T	2.83499e-06	-1.25193	-1.06159
70389780	chr18:70389780:G:A	3.43211e-05	-0.566024	0.746223
70389802	chr18:70389802:G:A	1.67771e-05	-1.29956e-10	-0.535544
70390937	chr18:70390937:G:GT	4.22687e-06	-1.52635	-0.387754
70391003	chr18:70391003:G:A	1.84678e-06	-1.58873	-1.15339
70391327	chr18:70391327:A:G	9.43009e-06	-1.29956e-10	-1.11166
70391382	chr18:70391382:TC:T	3.71392e-06	-1.63799	-0.40548
70391473	chr18:70391473:C:G	2.55508e-05	-1.62619	1.51129
70391580	chr18:70391580:G:A	1.7487e-06	-1.60115	-1.19554
70391649	chr18:70391649:A:G	7.27552e-06	-1.29956e-10	-1.37105
70391711	chr18:70391711:G:A	8.03668e-06	-1.34745	0.075903
70391795	chr18:70391795:C:A	7.74981e-06	-1.29956e-10	-1.30789
70392007	chr18:70392007:G:A	2.38252e-06	-1.1245	-1.3629
70392349	chr18:70392349:T:G	2.30699e-06	-1.6397	-0.879916
70392703	chr18:70392703:T:C	5.62722e-06	-1.32973	-0.298212
70392766	chr18:70392766:C:T	7.32401e-06	-1.29956e-10	-1.3644
70393094	chr18:70393094:G:A	7.67337e-06	-1.29956e-10	-1.31781
70393305	chr18:70393305:T:C	7.58844e-06	-1.29956e-10	-1.32894
70393497	chr18:70393497:C:T	2.48227e-06	-1.64135	-0.805043
70393633	chr18:70393633:G:A	2.73483e-05	-1.29956e-10	-0.0469063
70394547	chr18:70394547:G:A	5.7283e-06	-1.47166	-0.138479
70394701	chr18:70394701:C:T	2.32542e-06	-1.63891	-0.87275
70394849	chr18:70394849:G:C	8.02186e-06	-1.37867	0.105277
70394964	chr18:70394964:T:C	5.64284e-06	-1.62517	-3.67523e-10
70395201	chr18:70395201:C:G	7.59983e-06	-1.29956e-10	-1.32744
70395852	chr18:70395852:GA:G	4.06352e-06	-0.886905	-1.06661
70395941	chr18:70395941:G:T	3.14327e-06	-1.00999	-1.20031
70395942	chr18:70395942:A:G	3.30919e-06	-1.05238	-1.10648
70396166	chr18:70396166:T:C	2.02443e-06	-1.5787	-1.07157
70396259	chr18:70396259:A:G	3.30102e-06	-1.03728	-1.12405
70396473	chr18:70396473:G:A	1.02393e-05	-1.29956e-10	-1.02933
70396477	chr18:70396477:T:C	3.01545e-06	-0.893785	-1.35803
70396695	chr18:70396695:G:A	8.79988e-06	-1.29956e-10	-1.18082
70396848	chr18:70396848:T:G	2.74137e-06	-1.03972	-1.30739
70396851	chr18:70396851:A:G	3.19453e-06	-1.05173	-1.14239
70396945	chr18:70396945:A:C	3.23064e-06	-1.02478	-1.1581
70396996	chr18:70396996:G:C	1.95091e-06	-1.3941	-1.29317
70397199	chr18:70397199:A:G	9.75973e-06	-1.29956e-10	-1.0773
70397250	chr18:70397250:C:T	1.19554e-05	-1.29956e-10	-0.874381
70397397	chr18:70397397:G:A	3.05153e-06	-1.0632	-1.17672
70397512	chr18:70397512:T:C	5.76271e-06	-1.60415	-3.67523e-10
70397752	chr18:70397752:C:T	8.94327e-06	-1.29956e-10	-1.16466
70397896	chr18:70397896:C:T	3.233e-06	-1.01871	-1.16344
70397935	chr18:70397935:G:A	3.08242e-06	-1.06201	-1.16784
70397947	chr18:70397947:G:A	7.24545e-06	-1.29956e-10	-1.37519
70398707	chr18:70398707:T:G	2.00184e-06	-1.39612	-1.26538
70398755	chr18:70398755:C:T	1.97361e-06	-1.39071	-1.28499
70398935	chr18:70398935:A:G	1.54667e-05	-0.616872	-3.67523e-10
70398949	chr18:70398949:ACTCT:A	7.60274e-06	-1.29956e-10	-1.32705
70399057	chr18:70399057:C:T	1.43654e-06	-1.61774	-1.37559
70399153	chr18:70399153:A:G	8.61673e-06	-1.35074	0.148886
70399274	chr18:70399274:C:T	5.4691e-06	-1.33081	-0.325637
70399427	chr18:70399427:C:T	1.37039e-05	-1.41846	0.680579
70399713	chr18:70399713:C:T	2.43926e-06	-1.58988	-0.873991
70399866	chr18:70399866:G:A	3.72893e-06	-1.10262	-0.936823
70399934	chr18:70399934:A:C	8.41723e-06	-1.29956e-10	-1.22528
70400150	chr18:70400150:C:T	7.20743e-06	-1.38045	-3.67523e-10
70400274	chr18:70400274:T:C	3.61788e-05	-1.29956e-10	0.232912
70400372	chr18:70400372:A:G	2.86926e-06	-0.965777	-1.33573
70400489	chr18:70400489:C:T	7.24585e-06	-1.29956e-10	-1.37513
70400812	chr18:70400812:T:C	2.06185e-05	0.950219	-1.27959
70400910	chr18:70400910:T:C	2.29315e-06	-1.15232	-1.37331
70400947	chr18:70400947:TA:T	2.0939e-06	-1.38821	-1.22832
70401194	chr18:70401194:G:A	1.05607e-05	-1.29956e-10	-0.998425
70401240	chr18:70401240:T:C	2.0247e-06	-1.27799	-1.37215
70401246	chr18:70401246:A:G	2.43019e-06	-1.12072	-1.34687
70401341	chr18:70401341:T:C	2.33702e-05	-1.29956e-10	-0.2041
70401346	chr18:70401346:T:C	2.44568e-05	-1.29956e-10	-0.158652
70401397	chr18:70401397:T:C	2.02293e-06	-1.39148	-1.25954
70401866	chr18:70401866:T:G	7.72484e-06	-1.29956e-10	-1.31112
70402035	chr18:70402035:C:G	2.70012e-06	-1.38011	-0.982158
70402208	chr18:70402208:C:T	7.2423e-06	-1.29956e-10	-1.37562
70402243	chr18:70402243:C:T	2.77683e-06	-0.95912	-1.37513
70402269	chr18:70402269:A:G	7.28796e-06	-1.29956e-10	-1.36934
70402368	chr18:70402368:T:C	2.75531e-06	-0.967916	-1.37411
70402382	chr18:70402382:A:G	3.07947e-06	-0.917242	-1.31356
70402440	chr18:70402440:T:TG	2.81084e-06	-0.949121	-1.37296
70402596	chr18:70402596:TC:T	8.20184e-06	-1.29956e-10	-1.2512
70402706	chr18:70402706:G:A	2.67289e-06	-0.997667	-1.37473
70402723	chr18:70402723:G:A	9.01945e-06	-1.29956e-10	-1.15618
70402899	chr18:70402899:G:A	5.28763e-06	-0.923285	-0.766906
70403023	chr18:70403023:T:C	5.99934e-06	-0.944563	-0.619349
70403173	chr18:70403173:A:G	2.1954e-05	-1.29956e-10	-0.266613
70403190	chr18:70403190:T:C	5.88613e-06	-1.58296	-3.67523e-10
70403319	chr18:70403319:T:C	2.49877e-05	-1.29956e-10	-0.13718
70403643	chr18:70403643:T:C	5.25035e-06	-0.990152	-0.707114
70404053	chr18:70404053:A:T	2.53136e-06	-1.12163	-1.30518
70404164	chr18:70404164:T:C	1.65898e-06	-1.62261	-1.22675
70404220	chr18:70404220:C:T	2.30064e-06	-1.22533	-1.29705
70404268	chr18:70404268:G:A	8.78368e-06	-1.29956e-10	-1.18267
70404317	chr18:70404317:G:A	1.63876e-06	-1.62147	-1.24015
70404327	chr18:70404327:C:T	1.662e-06	-1.61587	-1.23167
70404415	chr18:70404415:C:T	2.11779e-06	-1.32618	-1.27901
70404527	chr18:70404527:A:T	1.01213e-05	-1.29956e-10	-1.04092
70404697	chr18:70404697:A:T	2.82015e-06	-1.55005	-0.768723
70405260	chr18:70405260:A:G	2.5701e-06	-1.03598	-1.37564
70405464	chr18:70405464:C:T	9.5894e-06	-1.29956e-10	-1.0949
70405469	chr18:70405469:A:G	1.68268e-06	-1.45986	-1.37532
70405758	chr18:70405758:C:G	5.83214e-06	-1.59218	-3.67523e-10
70405997	chr18:70405997:C:G	7.94619e-06	-1.29956e-10	-1.28287
70406035	chr18:70406035:C:A	8.08368e-06	-1.29956e-10	-1.26571
70406099	chr18:70406099:CTAGGAAGATAATTTAGAGCAA:C	7.31237e-06	-1.29956e-10	-1.36599
70406235	chr18:70406235:G:A	8.61117e-06	-1.2025	-3.67523e-10
70406467	chr18:70406467:C:T	1.45243e-05	-1.29956e-10	-0.679736
70406521	chr18:70406521:C:T	2.73789e-06	-1.61514	-0.73324
70406570	chr18:70406570:C:T	1.88937e-06	-1.34715	-1.37217
70406628	chr18:70406628:C:A	6.50341e-05	-1.29956e-10	0.819351
70406637	chr18:70406637:T:A	7.12287e-05	-1.29956e-10	0.910334
70406725	chr18:70406725:T:C	9.11093e-05	-1.29956e-10	1.1565
70406803	chr18:70406803:C:G	3.54481e-05	-1.29956e-10	0.212508
70406979	chr18:70406979:A:G	4.63184e-06	-0.624068	-1.19854
70407028	chr18:70407028:A:G	9.01533e-05	-1.29956e-10	1.14595
70407415	chr18:70407415:T:C	1.03473e-05	-1.29956e-10	-1.01883
70407589	chr18:70407589:G:A	9.41237e-05	-1.29956e-10	1.18905
70407604	chr18:70407604:C:T	2.67373e-06	-1.60183	-0.770259
70407914	chr18:70407914:AGTCAGTTCT:A	9.0759e-05	-1.29956e-10	1.15265
70408284	chr18:70408284:G:A	5.30719e-05	-1.29956e-10	0.616085
70408369	chr18:70408369:C:G	9.04509e-05	-1.29956e-10	1.14925
70408393	chr18:70408393:T:C	8.90158e-05	-1.29956e-10	1.13325
70408530	chr18:70408530:A:G	8.68256e-05	-1.29956e-10	1.10834
70408625	chr18:70408625:T:C	9.03084e-05	-1.29956e-10	1.14767
70408663	chr18:70408663:G:A	9.03248e-05	-1.29956e-10	1.14785
70408866	chr18:70408866:G:A	1.99954e-06	-1.31262	-1.35002
70408929	chr18:70408929:C:G	1.04046e-05	-1.29956e-10	-1.01331
70408989	chr18:70408989:C:T	5.6168e-06	-0.770578	-0.85922
70409134	chr18:70409134:C:T	9.02838e-05	-1.29956e-10	1.1474
70409145	chr18:70409145:T:A	9.02246e-05	-1.29956e-10	1.14674
70409222	chr18:70409222:C:T	8.63981e-06	-1.29956e-10	-1.19918
70409256	chr18:70409256:ACT:A	8.30352e-06	-1.29956e-10	-1.23888
70409463	chr18:70409463:G:C	4.44116e-05	-1.29956e-10	0.437939
70409702	chr18:70409702:A:G	4.13175e-06	-0.585433	-1.35143
70409883	chr18:70409883:G:T	2.01584e-06	-1.45153	-1.203
70410537	chr18:70410537:G:T	2.12206e-06	-1.38694	-1.21624
70410559	chr18:70410559:T:C	3.20499e-06	-0.83479	-1.35606
70410605	chr18:70410605:G:A	7.48443e-06	-0.504019	-0.838717
70410678	chr18:70410678:GGTGCCC:G	7.29673e-05	-1.29956e-10	0.93445
70410688	chr18:70410688:A:AGTTAG	6.43969e-05	-1.29956e-10	0.809504
70410998	chr18:70410998:A:G	8.61179e-06	-1.29956e-10	-1.20243
70411605	chr18:70411605:G:C	3.46969e-06	-1.62457	-0.486927
70412124	chr18:70412124:T:C	5.03561e-06	-1.53098	-0.20805
70412563	chr18:70412563:C:T	3.90433e-06	-1.61821	-0.375264
70412605	chr18:70412605:T:A	3.96643e-06	-1.62132	-0.356378
70412917	chr18:70412917:T:G	2.01442e-06	-1.56354	-1.09169
70412960	chr18:70412960:T:C	1.94706e-06	-1.57645	-1.11279
70413292	chr18:70413292:G:A	2.33818e-05	-1.29956e-10	-0.203602
70413768	chr18:70413768:C:T	7.63814e-06	-1.29956e-10	-1.32241
70413914	chr18:70413914:C:T	2.12941e-05	-1.29956e-10	-0.297129
70414055	chr18:70414055:C:G	3.97246e-06	-1.63422	-0.341952
70414303	chr18:70414303:C:T	3.10122e-06	-1.15205	-1.07172
70415309	chr18:70415309:CACCGTGCCCGCATAA:C	8.31525e-06	0.105545	-1.34301
70415792	chr18:70415792:A:T	1.891e-06	-1.35178	-1.36667
70415915	chr18:70415915:C:A	9.66491e-06	-1.08706	-3.67523e-10
70415922	chr18:70415922:T:TTTG	8.38307e-06	-1.29956e-10	-1.22935
70416045	chr18:70416045:C:T	5.78449e-06	-0.567469	-1.03291
70416224	chr18:70416224:A:T	1.0944e-05	-1.29956e-10	-0.96277
70416796	chr18:70416796:C:T	1.03406e-05	-1.29956e-10	-1.01948
70416895	chr18:70416895:C:T	7.68292e-06	-1.29956e-10	-1.31656
70416928	chr18:70416928:T:C	2.24134e-06	-1.17357	-1.37492
70417031	chr18:70417031:G:A	7.98372e-06	-1.29956e-10	-1.27816
70417065	chr18:70417065:A:G	3.16904e-06	-0.97236	-1.22977
70417130	chr18:70417130:A:G	9.11847e-06	-1.29956e-10	-1.14526
70417274	chr18:70417274:C:G	1.17601e-05	-1.29956e-10	-0.890849
70417552	chr18:70417552:T:C	8.56321e-06	-1.20809	-3.67523e-10
70417975	chr18:70417975:A:G	5.57157e-06	-1.63788	-3.67523e-10
70417979	chr18:70417979:C:T	5.22246e-05	-1.29956e-10	0.599991
70418245	chr18:70418245:G:A	2.10563e-06	-1.5898	-1.02115
70418252	chr18:70418252:T:A	1.65555e-06	-1.55982	-1.29161
70418292	chr18:70418292:G:A	2.95226e-06	-1.28812	-0.98487
70418488	chr18:70418488:C:G	1.57005e-05	-1.29956e-10	-0.601868
70418873	chr18:70418873:T:C	1.46185e-06	-1.61568	-1.36017
70419093	chr18:70419093:G:A	1.66056e-06	-1.60127	-1.24713
70419168	chr18:70419168:A:G	2.77839e-06	-1.03123	-1.30246
70419221	chr18:70419221:T:G	1.99054e-06	-1.64088	-1.02627
70419224	chr18:70419224:C:T	1.99982e-06	-1.63986	-1.02264
70419365	chr18:70419365:T:C	4.08637e-06	-0.920528	-1.02738
70419381	chr18:70419381:T:C	8.68502e-06	-0.561258	-0.632703
70419454	chr18:70419454:C:T	9.26369e-06	-1.62464	0.495181
70419534	chr18:70419534:G:C	1.56641e-06	-1.56807	-1.33871
70419842	chr18:70419842:G:C	2.47081e-06	-1.25269	-1.19832
70420031	chr18:70420031:G:T	7.26319e-06	-1.29956e-10	-1.37274
70420104	chr18:70420104:T:C	1.42236e-06	-1.63132	-1.37193
70420164	chr18:70420164:C:T	7.27537e-06	-1.29956e-10	-1.37107
70420420	chr18:70420420:T:C	7.09627e-06	-1.39599	-3.67523e-10
70420430	chr18:70420430:G:A	2.73562e-06	-0.97491	-1.37429
70420574	chr18:70420574:G:A	4.09095e-06	-0.817352	-1.12943
70420796	chr18:70420796:A:G	1.45939e-05	-1.29956e-10	-0.674961
70420983	chr18:70420983:C:A	2.38529e-06	-1.58885	-0.897396
70421870	chr18:70421870:C:A	2.62506e-06	-1.05379	-1.33667
70421920	chr18:70421920:C:T	3.04949e-06	-0.86887	-1.37172
70422073	chr18:70422073:A:G	6.65354e-06	-1.46041	-3.67523e-10
70422397	chr18:70422397:T:C	3.42336e-06	-0.873363	-1.25158
70422634	chr18:70422634:T:G	7.52172e-06	-1.29956e-10	-1.33777
70423205	chr18:70423205:G:T	7.27431e-06	-1.29956e-10	-1.37121
70423343	chr18:70423343:C:T	3.61128e-06	-1.2201	-0.8514
70423438	chr18:70423438:G:A	3.46376e-06	-1.24832	-0.864884
70423511	chr18:70423511:G:T	2.4717e-06	-1.56763	-0.883027
70423546	chr18:70423546:C:T	1.28048e-05	-1.29956e-10	-0.805741
70423699	chr18:70423699:C:T	1.30226e-05	-1.29956e-10	-0.788872
70423730	chr18:70423730:T:C	1.28222e-05	-1.29956e-10	-0.804384
70423861	chr18:70423861:T:C	7.27507e-06	-1.29956e-10	-1.37111
70424173	chr18:70424173:G:A	7.31859e-06	-1.29956e-10	-1.36514
70424178	chr18:70424178:C:T	8.10922e-06	-1.29956e-10	-1.26256
70424260	chr18:70424260:A:G	2.60156e-06	-1.34806	-1.05139
70424487	chr18:70424487:G:A	7.7389e-06	-1.29956e-10	-1.3093
70424993	chr18:70424993:T:A	7.52685e-06	-1.29956e-10	-1.33709
70425025	chr18:70425025:G:A	5.04655e-05	-1.29956e-10	0.565728
70425251	chr18:70425251:C:G	1.66006e-06	-1.57558	-1.27313
70425302	chr18:70425302:C:T	3.19053e-05	-1.29956e-10	0.10721
70425474	chr18:70425474:A:T	8.00467e-06	-1.29956e-10	-1.27554
70425635	chr18:70425635:T:A	1.78532e-06	-1.5052	-1.27076
70425833	chr18:70425833:C:T	8.00195e-06	-1.27588	-3.67523e-10
70425839	chr18:70425839:G:A	5.20847e-06	-0.417723	-1.28755
70426078	chr18:70426078:C:T	6.23229e-06	-1.52582	-3.67523e-10
70426207	chr18:70426207:G:A	1.84142e-06	-1.48169	-1.26334
70426213	chr18:70426213:T:C	1.60013e-06	-1.63768	-1.2478
70426215	chr18:70426215:C:T	1.0899e-05	-1.29956e-10	-0.966888
70426273	chr18:70426273:A:G	2.55144e-06	-1.51898	-0.899925
70426356	chr18:70426356:C:T	1.65989e-06	-1.62122	-1.22759
70426540	chr18:70426540:G:A	8.82185e-06	-1.29956e-10	-1.17833
70426798	chr18:70426798:C:G	7.31816e-06	-1.29956e-10	-1.3652
70426937	chr18:70426937:G:C	5.56429e-06	-1.63919	-3.67523e-10
70427108	chr18:70427108:A:G	2.09922e-06	-1.5549	-1.05909
70428296	chr18:70428296:ACT:A	5.7224e-06	-1.61117	-3.67523e-10
70428327	chr18:70428327:G:T	3.04572e-06	-1.54598	-0.695845
70428545	chr18:70428545:G:A	3.48307e-06	-1.23772	-0.869929
70428886	chr18:70428886:C:T	2.41648e-05	-1.29956e-10	-0.170664
70428902	chr18:70428902:C:A	8.38629e-06	-1.29956e-10	-1.22896
70428924	chr18:70428924:C:T	6.21624e-06	-1.5284	-3.67523e-10
70428940	chr18:70428940:G:A	1.09585e-05	-1.416	0.454557
70429041	chr18:70429041:C:T	7.2779e-06	-1.29956e-10	-1.37072
70429337	chr18:70429337:T:C	7.24552e-06	-1.29956e-10	-1.37518
70429512	chr18:70429512:A:G	3.13198e-06	-1.6331	-0.580792
70429532	chr18:70429532:C:T	2.05631e-06	-1.53928	-1.09536
70429759	chr18:70429759:C:T	2.59205e-06	-1.62842	-0.774688
70429935	chr18:70429935:C:T	4.16869e-06	-1.56746	-0.360502
70430422	chr18:70430422:A:G	3.40894e-06	-1.63699	-0.492168
70430433	chr18:70430433:A:G	2.30042e-05	-1.29956e-10	-0.219886
70430481	chr18:70430481:C:T	9.23178e-06	-1.29956e-10	-1.13291
70430697	chr18:70430697:G:A	5.57121e-06	-1.63795	-3.67523e-10
70430747	chr18:70430747:T:C	5.55272e-06	-1.64127	-3.67523e-10
70431332	chr18:70431332:A:G	4.13914e-06	-1.13586	-0.799209
70431344	chr18:70431344:G:C	8.41954e-06	-1.29956e-10	-1.22501
70431390	chr18:70431390:C:T	3.06494e-06	-1.60897	-0.62656
70431783	chr18:70431783:T:C	4.16207e-06	-1.46647	-0.463077
70431853	chr18:70431853:A:G	8.4158e-06	-1.29956e-10	-1.22545
70432734	chr18:70432734:CTAAT:C	2.12875e-05	-0.297441	-3.67523e-10
70432739	chr18:70432739:T:C	2.13338e-05	-0.295271	-3.67523e-10
70432896	chr18:70432896:G:C	1.5026e-06	-1.64035	-1.30802
70433011	chr18:70433011:G:A	7.24034e-06	-1.29956e-10	-1.37589
70433493	chr18:70433493:A:G	7.41647e-06	-1.29956e-10	-1.35186
70433596	chr18:70433596:A:G	7.2442e-06	-1.29956e-10	-1.37536
70433625	chr18:70433625:C:T	1.82086e-05	-1.29956e-10	-0.453665
70433633	chr18:70433633:T:C	7.25355e-06	-1.29956e-10	-1.37407
70433657	chr18:70433657:A:G	7.25503e-06	-1.29956e-10	-1.37387
70433800	chr18:70433800:C:T	8.64967e-06	-1.29956e-10	-1.19804
70433932	chr18:70433932:C:G	8.90459e-06	-1.29956e-10	-1.16899
70434008	chr18:70434008:G:A	7.62657e-06	-1.29956e-10	-1.32392
70434463	chr18:70434463:T:A	2.66695e-05	-1.29956e-10	-0.0720414
70434528	chr18:70434528:T:C	7.25203e-06	-1.29956e-10	-1.37428
70434582	chr18:70434582:T:C	7.28731e-06	-1.29956e-10	-1.36943
70434885	chr18:70434885:G:A	7.78137e-06	-1.29956e-10	-1.30383
70434942	chr18:70434942:A:G	7.37293e-06	-1.29956e-10	-1.35775
70435003	chr18:70435003:A:G	7.26304e-06	-1.29956e-10	-1.37276
70435006	chr18:70435006:A:G	7.26137e-06	-1.29956e-10	-1.37299
70435455	chr18:70435455:C:T	7.26544e-06	-1.29956e-10	-1.37243
70435478	chr18:70435478:G:A	1.65527e-06	-1.58969	-1.26191
70435764	chr18:70435764:C:A	7.26011e-06	-1.29956e-10	-1.37317
70435807	chr18:70435807:G:A	7.76863e-06	-1.29956e-10	-1.30547
70435888	chr18:70435888:CAGTGAACCG:C	2.11566e-06	-1.46636	-1.13984
70435996	chr18:70435996:A:G	7.82733e-06	-1.29956e-10	-1.29794
70436159	chr18:70436159:T:C	7.3845e-06	-1.29956e-10	-1.35618
70436174	chr18:70436174:A:G	7.70934e-06	-1.29956e-10	-1.31313
70436215	chr18:70436215:A:T	7.72426e-06	-1.29956e-10	-1.31119
70436284	chr18:70436284:T:G	7.81699e-06	-1.29956e-10	-1.29926
70436377	chr18:70436377:T:A	5.63903e-05	0.676735	-3.67523e-10
70436477	chr18:70436477:G:A	2.27584e-06	-1.43396	-1.09925
70436614	chr18:70436614:A:G	7.30813e-06	-1.29956e-10	-1.36657
70437082	chr18:70437082:T:C	2.64645e-05	-1.29956e-10	-0.079758
70437127	chr18:70437127:C:T	2.77223e-05	-1.29956e-10	-0.0333231
70437136	chr18:70437136:T:G	1.83643e-06	-1.43567	-1.31207
70437169	chr18:70437169:G:A	1.9166e-06	-1.41254	-1.29247
70437257	chr18:70437257:G:A	7.28735e-06	-1.29956e-10	-1.36942
70437463	chr18:70437463:A:G	3.43439e-06	-1.44432	-0.677406
70437623	chr18:70437623:C:T	7.30651e-06	-1.29956e-10	-1.3668
70437653	chr18:70437653:T:C	1.86122e-06	-1.44865	-1.28568
70438302	chr18:70438302:AT:A	8.95638e-06	-1.29956e-10	-1.1632
70438344	chr18:70438344:T:A	1.85711e-06	-1.43269	-1.30385
70438483	chr18:70438483:T:C	2.58583e-05	-1.29956e-10	-0.10293
70438722	chr18:70438722:C:T	1.90421e-06	-1.44827	-1.26322
70438803	chr18:70438803:T:G	1.88926e-06	-1.46241	-1.25697
70439319	chr18:70439319:G:A	1.76883e-06	-1.49578	-1.28946
70439326	chr18:70439326:C:T	7.24038e-06	-1.29956e-10	-1.37589
70439522	chr18:70439522:A:G	1.85173e-06	-1.45813	-1.28131
70439626	chr18:70439626:C:T	9.74255e-06	-1.39221	0.313151
70439658	chr18:70439658:A:G	1.84691e-06	-1.45806	-1.28399
70439781	chr18:70439781:G:A	1.84812e-06	-1.45501	-1.28639
70440027	chr18:70440027:G:A	3.17734e-06	-1.49579	-0.703727
70440144	chr18:70440144:T:C	8.67694e-06	-1.29956e-10	-1.19489
70440247	chr18:70440247:A:G	8.06962e-06	-1.29956e-10	-1.26746
70440257	chr18:70440257:C:G	1.03609e-05	-1.29956e-10	-1.01752
70440379	chr18:70440379:C:T	2.33485e-06	-1.14764	-1.35998
70440416	chr18:70440416:C:T	7.30596e-06	-1.29956e-10	-1.36687
70440483	chr18:70440483:C:T	2.27043e-06	-1.18042	-1.35517
70440972	chr18:70440972:G:A	2.29535e-06	-1.57172	-0.952958
70440992	chr18:70440992:C:T	3.35316e-06	-0.845327	-1.30033
70441013	chr18:70441013:T:G	1.1329e-05	-1.29956e-10	-0.928195
70441029	chr18:70441029:C:G	1.72907e-05	-0.932612	0.427221
70441154	chr18:70441154:C:T	1.13407e-05	-1.29956e-10	-0.927166
70441801	chr18:70441801:T:C	1.78237e-06	-1.53252	-1.2451
70441857	chr18:70441857:G:A	3.3568e-06	-0.769094	-1.37548
70441994	chr18:70441994:A:T	4.62804e-06	-1.08089	-0.742534
70442147	chr18:70442147:G:A	2.57136e-05	-1.29956e-10	-0.108542
70442177	chr18:70442177:T:G	1.7389e-06	-1.5537	-1.24861
70442237	chr18:70442237:C:T	3.11291e-06	-1.04939	-1.17061
70442275	chr18:70442275:T:C	7.69091e-06	-1.29956e-10	-1.31552
70442281	chr18:70442281:G:A	9.67724e-06	-1.29956e-10	-1.08579
70442289	chr18:70442289:G:A	3.06625e-06	-0.87703	-1.35808
70442494	chr18:70442494:T:C	9.02002e-06	-1.29956e-10	-1.15611
70442565	chr18:70442565:A:G	7.42427e-06	-1.35081	-3.67523e-10
70442813	chr18:70442813:T:C	2.76299e-06	-0.971422	-1.36782
70442816	chr18:70442816:C:T	7.08964e-06	-1.39693	-3.67523e-10
70443277	chr18:70443277:C:T	1.95694e-06	-1.48678	-1.1974
70443444	chr18:70443444:C:T	1.02287e-05	-1.29956e-10	-1.03037
70443475	chr18:70443475:C:T	5.83934e-05	-1.29956e-10	0.711641
70443722	chr18:70443722:A:G	8.299e-06	-1.29956e-10	-1.23943
70444245	chr18:70444245:T:G	3.25388e-05	-1.50428	1.63115
70444534	chr18:70444534:A:T	6.25572e-06	-0.831144	-0.690921
70444677	chr18:70444677:T:C	1.0145e-05	-1.29956e-10	-1.03858
70444714	chr18:70444714:C:T	7.62613e-06	-1.29956e-10	-1.32398
70444801	chr18:70444801:T:C	7.63106e-06	-1.29956e-10	-1.32333
70444836	chr18:70444836:C:G	1.48317e-05	-0.854727	0.195933
70444967	chr18:70444967:T:C	7.25477e-06	-1.29956e-10	-1.3739
70445213	chr18:70445213:C:T	1.71538e-06	-1.59593	-1.22
70445216	chr18:70445216:G:A	6.71964e-06	-0.823759	-0.626768
70445622	chr18:70445622:T:C	2.09816e-05	-1.29956e-10	-0.311916
70445893	chr18:70445893:G:A	1.41606e-05	-1.29956e-10	-0.705097
70445913	chr18:70445913:G:T	8.27904e-06	-1.29956e-10	-1.24184
70446059	chr18:70446059:C:G	6.56334e-06	-1.47406	-3.67523e-10
70446473	chr18:70446473:C:T	1.05085e-05	-1.29956e-10	-1.00338
70446546	chr18:70446546:T:C	7.87371e-06	-1.29956e-10	-1.29203
70446594	chr18:70446594:G:C	2.73322e-06	-1.64066	-0.709422
70446728	chr18:70446728:G:A	1.69994e-06	-1.55691	-1.26806
70447476	chr18:70447476:G:A	1.75217e-06	-1.50836	-1.28634
70447643	chr18:70447643:C:G	8.66391e-06	-1.1964	-3.67523e-10
70448426	chr18:70448426:C:T	7.94805e-06	-1.29956e-10	-1.28264
70448747	chr18:70448747:A:T	2.95426e-06	-0.986415	-1.2859
70449047	chr18:70449047:T:C	1.86032e-06	-1.63809	-1.09672
70449187	chr18:70449187:A:G	1.15776e-05	-1.29956e-10	-0.906488
70449484	chr18:70449484:A:G	8.43956e-06	-1.29956e-10	-1.22263
70449537	chr18:70449537:G:A	2.0754e-05	-0.101378	-0.221444
70449608	chr18:70449608:C:T	1.12853e-05	-0.932058	-3.67523e-10
70449659	chr18:70449659:A:G	8.26096e-06	-1.29956e-10	-1.24402
70450203	chr18:70450203:C:T	3.77467e-05	-1.29956e-10	0.275338
70450267	chr18:70450267:T:C	5.58282e-06	-1.63587	-3.67523e-10
70450394	chr18:70450394:A:G	2.16979e-06	-1.57715	-1.00378
70450924	chr18:70450924:G:A	1.26033e-05	-1.29956e-10	-0.821602
70451073	chr18:70451073:G:A	6.06122e-06	-1.62942	0.0757731
70451146	chr18:70451146:T:C	6.73149e-06	-0.799976	-0.648789
70451354	chr18:70451354:A:G	6.75553e-06	-1.4452	-3.67523e-10
70451414	chr18:70451414:T:C	1.13674e-05	-1.29956e-10	-0.924815
70451681	chr18:70451681:T:C	1.6862e-06	-1.63112	-1.20196
70451932	chr18:70451932:C:T	3.0277e-06	-1.60248	-0.645279
70452104	chr18:70452104:G:A	1.24004e-05	-1.29956e-10	-0.837834
70452167	chr18:70452167:A:C	8.77547e-06	-1.29956e-10	-1.1836
70452290	chr18:70452290:T:A	1.0301e-05	-1.29956e-10	-1.02332
70452378	chr18:70452378:T:A	7.76413e-06	-1.29956e-10	-1.30605
70452470	chr18:70452470:T:G	4.01571e-06	-1.19685	-0.768502
70452792	chr18:70452792:G:A	2.25637e-05	0.0129904	-0.252207
70453122	chr18:70453122:G:GTC	7.42008e-06	-1.29956e-10	-1.35137
70453236	chr18:70453236:C:G	7.92019e-06	-1.29956e-10	-1.28615
70453526	chr18:70453526:T:C	4.25153e-06	-1.64132	-0.266962
70453619	chr18:70453619:AT:A	2.66853e-06	-1.60068	-0.773359
70453655	chr18:70453655:A:G	8.08567e-06	-1.29956e-10	-1.26547
70454382	chr18:70454382:T:C	1.11757e-05	-1.29956e-10	-0.941817
70454891	chr18:70454891:T:C	3.9566e-06	-0.757891	-1.22228
70455107	chr18:70455107:A:G	5.26667e-06	-0.657927	-1.03624
70455311	chr18:70455311:C:T	7.83525e-06	-1.29956e-10	-1.29693
70455637	chr18:70455637:A:T	7.47477e-06	-1.29956e-10	-1.34403
70456137	chr18:70456137:T:G	1.8717e-06	-1.35281	-1.37591
70456387	chr18:70456387:T:C	7.98812e-06	-1.29956e-10	-1.27761
70456954	chr18:70456954:A:G	9.37735e-06	-1.29956e-10	-1.11726
70457182	chr18:70457182:G:A	6.13609e-06	-1.54137	-3.67523e-10
70457224	chr18:70457224:C:T	1.25657e-05	-1.29956e-10	-0.82459
70457618	chr18:70457618:C:T	3.10629e-06	-0.938589	-1.28354
70457946	chr18:70457946:G:A	3.0477e-06	-1.22049	-1.02069
70458346	chr18:70458346:T:G	9.33016e-06	-1.29956e-10	-1.12231
70458452	chr18:70458452:CAG:C	9.70288e-06	-1.29956e-10	-1.08314
70458855	chr18:70458855:G:T	3.01023e-06	-1.21002	-1.04353
70459042	chr18:70459042:T:A	7.39624e-06	-1.29956e-10	-1.35459
70459156	chr18:70459156:A:G	3.00971e-06	-0.9997	-1.25402
70459466	chr18:70459466:G:C	7.87173e-06	-1.29956e-10	-1.29228
70459622	chr18:70459622:A:G	1.18189e-05	-0.885862	-3.67523e-10
70459854	chr18:70459854:A:G	1.55347e-05	0.711602	-1.32409
70459984	chr18:70459984:G:A	1.42265e-06	-1.63626	-1.36678
70459999	chr18:70459999:A:G	9.03678e-06	-1.29956e-10	-1.15426
70460027	chr18:70460027:A:C	2.1138e-06	-1.27685	-1.33022
70460081	chr18:70460081:C:T	1.83548e-06	-1.40167	-1.34659
70460591	chr18:70460591:T:C	7.4325e-06	-1.29956e-10	-1.3497
70461483	chr18:70461483:C:T	7.37103e-06	-1.29956e-10	-1.358
70462440	chr18:70462440:G:C	7.59377e-06	-1.29956e-10	-1.32823
70462475	chr18:70462475:G:A	1.72822e-06	-1.48651	-1.32196
70462574	chr18:70462574:C:T	8.20581e-06	-1.29956e-10	-1.25072
70462952	chr18:70462952:T:A	9.46846e-06	0.215231	-1.32283
70463015	chr18:70463015:G:A	9.53498e-06	0.221978	-1.32257
70463062	chr18:70463062:A:T	9.75452e-06	0.245106	-1.32294
70463314	chr18:70463314:G:C	9.42778e-06	0.217063	-1.32896
70463331	chr18:70463331:C:T	1.8809e-05	0.939314	-1.36054
70463456	chr18:70463456:TAAG:T	7.24093e-06	-1.29956e-10	-1.37581
70463546	chr18:70463546:T:C	2.35811e-06	-1.16725	-1.33045
70464002	chr18:70464002:G:A	7.34724e-06	-1.29956e-10	-1.36124
70464302	chr18:70464302:G:A	8.90012e-06	0.163323	-1.33282
70464646	chr18:70464646:A:G	1.58623e-05	0.770778	-1.36239
70464933	chr18:70464933:C:G	1.21864e-05	-1.29956e-10	-0.855243
70465394	chr18:70465394:C:T	6.50233e-06	-0.174466	-1.30893
70465436	chr18:70465436:C:T	8.67237e-06	0.10274	-1.29816
70465574	chr18:70465574:G:A	3.24868e-06	-1.61736	-0.559955
70465644	chr18:70465644:A:G	6.96652e-06	-0.0578042	-1.35664
70465762	chr18:70465762:C:T	8.3553e-06	0.0192971	-1.25196
70465764	chr18:70465764:A:G	5.67585e-06	-1.61934	-3.67523e-10
70465921	chr18:70465921:A:G	7.25657e-06	-1.29956e-10	-1.37365
70465977	chr18:70465977:G:A	1.15941e-05	-1.29956e-10	-0.905068
70466108	chr18:70466108:A:C	7.36041e-06	-1.29956e-10	-1.35945
70466382	chr18:70466382:G:C	1.74649e-05	-1.29956e-10	-0.495369
70466403	chr18:70466403:T:C	3.3031e-06	-0.877196	-1.28351
70466656	chr18:70466656:TG:T	7.48652e-06	-1.29956e-10	-1.34246
70466677	chr18:70466677:C:G	5.53732e-06	-1.60932	-0.0347305
70466701	chr18:70466701:G:A	1.20536e-05	-1.29956e-10	-0.866196
70466740	chr18:70466740:A:G	2.54181e-06	-1.6354	-0.787289
70466836	chr18:70466836:G:A	2.36884e-06	-1.61339	-0.879771
70466927	chr18:70466927:C:G	2.05813e-06	-1.62044	-1.01332
70467156	chr18:70467156:A:G	3.43363e-06	-0.877992	-1.24395
70467207	chr18:70467207:C:A	3.46493e-06	-0.905087	-1.20778
70467352	chr18:70467352:G:T	2.96791e-05	0.0348801	-3.67523e-10
70467539	chr18:70467539:G:A	8.7387e-06	-1.29956e-10	-1.1878
70467766	chr18:70467766:A:AC	1.28402e-05	-1.29956e-10	-0.802981
70467900	chr18:70467900:G:A	1.26017e-05	-1.29956e-10	-0.821734
70468007	chr18:70468007:C:G	2.95349e-05	0.0300119	-3.67523e-10
70468040	chr18:70468040:T:C	1.17001e-05	0.389704	-1.28566
70468211	chr18:70468211:A:G	1.02353e-05	-1.02972	-3.67523e-10
70468373	chr18:70468373:C:A	2.48241e-06	-1.53226	-0.914069
70468454	chr18:70468454:T:A	2.90773e-05	0.0143949	-3.67523e-10
70468738	chr18:70468738:G:A	1.2688e-05	-0.814904	-3.67523e-10
70468790	chr18:70468790:G:A	7.29408e-06	-1.29956e-10	-1.3685
70468953	chr18:70468953:T:A	2.55378e-06	-1.19204	-1.22595
70468997	chr18:70468997:G:C	7.30433e-06	-1.29956e-10	-1.36709
70469072	chr18:70469072:A:G	3.01032e-06	-0.913354	-1.34016
70469108	chr18:70469108:G:C	7.31699e-06	-1.29956e-10	-1.36536
70469147	chr18:70469147:C:T	1.25779e-05	0.0943077	-0.917925
70469288	chr18:70469288:G:A	2.71137e-05	0.917079	-0.972602
70469316	chr18:70469316:G:A	2.68404e-05	-0.0656542	-3.67523e-10
70469348	chr18:70469348:G:A	5.59095e-06	-1.63441	-3.67523e-10
70470013	chr18:70470013:A:G	2.53238e-05	0.765792	-0.88961
70470101	chr18:70470101:A:G	8.99867e-06	-1.29956e-10	-1.15848
70470530	chr18:70470530:A:T	1.94815e-06	-1.31334	-1.37534
70470951	chr18:70470951:C:T	7.25028e-06	-1.29956e-10	-1.37452
70471165	chr18:70471165:T:C	2.81597e-05	0.817284	-0.834954
70471244	chr18:70471244:A:T	7.30291e-06	-1.29956e-10	-1.36729
70471342	chr18:70471342:G:C	7.59183e-06	-1.29956e-10	-1.32849
70471721	chr18:70471721:T:C	2.65835e-05	0.749172	-0.824443
70471844	chr18:70471844:G:A	2.67331e-05	0.792343	-0.862003
70471965	chr18:70471965:T:G	5.85202e-06	-1.58877	-3.67523e-10
70471997	chr18:70471997:C:T	2.37398e-05	0.670428	-0.858837
70472040	chr18:70472040:A:T	6.19254e-06	-1.53222	-3.67523e-10
70472288	chr18:70472288:C:T	9.94016e-06	-1.05898	-3.67523e-10
70472757	chr18:70472757:G:A	2.32464e-05	0.630017	-0.839428
70472869	chr18:70472869:G:A	2.80031e-06	-1.62662	-0.699206
70472999	chr18:70472999:A:T	7.30182e-06	-1.29956e-10	-1.36744
70473286	chr18:70473286:T:C	8.26734e-06	-1.29956e-10	-1.24325
70473290	chr18:70473290:A:T	2.44098e-05	0.67427	-0.834846
70473331	chr18:70473331:A:C	6.26916e-06	-1.51992	-3.67523e-10
70473428	chr18:70473428:T:G	2.71009e-05	0.702756	-0.758752
70473489	chr18:70473489:A:C	7.30763e-06	-1.29956e-10	-1.36664
70473593	chr18:70473593:A:G	1.31138e-05	-0.342911	-0.438987
70474286	chr18:70474286:G:A	4.83641e-05	-1.29956e-10	0.523196
70474314	chr18:70474314:A:G	1.23874e-05	0.302977	-1.14185
70474371	chr18:70474371:G:A	7.24428e-06	-1.29956e-10	-1.37535
70474676	chr18:70474676:C:T	6.37871e-06	-1.50259	-3.67523e-10
70475178	chr18:70475178:G:A	1.14555e-05	-0.420479	-0.49661
70475211	chr18:70475211:G:A	2.45702e-05	0.541365	-0.69539
70475478	chr18:70475478:T:C	2.49766e-05	0.565512	-0.703134
70475486	chr18:70475486:G:A	1.85587e-06	-1.3613	-1.37591
70475787	chr18:70475787:T:A	2.6654e-06	-1.59747	-0.77774
70476033	chr18:70476033:T:C	1.35794e-05	0.335702	-1.08271
70476221	chr18:70476221:G:A	1.21463e-05	0.275807	-1.13434
70476427	chr18:70476427:G:A	7.96405e-06	-1.29956e-10	-1.28062
70476552	chr18:70476552:G:A	2.84728e-05	0.683914	-0.690528
70476930	chr18:70476930:C:T	2.51209e-05	0.533357	-0.665218
70477175	chr18:70477175:A:T	2.20217e-05	0.278945	-0.542478
70477189	chr18:70477189:C:T	7.25318e-06	-1.29956e-10	-1.37412
70477246	chr18:70477246:T:C	1.90606e-06	-1.3347	-1.37582
70477271	chr18:70477271:T:C	1.24575e-05	-0.452549	-0.380692
70477392	chr18:70477392:T:C	1.26544e-05	-0.41716	-0.400399
70477730	chr18:70477730:T:G	4.72904e-05	-1.29956e-10	0.500746
70477745	chr18:70477745:T:C	2.47628e-05	0.583668	-0.729887
70477763	chr18:70477763:C:T	1.47163e-06	-1.60485	-1.36434
70478253	chr18:70478253:C:T	7.24887e-06	-1.29956e-10	-1.37472
70478459	chr18:70478459:G:A	2.45374e-05	0.557976	-0.713339
70478684	chr18:70478684:G:A	1.93291e-06	-1.32067	-1.37587
70479354	chr18:70479354:G:A	9.83805e-06	-1.0693	-3.67523e-10
70479637	chr18:70479637:C:T	7.48156e-06	-1.29956e-10	-1.34312
70479803	chr18:70479803:G:C	2.56689e-05	0.600956	-0.711239
70479833	chr18:70479833:C:T	7.36145e-06	-1.29956e-10	-1.3593
70480128	chr18:70480128:T:A	1.9827e-05	0.944403	-1.31292
70480663	chr18:70480663:G:C	8.45255e-06	-1.29956e-10	-1.22109
70480746	chr18:70480746:T:G	9.312e-06	0.18107	-1.30533
70481145	chr18:70481145:G:A	2.36223e-05	0.375904	-0.569274
70481466	chr18:70481466:G:T	2.54594e-06	-1.05461	-1.36645
70481470	chr18:70481470:C:T	1.32657e-05	-1.29956e-10	-0.770382
70481612	chr18:70481612:C:T	1.00278e-05	0.325199	-1.3754
70481613	chr18:70481613:G:T	8.6989e-06	0.12368	-1.31605
70481689	chr18:70481689:A:G	7.43246e-06	-0.1694	-1.1803
70482083	chr18:70482083:A:G	5.68878e-06	-1.61707	-3.67523e-10
70482325	chr18:70482325:G:A	9.20324e-06	-1.29956e-10	-1.13601
70482625	chr18:70482625:T:A	8.36332e-06	-1.29956e-10	-1.23171
70482728	chr18:70482728:C:T	1.87015e-06	-1.35872	-1.37083
70482729	chr18:70482729:G:A	1.09548e-05	-0.961785	-3.67523e-10
70483061	chr18:70483061:G:A	2.06904e-06	-1.64068	-0.987799
70483317	chr18:70483317:G:C	1.7958e-06	-1.39784	-1.37228
70483639	chr18:70483639:G:A	1.2424e-05	-1.29956e-10	-0.835931
70483678	chr18:70483678:G:A	6.17529e-06	-1.53501	-3.67523e-10
70483775	chr18:70483775:T:C	8.32849e-06	0.0663198	-1.3022
70483804	chr18:70483804:G:T	2.56225e-06	-1.08077	-1.33391
70483865	chr18:70483865:C:A	7.3673e-06	-0.18087	-1.17764
70483876	chr18:70483876:G:C	3.14365e-06	-1.49918	-0.710997
70483926	chr18:70483926:T:C	3.17904e-05	0.368264	-0.264662
70484086	chr18:70484086:G:A	1.54172e-05	-1.29956e-10	-0.620078
70484190	chr18:70484190:C:G	9.13919e-06	-1.29956e-10	-1.14299
70484545	chr18:70484545:A:G	9.13039e-06	0.167976	-1.31193
70484801	chr18:70484801:A:G	9.1955e-06	-1.29956e-10	-1.13685
70484830	chr18:70484830:C:T	6.02457e-06	-1.55971	-3.67523e-10
70484942	chr18:70484942:G:A	5.79755e-06	-1.59813	-3.67523e-10
70485064	chr18:70485064:C:T	6.55871e-06	-0.229341	-1.24543
70485581	chr18:70485581:C:T	8.42329e-06	-1.29956e-10	-1.22456
70485727	chr18:70485727:G:T	8.82816e-06	0.134272	-1.31189
70486326	chr18:70486326:CA:C	2.94865e-06	-1.51879	-0.755425
70486384	chr18:70486384:T:C	6.64598e-06	-0.287835	-1.17371
70486462	chr18:70486462:A:T	8.07445e-06	0.0546924	-1.32155
70486587	chr18:70486587:C:G	3.72437e-06	-1.48327	-0.55739
70487286	chr18:70487286:A:G	1.6046e-05	0.353488	-0.933591
70487504	chr18:70487504:G:A	6.16884e-06	-1.53605	-3.67523e-10
70487706	chr18:70487706:T:C	8.1565e-06	0.0659613	-1.32271
70487988	chr18:70487988:T:C	7.95398e-06	0.0658237	-1.34771
70488134	chr18:70488134:T:A	7.41324e-06	-1.29956e-10	-1.35229
70488231	chr18:70488231:A:G	0.000103143	-1.29956e-10	1.28055
70488244	chr18:70488244:G:A	6.21294e-06	-1.52893	-3.67523e-10
70488808	chr18:70488808:T:C	7.65726e-06	-1.29956e-10	-1.31991
70488859	chr18:70488859:G:T	1.37101e-05	-1.29956e-10	-0.737432
70488916	chr18:70488916:T:A	7.80899e-06	-1.29956e-10	-1.30029
70489300	chr18:70489300:C:A	3.44765e-06	-0.776205	-1.34167
70489850	chr18:70489850:C:G	5.56797e-06	-1.63853	-3.67523e-10
70490122	chr18:70490122:A:G	1.26929e-05	-1.29956e-10	-0.814516
70490558	chr18:70490558:G:A	2.12627e-06	-1.29565	-1.30554
70490826	chr18:70490826:C:T	5.58116e-06	-1.63616	-3.67523e-10
70490916	chr18:70490916:A:G	8.32819e-06	-0.0790566	-1.15686
70491518	chr18:70491518:T:C	8.61111e-06	-0.0427664	-1.15974
70491547	chr18:70491547:C:T	1.05167e-05	0.116008	-1.11861
70492593	chr18:70492593:T:A	8.75752e-06	-0.0564183	-1.12923
70492644	chr18:70492644:A:G	1.17004e-05	-1.29956e-10	-0.895937
70492720	chr18:70492720:T:C	9.05672e-06	-0.0235352	-1.12852
70492959	chr18:70492959:T:C	8.73251e-06	-0.0582057	-1.1303
70492986	chr18:70492986:GTAATATTA:G	8.70727e-06	-0.0737041	-1.1177
70493063	chr18:70493063:C:T	7.97004e-06	-1.29956e-10	-1.27987
70493077	chr18:70493077:A:G	8.95582e-06	-0.0311334	-1.13212
70493111	chr18:70493111:C:T	9.08644e-06	-0.0166437	-1.13213
70493322	chr18:70493322:GC:G	8.77315e-06	-0.0502329	-1.13363
70493338	chr18:70493338:G:A	1.08814e-05	0.028588	-0.99709
70493434	chr18:70493434:T:C	1.03234e-05	0.00351093	-1.02466
70493549	chr18:70493549:A:G	7.26329e-06	-1.29956e-10	-1.37273
70493562	chr18:70493562:C:T	1.17687e-05	0.126172	-1.01629
70493744	chr18:70493744:C:G	3.75506e-06	-0.661321	-1.37114
70493801	chr18:70493801:G:C	7.76178e-06	0.0426942	-1.34904
70493811	chr18:70493811:G:C	8.29328e-06	-1.29956e-10	-1.24012
70493937	chr18:70493937:G:C	1.43603e-05	0.432803	-1.1239
70494268	chr18:70494268:G:A	1.81832e-05	0.58426	-1.03932
70494429	chr18:70494429:C:G	1.8895e-05	0.606034	-1.0227
70494945	chr18:70494945:A:G	1.43412e-05	0.287576	-0.980001
70495197	chr18:70495197:C:T	7.26975e-06	-1.29956e-10	-1.37184
70495204	chr18:70495204:GGAGGCC:G	8.92496e-06	-1.29956e-10	-1.16671
70495212	chr18:70495212:A:T	8.91151e-06	-1.29956e-10	-1.16822
70495261	chr18:70495261:A:G	1.44387e-05	0.300411	-0.986059
70496169	chr18:70496169:A:C	7.90883e-06	-1.29956e-10	-1.28758
70496801	chr18:70496801:G:C	7.70343e-06	-1.29956e-10	-1.3139
70496848	chr18:70496848:T:G	5.85583e-06	-1.58812	-3.67523e-10
70497538	chr18:70497538:A:G	1.75665e-06	-1.64032	-1.15183
70497631	chr18:70497631:C:A	8.90378e-06	-1.29956e-10	-1.16909
70497817	chr18:70497817:G:T	1.54618e-06	-1.57202	-1.34775
70498555	chr18:70498555:T:A	2.96805e-06	-0.914209	-1.35345
70499086	chr18:70499086:C:T	3.40007e-06	-0.756735	-1.37503
70499129	chr18:70499129:TG:T	7.31811e-06	-1.29956e-10	-1.36521
70499331	chr18:70499331:C:A	6.02e-06	-0.400581	-1.15989
70499417	chr18:70499417:C:T	8.98e-06	-1.29956e-10	-1.16056
70499517	chr18:70499517:GGGGCACCATGGAAGGCATTTCCGCCCC:G	8.38381e-06	-1.22926	-3.67523e-10
70499885	chr18:70499885:G:A	3.51068e-06	-0.723994	-1.37576
70499995	chr18:70499995:T:C	1.71526e-06	-1.44633	-1.36966
70500028	chr18:70500028:TC:T	7.34291e-06	-1.29956e-10	-1.36183
70500037	chr18:70500037:C:T	7.18457e-06	-0.493751	-0.889876
70501363	chr18:70501363:C:G	7.25254e-06	-1.29956e-10	-1.37421
70501404	chr18:70501404:G:A	3.73275e-06	-0.684323	-1.35409
70501409	chr18:70501409:G:A	1.1719e-05	-1.29956e-10	-0.894351
70501754	chr18:70501754:G:T	1.7616e-06	-1.42021	-1.36913
70501931	chr18:70501931:T:C	8.24808e-06	-1.24558	-3.67523e-10
70502019	chr18:70502019:G:C	3.55393e-06	-0.732841	-1.35467
70502103	chr18:70502103:T:C	5.57871e-06	-1.6366	-3.67523e-10
70502456	chr18:70502456:C:T	7.331e-06	-1.29956e-10	-1.36345
70502857	chr18:70502857:A:G	2.54573e-05	-0.11856	-3.67523e-10
70503066	chr18:70503066:T:A	2.02088e-06	-1.29304	-1.35899
70503603	chr18:70503603:T:C	3.59524e-06	-0.716473	-1.35948
70503656	chr18:70503656:C:T	1.77052e-06	-1.43634	-1.34794
70504057	chr18:70504057:A:C	7.40477e-06	-1.29956e-10	-1.35344
70504370	chr18:70504370:G:A	4.12768e-06	-0.564184	-1.37366
70504582	chr18:70504582:TGGGATTACA:T	1.15146e-05	-1.29956e-10	-0.911947
70504788	chr18:70504788:C:A	1.37146e-05	0.267597	-1.0047
70505195	chr18:70505195:A:G	7.25551e-06	-1.29956e-10	-1.3738
70505264	chr18:70505264:T:C	1.84768e-05	-1.29956e-10	-0.439045
70505537	chr18:70505537:G:T	3.99267e-06	-0.606178	-1.36492
70505559	chr18:70505559:A:T	1.10466e-05	-1.29956e-10	-0.953437
70505818	chr18:70505818:T:C	4.12761e-06	-0.812567	-1.1253
70506308	chr18:70506308:A:T	9.51956e-06	0.000416375	-1.10263
70506551	chr18:70506551:A:G	2.19427e-06	-1.47143	-1.09829
70507287	chr18:70507287:T:C	1.17151e-05	-1.29956e-10	-0.894683
70507458	chr18:70507458:G:C	1.20297e-05	-1.29956e-10	-0.868181
70507544	chr18:70507544:G:A	3.04368e-06	-1.62528	-0.617214
70507684	chr18:70507684:A:G	7.5566e-06	-1.29956e-10	-1.33314
70508196	chr18:70508196:T:G	4.18646e-06	-0.5616	-1.36211
70508669	chr18:70508669:T:C	9.22919e-06	-1.29956e-10	-1.13319
70509272	chr18:70509272:G:A	4.29649e-06	-0.532356	-1.36541
70509305	chr18:70509305:T:C	4.57899e-05	-1.29956e-10	0.468503
70509358	chr18:70509358:G:T	1.29011e-05	-1.29956e-10	-0.798248
70509399	chr18:70509399:G:A	4.56186e-05	-1.29956e-10	0.464754
70510061	chr18:70510061:C:T	7.40619e-06	-1.29956e-10	-1.35325
70510145	chr18:70510145:A:C	7.33769e-06	-1.29956e-10	-1.36254
70510392	chr18:70510392:G:A	1.21174e-05	-1.29956e-10	-0.860917
70511095	chr18:70511095:G:A	7.12116e-06	-1.39249	-3.67523e-10
70511138	chr18:70511138:C:T	1.22536e-05	-1.29956e-10	-0.849745
70511185	chr18:70511185:C:G	1.29404e-05	-1.29956e-10	-0.795211
70511641	chr18:70511641:C:T	3.89374e-06	-0.631491	-1.3647
70511682	chr18:70511682:T:C	2.50003e-06	-1.08658	-1.35268
70511721	chr18:70511721:G:C	3.90063e-06	-0.629619	-1.36481
70512686	chr18:70512686:C:T	3.76062e-06	-0.667008	-1.36397
70512818	chr18:70512818:C:T	8.47556e-06	-1.29956e-10	-1.21837
70512846	chr18:70512846:G:A	4.41205e-06	-0.849593	-1.02163
70513217	chr18:70513217:G:A	4.31389e-06	-0.592432	-1.30129
70513499	chr18:70513499:A:G	8.25216e-06	-0.254939	-0.990147
70513673	chr18:70513673:C:T	4.5624e-06	-0.848869	-0.988844
70513873	chr18:70513873:A:C	4.21998e-06	-0.574996	-1.34073
70513925	chr18:70513925:A:G	7.41243e-06	-1.29956e-10	-1.3524
70514913	chr18:70514913:C:T	4.62506e-06	-1.00626	-0.817817
70515001	chr18:70515001:A:C	3.43063e-06	-1.63995	-0.482866
70515029	chr18:70515029:C:T	9.00745e-06	-0.485208	-0.672302
70515191	chr18:70515191:A:G	2.45538e-06	-1.12721	-1.33007
70515474	chr18:70515474:A:G	7.75398e-06	-0.798005	-0.509351
70515494	chr18:70515494:C:G	4.2366e-06	-0.579522	-1.33228
70515738	chr18:70515738:T:C	1.66881e-06	-1.59887	-1.24458
70515770	chr18:70515770:AG:A	1.71738e-05	-1.29956e-10	-0.512174
70515884	chr18:70515884:C:G	9.45667e-06	-1.29956e-10	-1.10884
70515945	chr18:70515945:C:T	7.28167e-06	-1.29956e-10	-1.3702
70516193	chr18:70516193:T:G	4.247e-06	-0.578462	-1.33089
70516227	chr18:70516227:A:G	1.04446e-05	-1.29956e-10	-1.00948
70516258	chr18:70516258:T:C	1.87983e-05	-1.29956e-10	-0.421797
70516367	chr18:70516367:T:G	1.07758e-05	-0.502473	-0.47579
70516391	chr18:70516391:C:T	1.04012e-05	-0.538209	-0.475428
70517012	chr18:70517012:T:A	7.57562e-06	-0.519781	-0.810846
70517835	chr18:70517835:A:G	1.83269e-05	-1.29956e-10	-0.447193
70518664	chr18:70518664:TC:T	1.1753e-05	-0.89145	-3.67523e-10
70519165	chr18:70519165:G:T	7.35072e-06	-1.29956e-10	-1.36076
70519366	chr18:70519366:C:T	5.72329e-06	-1.61102	-3.67523e-10
70519694	chr18:70519694:A:G	2.24954e-05	-1.29956e-10	-0.242251
70519760	chr18:70519760:T:G	1.86741e-06	-1.51769	-1.21332
70520398	chr18:70520398:G:A	4.21e-06	-1.5298	-0.388301
70521060	chr18:70521060:G:A	5.32256e-06	-0.368206	-1.3154
70521436	chr18:70521436:T:C	1.21123e-05	-1.29956e-10	-0.861343
70521678	chr18:70521678:T:C	7.54621e-06	-1.29956e-10	-1.33452
70523190	chr18:70523190:T:C	1.20579e-05	-1.48818	0.622333
70523562	chr18:70523562:G:A	5.55819e-06	-1.64029	-3.67523e-10
70523775	chr18:70523775:G:A	7.825e-06	-1.29956e-10	-1.29824
70524684	chr18:70524684:T:C	7.52719e-06	-1.29956e-10	-1.33704
70524996	chr18:70524996:A:C	8.38587e-06	-1.29956e-10	-1.22901
70525289	chr18:70525289:A:G	7.62868e-06	-1.29956e-10	-1.32365
70525300	chr18:70525300:T:C	3.33897e-06	-1.18469	-0.965207
70525460	chr18:70525460:TG:T	9.93501e-06	-1.29956e-10	-1.0595
70525907	chr18:70525907:G:A	4.29629e-06	-0.536762	-1.36105
70526504	chr18:70526504:C:T	1.00261e-05	-1.05037	-3.67523e-10
70527315	chr18:70527315:G:A	3.87794e-06	-1.23948	-0.760778
70527319	chr18:70527319:A:G	7.54744e-06	-1.29956e-10	-1.33435
70527388	chr18:70527388:C:T	7.28279e-06	-1.29956e-10	-1.37005
70527430	chr18:70527430:T:A	9.98966e-06	-1.29956e-10	-1.05401
70527839	chr18:70527839:T:G	5.59382e-06	-1.6339	-3.67523e-10
70527966	chr18:70527966:T:A	8.4763e-06	-1.21829	-3.67523e-10
70528252	chr18:70528252:A:G	6.05397e-06	-1.55485	-3.67523e-10
70528382	chr18:70528382:A:G	2.48629e-06	-1.53632	-0.908451
70528417	chr18:70528417:G:C	3.09158e-05	-1.29956e-10	0.075706
70528931	chr18:70528931:G:A	1.91088e-05	-0.405411	-3.67523e-10
70529441	chr18:70529441:T:C	1.98168e-05	-1.29956e-10	-0.36903
70529874	chr18:70529874:A:G	7.33657e-06	-1.29956e-10	-1.36269
70530002	chr18:70530002:T:C	8.34641e-06	-1.29956e-10	-1.23373
70530142	chr18:70530142:A:G	3.11196e-06	-1.21791	-1.0024
70530931	chr18:70530931:C:T	1.56601e-06	-1.63427	-1.27276
70531342	chr18:70531342:T:A	7.62624e-06	-1.29956e-10	-1.32397
70531343	chr18:70531343:G:T	7.63098e-06	-1.29956e-10	-1.32335
70531635	chr18:70531635:T:C	7.5543e-06	-1.29956e-10	-1.33344
70532203	chr18:70532203:A:AG	8.54983e-06	-1.29956e-10	-1.20965
70532363	chr18:70532363:C:T	1.43473e-05	-1.29956e-10	-0.692001
70532666	chr18:70532666:C:G	3.19255e-06	-1.09772	-1.09702
70532903	chr18:70532903:G:A	3.76972e-06	-1.01765	-1.01091
70533328	chr18:70533328:C:T	3.48283e-06	-1.05849	-1.04922
70533347	chr18:70533347:C:T	7.9571e-06	-1.29956e-10	-1.2815
70534344	chr18:70534344:G:A	5.9884e-06	-1.56574	-3.67523e-10
70534499	chr18:70534499:A:C	6.62497e-06	-1.1261	-0.338619
70534819	chr18:70534819:C:T	7.67282e-06	-1.29956e-10	-1.31788
70535324	chr18:70535324:T:A	5.58962e-06	-1.16118	-0.47347
70535387	chr18:70535387:G:A	1.27961e-05	-0.806423	-3.67523e-10
70536008	chr18:70536008:G:A	7.28986e-06	-1.29956e-10	-1.36908
70536198	chr18:70536198:ATAT:A	7.39807e-06	-1.29956e-10	-1.35434
70536290	chr18:70536290:AATGTAAAAGGAATAGTATG:A	7.37779e-06	-1.05796	-0.299123
70536458	chr18:70536458:A:G	8.80917e-06	-1.29956e-10	-1.17977
70536588	chr18:70536588:G:A	3.66449e-06	-1.06343	-0.993443
70536987	chr18:70536987:T:C	1.75238e-06	-1.51413	-1.28046
70537096	chr18:70537096:A:G	8.40376e-06	-1.29956e-10	-1.22688
70537544	chr18:70537544:AG:A	7.73378e-06	-1.29956e-10	-1.30996
70538376	chr18:70538376:T:A	4.97418e-06	-0.460147	-1.29115
70538595	chr18:70538595:T:C	7.25539e-06	-1.29956e-10	-1.37382
70538677	chr18:70538677:G:A	1.13626e-05	-1.29956e-10	-0.925235
70538687	chr18:70538687:A:C	8.35208e-06	-1.29956e-10	-1.23305
70538886	chr18:70538886:G:T	7.62343e-06	-1.29956e-10	-1.32433
70539136	chr18:70539136:T:G	1.93822e-06	-1.6391	-1.05469
70539425	chr18:70539425:G:A	9.72983e-06	-1.08037	-3.67523e-10
70539818	chr18:70539818:G:T	1.56562e-06	-1.63341	-1.27387
70540005	chr18:70540005:A:G	7.3196e-06	-1.29956e-10	-1.36501
70540182	chr18:70540182:C:G	3.43461e-06	-1.09835	-1.02331
70540252	chr18:70540252:T:C	5.15483e-06	-1.17448	-0.541151
70541313	chr18:70541313:G:C	1.1507e-05	-0.912604	-3.67523e-10
70541770	chr18:70541770:A:G	2.71993e-06	-1.56466	-0.790291
70541863	chr18:70541863:C:T	7.79884e-06	-1.29956e-10	-1.30159
70542537	chr18:70542537:T:C	6.71813e-06	-1.45075	-3.67523e-10
70542690	chr18:70542690:C:A	7.2918e-06	-1.29956e-10	-1.36881
70542730	chr18:70542730:A:G	4.96968e-06	-1.21656	-0.535649
70542806	chr18:70542806:A:G	5.7391e-06	-1.21472	-0.393538
70542811	chr18:70542811:A:G	5.1222e-06	-1.21399	-0.507985
70542960	chr18:70542960:A:G	7.71523e-06	-1.29956e-10	-1.31237
70543201	chr18:70543201:TA:T	7.78441e-06	-1.29956e-10	-1.30344
70543697	chr18:70543697:T:G	1.66265e-06	-1.62369	-1.22346
70543810	chr18:70543810:C:T	1.53734e-06	-1.61625	-1.30926
70543952	chr18:70543952:G:A	8.50614e-06	-1.29956e-10	-1.21477
70544091	chr18:70544091:G:C	5.57155e-06	-1.63789	-3.67523e-10
70544487	chr18:70544487:G:A	9.61494e-06	-1.29956e-10	-1.09224
70544493	chr18:70544493:G:A	3.35626e-06	-1.16332	-0.981417
70545240	chr18:70545240:C:CA	8.64729e-06	-1.29956e-10	-1.19832
70545252	chr18:70545252:G:A	8.34633e-06	-1.29956e-10	-1.23374
70545831	chr18:70545831:G:A	3.2602e-06	-1.09435	-1.07942
70545954	chr18:70545954:C:T	7.60565e-06	-1.29956e-10	-1.32667
70545975	chr18:70545975:C:T	9.04481e-06	-1.29956e-10	-1.15337
70546240	chr18:70546240:G:A	8.12924e-06	-1.29956e-10	-1.26009
70546266	chr18:70546266:T:G	3.44098e-06	-1.06858	-1.05122
70546536	chr18:70546536:C:T	1.05957e-05	-1.29956e-10	-0.995111
70546986	chr18:70546986:T:G	8.69218e-06	-1.29956e-10	-1.19314
70547399	chr18:70547399:G:T	7.64291e-05	-1.29956e-10	0.980802
70547885	chr18:70547885:T:A	1.08359e-05	-0.972701	-3.67523e-10
70548019	chr18:70548019:C:T	9.2132e-06	-1.13492	-3.67523e-10
70548217	chr18:70548217:T:C	3.44255e-06	-1.06021	-1.05914
70549394	chr18:70549394:A:G	9.29038e-06	-0.724622	-0.401961
70549443	chr18:70549443:A:G	1.81415e-06	-1.38898	-1.37097
70549466	chr18:70549466:C:T	1.93253e-06	-1.32114	-1.3756
70549707	chr18:70549707:G:A	7.80078e-06	-1.29956e-10	-1.30134
70549890	chr18:70549890:T:C	1.12722e-05	-1.29956e-10	-0.933225
70549922	chr18:70549922:G:C	1.12501e-05	-1.29956e-10	-0.935185
70549955	chr18:70549955:C:T	8.05762e-06	-1.29956e-10	-1.26894
70550615	chr18:70550615:A:C	1.98569e-06	-1.30616	-1.36344
70550725	chr18:70550725:G:A	9.19722e-06	-1.13666	-3.67523e-10
70550743	chr18:70550743:A:T	1.2454e-05	-0.833517	-3.67523e-10
70550749	chr18:70550749:T:C	8.05857e-06	-1.26882	-3.67523e-10
70550762	chr18:70550762:A:G	6.46498e-06	-1.48916	-3.67523e-10
70551045	chr18:70551045:C:A	7.81901e-06	-1.29956e-10	-1.299
70551344	chr18:70551344:A:G	1.91168e-06	-1.34019	-1.36739
70551389	chr18:70551389:A:G	9.15423e-06	-1.29956e-10	-1.14134
70551864	chr18:70551864:A:G	6.24322e-06	-1.52406	-3.67523e-10
70552284	chr18:70552284:A:T	1.82229e-06	-1.3844	-1.37107
70552406	chr18:70552406:T:C	1.41202e-05	-1.29956e-10	-0.707952
70553129	chr18:70553129:C:T	1.85326e-06	-1.36831	-1.37031
70553194	chr18:70553194:A:G	1.70653e-06	-1.48109	-1.34001
70553997	chr18:70553997:A:G	6.69403e-06	-0.795624	-0.658721
70554164	chr18:70554164:T:C	2.0781e-06	-1.25061	-1.3735
70554220	chr18:70554220:G:A	1.15783e-05	-0.906427	-3.67523e-10
70554553	chr18:70554553:T:C	7.77889e-06	-1.29956e-10	-1.30415
70554608	chr18:70554608:C:T	2.06905e-06	-1.25259	-1.37588
70554959	chr18:70554959:G:A	1.37922e-05	-0.731459	-3.67523e-10
70555774	chr18:70555774:G:A	7.69564e-06	-1.29956e-10	-1.31491
70555989	chr18:70555989:A:G	1.50868e-05	-0.641744	-3.67523e-10
70556594	chr18:70556594:T:A	1.74202e-06	-1.44315	-1.35737
70556739	chr18:70556739:G:A	8.01847e-06	-1.29956e-10	-1.27381
70557061	chr18:70557061:T:A	8.60238e-06	-1.29956e-10	-1.20352
70557304	chr18:70557304:C:T	2.974e-06	-1.51642	-0.749235
70557347	chr18:70557347:CTCT:C	3.12191e-06	-1.51274	-0.704373
70557402	chr18:70557402:G:A	2.11273e-06	-1.24172	-1.36586
70557739	chr18:70557739:G:A	9.29285e-06	-1.29956e-10	-1.12632
70557876	chr18:70557876:A:G	1.29415e-05	-1.29956e-10	-0.795119
70558361	chr18:70558361:T:A	2.77712e-06	-1.51944	-0.814704
70558732	chr18:70558732:G:A	2.71639e-05	-1.29956e-10	-0.053671
70558750	chr18:70558750:G:A	2.71131e-06	-1.50675	-0.851381
70559011	chr18:70559011:T:C	2.5897e-06	-1.5241	-0.879921
70559057	chr18:70559057:C:T	2.48251e-06	-1.12052	-1.32577
70559196	chr18:70559196:T:C	9.51032e-06	-1.29956e-10	-1.10318
70559216	chr18:70559216:C:T	1.55762e-05	-1.29956e-10	-0.609819
70559221	chr18:70559221:A:G	7.28478e-06	-1.29956e-10	-1.36977
70559682	chr18:70559682:G:A	3.48954e-05	0.196793	-3.67523e-10
70559832	chr18:70559832:C:T	7.83437e-06	-1.29956e-10	-1.29704
70560129	chr18:70560129:G:C	8.41435e-06	-1.29956e-10	-1.22562
70560393	chr18:70560393:A:C	5.59465e-06	-1.63375	-3.67523e-10
70560666	chr18:70560666:A:G	8.98218e-06	-1.29956e-10	-1.16032
70560892	chr18:70560892:G:A	8.13528e-06	-1.29956e-10	-1.25935
70561131	chr18:70561131:G:T	1.12798e-05	-0.932545	-3.67523e-10
70561288	chr18:70561288:T:C	8.75832e-06	-0.74844	-0.437117
70562538	chr18:70562538:T:A	2.17914e-06	-1.27664	-1.29999
70562683	chr18:70562683:T:C	7.92788e-06	-1.29956e-10	-1.28518
70562715	chr18:70562715:T:C	1.43089e-05	-1.29956e-10	-0.694677
70563676	chr18:70563676:T:C	7.5125e-06	-1.29956e-10	-1.33899
70563787	chr18:70563787:A:C	6.09906e-06	-0.620323	-0.927103
70563840	chr18:70563840:C:T	8.33327e-06	-1.29956e-10	-1.23531
70563884	chr18:70563884:T:C	7.89809e-06	-1.29956e-10	-1.28894
70564465	chr18:70564465:A:G	1.9078e-06	-1.39843	-1.31118
70564911	chr18:70564911:C:T	2.13505e-06	-1.22116	-1.37591
70565672	chr18:70565672:G:A	1.22817e-05	-1.29956e-10	-0.847452
70565776	chr18:70565776:T:C	8.20479e-06	-0.416343	-0.8345
70565883	chr18:70565883:AACAG:A	2.95088e-06	-1.52617	-0.747288
70565915	chr18:70565915:G:A	1.49899e-05	-1.29956e-10	-0.648187
70566036	chr18:70566036:A:G	7.96997e-06	-1.29956e-10	-1.27988
70566049	chr18:70566049:T:A	8.59171e-06	-1.29956e-10	-1.20476
70566538	chr18:70566538:A:C	7.24028e-06	-1.29956e-10	-1.3759
70566543	chr18:70566543:T:A	2.0318e-06	-1.27525	-1.37139
70567619	chr18:70567619:T:A	7.39457e-06	-1.29956e-10	-1.35482
70567900	chr18:70567900:A:G	1.21365e-05	-0.859347	-3.67523e-10
70568132	chr18:70568132:G:A	2.17594e-06	-1.22353	-1.35457
70568363	chr18:70568363:T:C	7.68532e-06	-1.29956e-10	-1.31625
70568450	chr18:70568450:CTT:C	8.26109e-06	-1.29956e-10	-1.244
70568562	chr18:70568562:G:A	6.09403e-06	-0.633199	-0.915053
70568681	chr18:70568681:C:T	1.0049e-05	-1.29956e-10	-1.04809
70568748	chr18:70568748:C:T	8.02876e-06	-1.29956e-10	-1.27253
70569243	chr18:70569243:C:T	9.73214e-06	-0.659063	-0.421064
70569381	chr18:70569381:G:A	8.25569e-06	-1.29956e-10	-1.24466
70569571	chr18:70569571:C:T	7.34198e-06	-1.29956e-10	-1.36195
70569680	chr18:70569680:T:C	8.72262e-06	-1.29956e-10	-1.18964
70569829	chr18:70569829:C:T	7.62661e-06	-1.29956e-10	-1.32392
70569834	chr18:70569834:C:T	2.11553e-06	-1.23056	-1.3757
70569967	chr18:70569967:G:A	9.23081e-06	-1.29956e-10	-1.13301
70570588	chr18:70570588:T:A	1.70382e-05	-1.29956e-10	-0.520102
70570708	chr18:70570708:T:C	1.19532e-05	-0.874566	-3.67523e-10
70571432	chr18:70571432:T:A	2.09043e-06	-1.25082	-1.36737
70571528	chr18:70571528:A:G	1.01145e-05	-1.04159	-3.67523e-10
70571604	chr18:70571604:G:A	1.52069e-06	-1.56321	-1.37319
70571639	chr18:70571639:G:A	6.34749e-06	-1.5075	-3.67523e-10
70571794	chr18:70571794:T:G	9.54927e-05	-1.29956e-10	1.20349
70571869	chr18:70571869:G:A	8.03739e-06	-1.29956e-10	-1.27146
70571914	chr18:70571914:G:A	6.83643e-06	-1.4333	-3.67523e-10
70571918	chr18:70571918:G:A	2.06076e-06	-1.25974	-1.37275
70572188	chr18:70572188:G:A	7.87217e-06	-1.29956e-10	-1.29223
70572308	chr18:70572308:G:A	7.3414e-06	-1.29956e-10	-1.36203
70572398	chr18:70572398:A:G	8.35356e-06	-1.29956e-10	-1.23287
70572515	chr18:70572515:C:T	9.36467e-06	-1.29956e-10	-1.11862
70572870	chr18:70572870:G:A	1.00313e-05	-1.04986	-3.67523e-10
70572975	chr18:70572975:A:T	2.18021e-06	-1.40843	-1.16771
70573098	chr18:70573098:T:G	3.57797e-06	-0.820864	-1.2599
70573138	chr18:70573138:C:G	7.71442e-06	-1.29956e-10	-1.31247
70573611	chr18:70573611:A:G	1.69046e-05	-1.29956e-10	-0.527975
70573695	chr18:70573695:A:G	3.06352e-06	-1.62605	-0.609942
70573762	chr18:70573762:A:G	3.34652e-06	-0.917666	-1.22997
70573850	chr18:70573850:G:T	1.40966e-06	-1.64019	-1.37202
70573952	chr18:70573952:C:T	8.68556e-06	-1.1939	-3.67523e-10
70574032	chr18:70574032:A:G	3.50204e-06	-0.787594	-1.31462
70574033	chr18:70574033:C:T	1.60704e-06	-1.56192	-1.31924
70574531	chr18:70574531:C:T	1.60679e-05	-1.29956e-10	-0.578736
70574651	chr18:70574651:G:A	1.66681e-05	-1.29956e-10	-0.542067
70575446	chr18:70575446:C:T	1.1089e-05	-1.29956e-10	-0.949605
70575567	chr18:70575567:T:C	1.76976e-06	-1.48109	-1.30363
70575609	chr18:70575609:G:A	6.79153e-06	-1.43988	-3.67523e-10
70575619	chr18:70575619:T:C	3.65134e-06	-0.834585	-1.22588
70575623	chr18:70575623:G:A	1.53073e-05	-1.29956e-10	-0.627231
70575691	chr18:70575691:C:A	1.40278e-06	-1.64136	-1.37575
70575716	chr18:70575716:C:T	1.07979e-05	-1.29956e-10	-0.976209
70575784	chr18:70575784:A:G	3.9084e-06	-0.809642	-1.18279
70575867	chr18:70575867:A:G	7.62534e-06	-1.29956e-10	-1.32408
70576235	chr18:70576235:GA:G	1.20538e-05	-1.29956e-10	-0.866177
70576562	chr18:70576562:C:T	5.76139e-06	-1.60438	-3.67523e-10
70576693	chr18:70576693:T:C	3.27266e-06	-0.87718	-1.29278
70577749	chr18:70577749:A:G	1.22492e-05	0.522393	-1.37249
70577805	chr18:70577805:AGAG:A	2.03792e-05	-1.29956e-10	-0.341047
70577828	chr18:70577828:A:C	7.37204e-06	-1.29956e-10	-1.35787
70577907	chr18:70577907:A:G	9.47301e-06	-1.29956e-10	-1.10711
70579175	chr18:70579175:C:T	1.4325e-05	-1.29956e-10	-0.693554
70579312	chr18:70579312:T:TG	3.46296e-06	-0.883644	-1.22979
70579819	chr18:70579819:A:C	8.65689e-06	-1.19721	-3.67523e-10
70579891	chr18:70579891:C:T	8.49952e-06	-1.29956e-10	-1.21555
70580286	chr18:70580286:AG:A	7.54794e-06	-1.29956e-10	-1.33429
70580503	chr18:70580503:T:C	5.02298e-06	-0.369747	-1.37179
70581509	chr18:70581509:A:G	3.00296e-06	-0.904991	-1.35097
70582211	chr18:70582211:A:G	3.20011e-06	-0.865584	-1.32679
70582376	chr18:70582376:G:A	3.2908e-06	-0.931849	-1.23258
70582655	chr18:70582655:C:T	7.6979e-06	-1.29956e-10	-1.31461
70582753	chr18:70582753:T:C	2.17552e-06	-1.24096	-1.33733
70583097	chr18:70583097:A:G	7.58736e-06	-1.29956e-10	-1.32908
70583111	chr18:70583111:A:G	2.35664e-06	-1.12385	-1.37448
70583169	chr18:70583169:T:A	7.27115e-06	-1.29956e-10	-1.37165
70583270	chr18:70583270:A:G	1.74653e-06	-1.53552	-1.26241
70583348	chr18:70583348:T:C	3.01078e-06	-0.922725	-1.33064
70583410	chr18:70583410:A:G	2.66659e-05	-0.072175	-3.67523e-10
70583768	chr18:70583768:C:T	1.02392e-05	-1.29956e-10	-1.02934
70583876	chr18:70583876:A:G	1.56399e-05	-1.29956e-10	-0.605737
70584608	chr18:70584608:A:T	9.96027e-06	-1.29956e-10	-1.05696
70584866	chr18:70584866:T:C	3.3105e-06	-0.909629	-1.24883
70584953	chr18:70584953:AAC:A	3.85088e-06	-1.39935	-0.607914
70585810	chr18:70585810:G:A	9.66368e-06	-1.29956e-10	-1.08719
70586032	chr18:70586032:G:A	9.38216e-06	-1.29956e-10	-1.11675
70586588	chr18:70586588:C:T	4.17947e-06	-0.699412	-1.22597
70586886	chr18:70586886:A:G	2.91292e-06	-0.941889	-1.34452
70587088	chr18:70587088:T:C	8.44877e-06	-1.29956e-10	-1.22154
70587142	chr18:70587142:A:G	7.43596e-06	-1.29956e-10	-1.34923
70587291	chr18:70587291:A:G	5.97963e-06	-1.5672	-3.67523e-10
70587300	chr18:70587300:A:C	1.83005e-06	-1.58597	-1.16525
70587605	chr18:70587605:T:C	4.87045e-06	-0.407284	-1.36509
70587624	chr18:70587624:G:A	7.44527e-06	-1.29956e-10	-1.34798
70587986	chr18:70587986:C:T	8.03834e-06	-1.29956e-10	-1.27134
70587991	chr18:70587991:G:A	5.58708e-06	-0.489315	-1.14579
70588137	chr18:70588137:A:C	8.86242e-06	-1.29956e-10	-1.17374
70588426	chr18:70588426:G:C	2.92081e-06	-0.947823	-1.33588
70588467	chr18:70588467:G:A	1.24511e-05	-1.29956e-10	-0.833751
70589417	chr18:70589417:T:C	2.86419e-06	-0.987818	-1.31546
70590959	chr18:70590959:A:G	5.8707e-06	-1.58559	-3.67523e-10
70591179	chr18:70591179:A:T	5.69304e-06	-1.61632	-3.67523e-10
70591188	chr18:70591188:C:T	1.62894e-06	-1.54427	-1.32336
70591411	chr18:70591411:T:G	9.2881e-06	-1.29956e-10	-1.12683
70592007	chr18:70592007:A:G	8.22763e-06	-1.24806	-3.67523e-10
70592011	chr18:70592011:T:C	1.35328e-05	-1.29956e-10	-0.750448
70592590	chr18:70592590:A:G	7.72987e-06	-1.29956e-10	-1.31047
70592997	chr18:70592997:TTACAA:T	8.10831e-06	-1.29956e-10	-1.26267
70593599	chr18:70593599:A:G	1.81796e-06	-1.60221	-1.15564
70593741	chr18:70593741:A:G	8.21829e-06	-1.29956e-10	-1.2492
70593951	chr18:70593951:C:G	2.84645e-06	-1.00714	-1.30235
70593984	chr18:70593984:G:A	7.0745e-05	0.90352	-3.67523e-10
70594228	chr18:70594228:C:T	1.16925e-05	-1.29956e-10	-0.896614
70594535	chr18:70594535:C:G	7.73768e-06	-1.29956e-10	-1.30946
70594558	chr18:70594558:C:T	3.66817e-06	-1.42954	-0.626329
70594562	chr18:70594562:G:A	8.51743e-06	-1.29956e-10	-1.21345
70594875	chr18:70594875:G:A	7.34759e-06	-1.29956e-10	-1.36119
70595275	chr18:70595275:TG:T	5.69433e-06	-1.61609	-3.67523e-10
70595276	chr18:70595276:G:T	1.87773e-06	-1.40428	-1.32122
70595644	chr18:70595644:A:G	1.69019e-06	-1.53003	-1.3007
70595733	chr18:70595733:C:G	5.77012e-06	-0.293594	-1.30927
70595914	chr18:70595914:A:C	8.45012e-06	-1.29956e-10	-1.22138
70596069	chr18:70596069:T:C	9.14094e-06	-1.1428	-3.67523e-10
70596086	chr18:70596086:C:T	1.05557e-05	-1.29956e-10	-0.998893
70596416	chr18:70596416:A:G	7.2794e-06	-1.29956e-10	-1.37051
70596420	chr18:70596420:G:A	1.56219e-05	-1.29956e-10	-0.606888
70596436	chr18:70596436:G:T	7.42428e-06	-1.29956e-10	-1.35081
70596483	chr18:70596483:G:A	1.95272e-06	-1.39051	-1.29583
70596511	chr18:70596511:C:T	1.72554e-06	-1.51701	-1.29302
70597060	chr18:70597060:C:T	7.29222e-06	-1.29956e-10	-1.36875
70597258	chr18:70597258:C:T	5.56693e-06	-0.326259	-1.31246
70597312	chr18:70597312:C:G	7.33307e-06	-1.29956e-10	-1.36317
70597484	chr18:70597484:C:T	9.2829e-06	-1.29956e-10	-1.12739
70597508	chr18:70597508:C:T	6.93609e-06	-1.41882	-3.67523e-10
70597519	chr18:70597519:C:T	1.57633e-05	-1.29956e-10	-0.597875
70597625	chr18:70597625:G:A	7.36996e-06	-1.29956e-10	-1.35815
70597770	chr18:70597770:T:G	9.00523e-06	-1.15776	-3.67523e-10
70598041	chr18:70598041:C:T	1.41686e-05	-1.29956e-10	-0.704531
70598259	chr18:70598259:G:A	8.42232e-06	-1.29956e-10	-1.22468
70598491	chr18:70598491:C:A	8.98714e-06	-1.15977	-3.67523e-10
70598871	chr18:70598871:C:A	1.53097e-05	-1.29956e-10	-0.627076
70599766	chr18:70599766:A:G	7.31391e-06	-1.29956e-10	-1.36578
70599886	chr18:70599886:A:C	1.81043e-05	-0.459409	-3.67523e-10
70600384	chr18:70600384:T:C	2.2829e-05	1.14683	-1.37436
70600440	chr18:70600440:T:C	7.30913e-06	-1.29956e-10	-1.36644
70600495	chr18:70600495:T:C	1.82531e-05	-0.451225	-3.67523e-10
70600627	chr18:70600627:T:A	8.55099e-06	-1.29956e-10	-1.20951
70600915	chr18:70600915:T:C	1.93612e-05	0.980305	-1.3726
70601006	chr18:70601006:T:A	5.9465e-06	-1.57276	-3.67523e-10
70601425	chr18:70601425:CA:C	1.02526e-05	0.322045	-1.35007
70601815	chr18:70601815:G:C	7.79362e-06	-1.29956e-10	-1.30226
70602298	chr18:70602298:C:T	5.30106e-06	-0.827238	-0.860417
70602430	chr18:70602430:T:G	7.63677e-06	-1.32259	-3.67523e-10
70602994	chr18:70602994:A:G	8.09979e-06	-1.29956e-10	-1.26372
70603165	chr18:70603165:T:TG	5.55334e-06	-1.64116	-3.67523e-10
70603571	chr18:70603571:G:A	8.87815e-06	-1.29956e-10	-1.17197
70603800	chr18:70603800:C:G	9.53001e-06	-1.29956e-10	-1.10112
70603871	chr18:70603871:G:T	8.38749e-06	-1.29956e-10	-1.22882
70603872	chr18:70603872:A:G	8.38096e-06	-1.29956e-10	-1.2296
70603891	chr18:70603891:T:G	2.2827e-05	-1.29956e-10	-0.227618
70603903	chr18:70603903:C:T	1.83346e-06	-1.41275	-1.33661
70603937	chr18:70603937:T:G	7.31021e-06	-1.29956e-10	-1.36629
70603955	chr18:70603955:A:G	9.26724e-06	-1.29956e-10	-1.12908
70604224	chr18:70604224:A:G	7.5403e-06	-1.3353	-3.67523e-10
70604833	chr18:70604833:A:T	9.74962e-06	0.121945	-1.20028
70604836	chr18:70604836:T:G	7.62057e-06	-1.32471	-3.67523e-10
70604920	chr18:70604920:T:C	9.79054e-06	-1.29956e-10	-1.07414
70605228	chr18:70605228:T:G	2.23283e-06	-1.22551	-1.32679
70605803	chr18:70605803:A:C	1.50102e-05	0.716942	-1.36378
70606093	chr18:70606093:ACT:A	8.1158e-06	-1.29956e-10	-1.26175
70606409	chr18:70606409:T:C	7.69262e-06	-1.29956e-10	-1.3153
70606420	chr18:70606420:G:A	5.73883e-06	-0.949793	-0.658513
70606541	chr18:70606541:G:A	7.24056e-06	-1.29956e-10	-1.37586
70606809	chr18:70606809:A:G	7.24427e-06	-1.29956e-10	-1.37535
70607130	chr18:70607130:T:C	7.68556e-06	-1.29956e-10	-1.31622
70607159	chr18:70607159:A:G	5.82259e-06	-0.922542	-0.671275
70607178	chr18:70607178:G:C	1.16748e-05	-1.29956e-10	-0.89813
70607190	chr18:70607190:C:T	1.40053e-05	-0.716127	-3.67523e-10
70607365	chr18:70607365:TG:T	8.97163e-06	-1.29956e-10	-1.16149
70607710	chr18:70607710:G:A	8.44751e-06	-1.29956e-10	-1.22169
70608144	chr18:70608144:G:A	4.9056e-05	1.74571	-1.20831
70608304	chr18:70608304:G:A	1.2429e-05	-0.835532	-3.67523e-10
70608403	chr18:70608403:C:T	6.79707e-06	-1.43907	-3.67523e-10
70608470	chr18:70608470:C:T	1.1567e-05	-0.907408	-3.67523e-10
70608471	chr18:70608471:G:A	6.50921e-06	-0.618006	-0.864338
70608884	chr18:70608884:C:T	1.09336e-05	-0.963719	-3.67523e-10
70609028	chr18:70609028:G:A	7.64304e-06	-1.29956e-10	-1.32177
70609554	chr18:70609554:T:G	7.56888e-06	-1.29956e-10	-1.33152
70609800	chr18:70609800:G:A	4.64323e-05	1.7014	-1.21897
70610091	chr18:70610091:A:G	6.3314e-06	-1.51004	-3.67523e-10
70610266	chr18:70610266:A:AT	2.95094e-06	-0.935105	-1.33833
70610750	chr18:70610750:G:A	1.31659e-05	-1.29956e-10	-0.777932
70610819	chr18:70610819:G:A	3.00533e-06	-0.898444	-1.35673
70610953	chr18:70610953:G:A	1.13634e-05	-1.29956e-10	-0.92516
70611222	chr18:70611222:A:G	3.27012e-06	-0.840037	-1.3307
70611357	chr18:70611357:A:C	6.6326e-06	-1.46356	-3.67523e-10
70611575	chr18:70611575:G:T	5.68531e-05	1.83351	-1.1486
70611838	chr18:70611838:C:T	1.86335e-05	-1.29956e-10	-0.430598
70611854	chr18:70611854:A:G	6.80662e-06	-1.43767	-3.67523e-10
70611858	chr18:70611858:T:C	6.93439e-06	-1.41907	-3.67523e-10
70611859	chr18:70611859:G:A	6.86546e-06	-1.42906	-3.67523e-10
70611866	chr18:70611866:C:T	1.07925e-05	-0.976713	-3.67523e-10
70611870	chr18:70611870:TCAC:T	7.81226e-06	-1.29956e-10	-1.29987
70611927	chr18:70611927:A:G	5.6732e-06	-0.638922	-0.980886
70611991	chr18:70611991:T:C	9.89687e-06	-1.06334	-3.67523e-10
70612093	chr18:70612093:G:A	8.34464e-06	-1.29956e-10	-1.23394
70612178	chr18:70612178:C:T	6.63179e-06	-1.46369	-3.67523e-10
70612195	chr18:70612195:C:A	7.07858e-06	-1.39849	-3.67523e-10
70612225	chr18:70612225:C:T	8.10724e-06	-1.29956e-10	-1.2628
70612339	chr18:70612339:G:A	1.74664e-06	-1.4431	-1.35477
70612830	chr18:70612830:C:T	1.4508e-05	-1.29956e-10	-0.680862
70612923	chr18:70612923:G:A	1.49909e-05	-1.29956e-10	-0.64812
70613416	chr18:70613416:A:G	7.26105e-06	-1.29956e-10	-1.37304
70613472	chr18:70613472:T:C	7.34059e-06	-1.29956e-10	-1.36214
70613562	chr18:70613562:C:T	7.25773e-05	2.1313	-1.20221
70613684	chr18:70613684:T:C	6.4733e-06	-1.48788	-3.67523e-10
70613767	chr18:70613767:A:G	7.34886e-06	-1.29956e-10	-1.36102
70613938	chr18:70613938:C:T	1.64287e-06	-1.62214	-1.23698
70614031	chr18:70614031:T:G	1.20384e-05	-1.29956e-10	-0.867458
70614194	chr18:70614194:A:G	7.12743e-06	-1.39161	-3.67523e-10
70614250	chr18:70614250:G:C	0.00110856	4.21492	-0.559669
70614269	chr18:70614269:C:T	1.49252e-05	-1.29956e-10	-0.652509
70614491	chr18:70614491:C:T	7.24642e-06	-1.29956e-10	-1.37505
70614492	chr18:70614492:G:A	6.61085e-06	-1.46685	-3.67523e-10
70614570	chr18:70614570:C:A	1.28688e-05	-1.29956e-10	-0.800756
70614751	chr18:70614751:A:G	1.01077e-05	-1.29956e-10	-1.04226
70614926	chr18:70614926:AT:A	1.26945e-05	-1.29956e-10	-0.814394
70615170	chr18:70615170:G:A	7.90712e-06	-0.273219	-1.01458
70615942	chr18:70615942:A:G	8.21251e-06	-1.29956e-10	-1.2499
70616159	chr18:70616159:T:G	3.19404e-05	1.47154	-1.36323
70616452	chr18:70616452:C:T	2.51318e-05	1.00395	-1.13538
70616892	chr18:70616892:C:T	8.24564e-06	-1.29956e-10	-1.24588
70616942	chr18:70616942:C:T	6.17937e-06	-0.168701	-1.36564
70617037	chr18:70617037:C:T	1.18483e-05	-1.29956e-10	-0.883379
70617151	chr18:70617151:G:A	6.86057e-06	-1.42977	-3.67523e-10
70617285	chr18:70617285:C:T	6.10644e-06	-1.54622	-3.67523e-10
70617520	chr18:70617520:C:CTTCA	8.22522e-06	-1.29956e-10	-1.24836
70617574	chr18:70617574:A:G	5.53409e-06	-0.279813	-1.36482
70618257	chr18:70618257:C:T	8.218e-06	-1.29956e-10	-1.24923
70618313	chr18:70618313:C:T	8.38127e-06	0.123534	-1.3531
70618481	chr18:70618481:C:T	1.0294e-05	-1.29956e-10	-1.024
70618648	chr18:70618648:G:A	7.97191e-06	-1.29956e-10	-1.27964
70619322	chr18:70619322:CA:C	7.96645e-06	-1.29956e-10	-1.28032
70619325	chr18:70619325:G:A	3.15994e-05	1.22885	-1.13127
70619427	chr18:70619427:A:G	7.84666e-06	-1.29956e-10	-1.29547
70619469	chr18:70619469:C:T	9.4949e-06	-1.29956e-10	-1.10481
70619524	chr18:70619524:G:A	0.000407254	3.41395	-0.760078
70619560	chr18:70619560:G:T	1.10984e-05	-1.29956e-10	-0.948759
70619648	chr18:70619648:G:A	6.00665e-06	-1.56269	-3.67523e-10
70620153	chr18:70620153:G:A	7.92361e-06	-1.29956e-10	-1.28571
70620519	chr18:70620519:G:T	2.14086e-05	-0.29177	-3.67523e-10
70621056	chr18:70621056:G:C	5.68226e-06	-1.61821	-3.67523e-10
70621092	chr18:70621092:G:A	6.17161e-05	1.94532	-1.17834
70621611	chr18:70621611:A:G	1.13142e-05	-1.29956e-10	-0.929502
70621999	chr18:70621999:T:C	7.70274e-06	-1.29956e-10	-1.31399
70622490	chr18:70622490:T:A	7.45401e-06	-1.29956e-10	-1.34681
70622928	chr18:70622928:T:G	8.07674e-06	-1.29956e-10	-1.26657
70623075	chr18:70623075:G:A	1.23969e-05	0.193004	-1.03112
70623143	chr18:70623143:G:A	9.49495e-06	-0.345278	-0.759523
70623891	chr18:70623891:G:A	7.56991e-06	-1.33138	-3.67523e-10
70624103	chr18:70624103:A:G	7.90374e-06	-1.29956e-10	-1.28823
70624332	chr18:70624332:A:G	8.55264e-06	-1.20932	-3.67523e-10
70624383	chr18:70624383:T:G	2.87024e-06	-1.40426	-0.896906
70624612	chr18:70624612:C:T	1.96001e-05	-0.380026	-3.67523e-10
70624721	chr18:70624721:A:G	6.75719e-06	-1.44495	-3.67523e-10
70624835	chr18:70624835:G:A	7.41264e-06	-1.29956e-10	-1.35237
70624855	chr18:70624855:G:A	9.21589e-06	-1.29956e-10	-1.13463
70625330	chr18:70625330:C:T	8.00145e-06	-1.29956e-10	-1.27594
70625423	chr18:70625423:C:T	7.48336e-06	-1.29956e-10	-1.34288
70625457	chr18:70625457:G:A	8.3938e-06	-1.29956e-10	-1.22807
70625485	chr18:70625485:T:C	2.33155e-06	-1.3579	-1.15113
70625867	chr18:70625867:T:G	6.79125e-05	2.23037	-1.36771
70625875	chr18:70625875:G:A	7.98346e-06	-1.29956e-10	-1.27819
70625905	chr18:70625905:C:T	1.01679e-05	-1.29956e-10	-1.03633
70626070	chr18:70626070:C:A	7.2484e-06	-1.29956e-10	-1.37478
70626157	chr18:70626157:A:G	2.56976e-06	-1.21184	-1.19991
70626174	chr18:70626174:T:G	8.01009e-06	-1.29956e-10	-1.27486
70626357	chr18:70626357:G:A	1.3187e-05	-1.29956e-10	-0.776327
70626416	chr18:70626416:A:AT	7.38065e-06	-1.29956e-10	-1.3567
70626438	chr18:70626438:T:G	7.54994e-06	-1.29956e-10	-1.33402
70626458	chr18:70626458:G:A	1.01713e-05	-1.29956e-10	-1.03599
70626678	chr18:70626678:C:G	9.09789e-06	-1.29956e-10	-1.14752
70626991	chr18:70626991:T:G	7.3073e-06	-1.36669	-3.67523e-10
70627059	chr18:70627059:C:T	1.05397e-05	-1.29956e-10	-1.00041
70627719	chr18:70627719:G:C	7.79255e-05	2.23581	-1.23562
70627751	chr18:70627751:C:T	7.90289e-06	-1.29956e-10	-1.28833
70628058	chr18:70628058:T:G	2.26532e-06	-1.38791	-1.14994
70628833	chr18:70628833:G:A	1.7396e-05	-0.499323	-3.67523e-10
70628958	chr18:70628958:A:G	1.16135e-05	-1.29956e-10	-0.903391
70629283	chr18:70629283:A:G	2.44722e-05	-0.158024	-3.67523e-10
70629343	chr18:70629343:A:G	7.69605e-06	-1.29956e-10	-1.31485
70629346	chr18:70629346:A:C	7.44467e-06	-1.29956e-10	-1.34806
70629411	chr18:70629411:C:T	9.744e-06	-1.29956e-10	-1.07891
70629417	chr18:70629417:A:C	2.24512e-06	-1.56422	-0.982585
70629499	chr18:70629499:G:A	7.68545e-06	-1.29956e-10	-1.31623
70629556	chr18:70629556:G:GA	8.65882e-06	-0.366189	-0.830794
70629755	chr18:70629755:T:C	2.218e-06	-1.53704	-1.02192
70630069	chr18:70630069:C:A	1.02591e-05	-0.651708	-0.375686
70630152	chr18:70630152:G:A	7.72585e-06	-1.29956e-10	-1.31099
70630204	chr18:70630204:C:A	9.96783e-06	-1.29956e-10	-1.0562
70630221	chr18:70630221:A:G	1.75493e-05	-1.29956e-10	-0.490545
70630241	chr18:70630241:C:T	1.02511e-05	-1.29956e-10	-1.02818
70630274	chr18:70630274:G:A	8.50965e-06	-1.29956e-10	-1.21436
70630313	chr18:70630313:A:T	7.402e-06	-1.29956e-10	-1.35381
70630615	chr18:70630615:C:T	6.95066e-06	-1.41672	-3.67523e-10
70630660	chr18:70630660:A:G	7.65144e-06	-1.29956e-10	-1.32067
70630938	chr18:70630938:T:C	7.401e-06	-1.29956e-10	-1.35395
70631082	chr18:70631082:G:A	7.90643e-06	-1.28788	-3.67523e-10
70631176	chr18:70631176:GA:G	7.51357e-06	-1.33885	-3.67523e-10
70631477	chr18:70631477:G:T	9.31569e-06	-1.29956e-10	-1.12386
70631563	chr18:70631563:T:A	8.59994e-06	-0.444293	-0.759514
70632045	chr18:70632045:T:C	9.9297e-06	-0.300508	-0.759523
70632222	chr18:70632222:A:C	2.52451e-06	-1.4124	-1.01711
70632228	chr18:70632228:A:G	1.05712e-05	-1.29956e-10	-0.997433
70632380	chr18:70632380:T:G	2.55376e-06	-1.4109	-1.0071
70632747	chr18:70632747:T:G	7.24253e-06	-1.29956e-10	-1.37559
70632819	chr18:70632819:G:A	7.24889e-06	-1.29956e-10	-1.37471
70633025	chr18:70633025:G:A	8.62547e-06	-1.20084	-3.67523e-10
70633668	chr18:70633668:T:C	1.30076e-05	-1.29956e-10	-0.79003
70633707	chr18:70633707:G:C	6.97433e-06	-1.41332	-3.67523e-10
70633944	chr18:70633944:C:T	7.26959e-06	-1.29956e-10	-1.37186
70634071	chr18:70634071:G:T	7.65544e-06	-1.29956e-10	-1.32014
70634113	chr18:70634113:C:T	1.03403e-05	-1.29956e-10	-1.01951
70634196	chr18:70634196:C:G	0.000104123	2.63292	-1.34291
70635150	chr18:70635150:G:A	1.65871e-06	-1.58273	-1.2668
70635219	chr18:70635219:T:A	1.60342e-06	-1.53474	-1.34869
70635234	chr18:70635234:C:T	8.94515e-06	-1.29956e-10	-1.16445
70635595	chr18:70635595:AG:A	5.77639e-06	-1.60178	-3.67523e-10
70635869	chr18:70635869:C:T	5.21879e-05	-1.29956e-10	0.599288
70636025	chr18:70636025:A:T	8.4715e-06	-0.31829	-0.900563
70636106	chr18:70636106:G:T	6.68997e-06	-1.45495	-3.67523e-10
70636201	chr18:70636201:T:G	2.0349e-05	-0.34253	-3.67523e-10
70636254	chr18:70636254:T:C	7.36444e-06	-1.3589	-3.67523e-10
70636573	chr18:70636573:A:T	7.85758e-06	-1.29956e-10	-1.29408
70636698	chr18:70636698:G:A	1.11512e-05	-1.29956e-10	-0.944014
```
