## Supplementary material for "Characterization of shared and ancestry-specific signals driving complex traits using multi-ancestry fine-mapping": susiex_nc1.cs80.summary

```
# chr18:69372155-70636724
CS_ID	CS_LENGTH	CS_PURITY	MAX_PIP_SNP	BP	REF_ALLELE	ALT_ALLELE	REF_FRQ	BETA	SE	-LOG10P	MAX_PIP	POST-HOC_PROB_POP1	POST-HOC_PROB_POP2
1	6	0.118762	chr18:70076741:G:A	70076741	A,A	G,G	1,1	inf,inf	inf,inf	6.38656,0.451361	0.481106	0.915243	0.294371
```
