## Supplementary material for "Characterization of shared and ancestry-specific signals driving complex traits using multi-ancestry fine-mapping": susiex_nc2.cs80.snp

```
BP	SNP	PIP(CS1)	LogBF(CS1,Pop1)	LogBF(CS1,Pop2)
69372309	chr18:69372309:C:T	6.8044e-06	-1.62317	-3.67523e-10
69372953	chr18:69372953:C:T	1.81632e-06	-1.61923	-1.3247
69373249	chr18:69373249:A:G	2.69239e-06	-1.64097	-0.909337
69373273	chr18:69373273:T:C	1.81256e-06	-1.61485	-1.33115
69373518	chr18:69373518:G:A	0.000156423	-1.29956e-10	1.51182
69373519	chr18:69373519:C:T	2.94033e-06	-1.29403	-1.16819
69373539	chr18:69373539:C:G	5.4599e-06	-1.54922	-0.294088
69373597	chr18:69373597:ATG:A	8.73271e-06	-1.29956e-10	-1.37367
69373948	chr18:69373948:A:G	0.000100444	-1.29956e-10	1.06886
69374138	chr18:69374138:C:A	7.44924e-06	-1.53263	-3.67523e-10
69374900	chr18:69374900:G:C	5.51521e-06	-1.54113	-0.292103
69374913	chr18:69374913:A:G	0.000100444	-1.29956e-10	1.06886
69375249	chr18:69375249:T:C	2.12227e-06	-1.62733	-1.16092
69375747	chr18:69375747:C:T	1.98776e-05	-0.551149	-3.67523e-10
69376238	chr18:69376238:G:A	1.90067e-06	-1.61853	-1.28001
69376290	chr18:69376290:T:C	9.15755e-06	-1.29956e-10	-1.32616
69376316	chr18:69376316:A:T	2.74896e-06	-1.2149	-1.31462
69376389	chr18:69376389:G:A	1.81893e-06	-1.61324	-1.32925
69377000	chr18:69377000:A:G	1.98565e-06	-1.51019	-1.34461
69377138	chr18:69377138:A:G	2.24154e-06	-1.37095	-1.36263
69377577	chr18:69377577:T:C	9.05706e-06	-1.29956e-10	-1.3372
69377915	chr18:69377915:A:G	1.08973e-05	-1.29956e-10	-1.15223
69377941	chr18:69377941:C:G	3.02706e-05	-1.29956e-10	-0.130563
69378080	chr18:69378080:T:C	8.34241e-06	-1.41939	-3.67523e-10
69378378	chr18:69378378:A:G	8.77462e-06	-1.29956e-10	-1.36888
69378887	chr18:69378887:TTGGCCCAC:T	9.24963e-06	-1.29956e-10	-1.31616
69379289	chr18:69379289:A:G	8.71344e-06	-1.29956e-10	-1.37587
69379690	chr18:69379690:A:G	1.97249e-06	-1.50285	-1.3586
69379718	chr18:69379718:A:T	1.75686e-06	-1.61577	-1.36144
69380243	chr18:69380243:G:A	1.06701e-05	-1.29956e-10	-1.17329
69380356	chr18:69380356:C:A	1.83102e-06	-1.56798	-1.36788
69380457	chr18:69380457:T:G	8.77597e-06	-1.29956e-10	-1.36872
69380479	chr18:69380479:C:T	4.79338e-05	-1.29956e-10	0.329079
69380543	chr18:69380543:C:T	8.77139e-06	-1.29956e-10	-1.36925
69381410	chr18:69381410:G:T	1.69152e-06	-1.64054	-1.37457
69382154	chr18:69382154:TA:T	1.82863e-06	-1.64031	-1.29687
69382188	chr18:69382188:G:A	1.01812e-05	-1.29956e-10	-1.2202
69382236	chr18:69382236:C:T	2.23453e-06	-1.48608	-1.25063
69382338	chr18:69382338:A:T	2.17534e-06	-1.42987	-1.33368
69382456	chr18:69382456:G:T	1.99353e-06	-1.58593	-1.26491
69382761	chr18:69382761:C:A	1.06661e-05	-1.29956e-10	-1.17367
69382988	chr18:69382988:T:A	1.39392e-05	-1.62291	0.716874
69383018	chr18:69383018:T:A	9.5231e-06	-1.29956e-10	-1.28702
69383301	chr18:69383301:G:T	1.0481e-05	-1.29956e-10	-1.19118
69383372	chr18:69383372:G:A	2.0972e-06	-1.57618	-1.22396
69383504	chr18:69383504:T:C	1.87476e-06	-1.54398	-1.36828
69383562	chr18:69383562:C:T	7.27413e-06	-1.55642	-3.67523e-10
69383610	chr18:69383610:T:G	1.02012e-05	-1.29956e-10	-1.21824
69384086	chr18:69384086:T:C	2.05028e-05	-1.29956e-10	-0.52018
69384803	chr18:69384803:A:T	1.15639e-05	-1.29956e-10	-1.09285
69384848	chr18:69384848:G:A	2.13487e-06	-1.42784	-1.3545
69384868	chr18:69384868:T:A	1.95014e-06	-1.60858	-1.26426
69384870	chr18:69384870:T:C	9.04542e-06	-1.29956e-10	-1.33848
69384887	chr18:69384887:A:G	9.92905e-06	-1.29956e-10	-1.24528
69384904	chr18:69384904:T:C	6.8153e-06	-1.62157	-3.67523e-10
69384944	chr18:69384944:A:G	1.96939e-06	-1.58712	-1.2759
69384961	chr18:69384961:C:T	1.76469e-06	-1.63914	-1.33363
69384975	chr18:69384975:T:C	2.15233e-06	-1.51966	-1.25453
69384990	chr18:69384990:A:G	2.70806e-06	-1.28881	-1.2557
69385340	chr18:69385340:C:T	2.14919e-06	-1.46006	-1.3156
69385407	chr18:69385407:C:A	1.86396e-06	-1.54409	-1.37394
69385635	chr18:69385635:T:C	2.32343e-05	-0.395112	-3.67523e-10
69385653	chr18:69385653:C:T	4.03528e-05	-1.29956e-10	0.15692
69386233	chr18:69386233:A:G	2.23371e-06	-1.49387	-1.2432
69386551	chr18:69386551:A:C	3.40355e-06	-1.60174	-0.71418
69386609	chr18:69386609:C:T	1.01927e-05	-1.29956e-10	-1.21906
69386612	chr18:69386612:C:A	0.000177829	-1.29956e-10	1.64008
69386891	chr18:69386891:T:C	2.03048e-06	-1.58813	-1.24434
69387197	chr18:69387197:A:G	0.000251211	-1.29956e-10	1.98555
69387616	chr18:69387616:CAG:C	2.01676e-06	-1.58402	-1.25523
69387660	chr18:69387660:G:A	1.24905e-05	-1.29956e-10	-1.01577
69387745	chr18:69387745:T:C	1.13936e-05	-1.29956e-10	-1.10769
69387999	chr18:69387999:T:G	0.000233312	-1.29956e-10	1.91164
69388110	chr18:69388110:C:T	8.80732e-06	-1.29956e-10	-1.36516
69388259	chr18:69388259:T:C	1.95948e-06	-1.59019	-1.27787
69388270	chr18:69388270:G:A	0.000251916	-1.29956e-10	1.98836
69389380	chr18:69389380:G:T	1.29561e-05	-1.29956e-10	-0.979174
69389466	chr18:69389466:A:G	2.15015e-06	-1.58964	-1.18557
69389538	chr18:69389538:T:C	2.09458e-06	-1.59389	-1.2075
69389623	chr18:69389623:G:A	2.19084e-06	-1.58853	-1.16792
69389775	chr18:69389775:A:G	1.07166e-05	-1.29956e-10	-1.16894
69390152	chr18:69390152:T:C	6.6037e-06	-1.28116	-0.371947
69390545	chr18:69390545:T:C	2.0795e-06	-1.54193	-1.26668
69390723	chr18:69390723:C:T	2.24122e-06	-1.58219	-1.15153
69391028	chr18:69391028:A:G	1.31037e-05	-1.29956e-10	-0.967844
69391393	chr18:69391393:A:G	7.8228e-06	-1.4837	-3.67523e-10
69391459	chr18:69391459:T:C	1.5739e-05	-1.29956e-10	-0.784597
69391535	chr18:69391535:ACTGTAT:A	6.95976e-06	-1.6006	-3.67523e-10
69391586	chr18:69391586:T:C	1.01485e-05	-1.29956e-10	-1.22342
69391677	chr18:69391677:G:A	3.31825e-06	-1.62166	-0.719645
69391756	chr18:69391756:A:G	7.6122e-06	-1.51099	-3.67523e-10
69392092	chr18:69392092:G:A	2.07109e-06	-1.57068	-1.24199
69393012	chr18:69393012:G:C	8.05695e-06	-1.45421	-3.67523e-10
69393145	chr18:69393145:A:T	1.04667e-05	-1.29956e-10	-1.19254
69393909	chr18:69393909:A:C	8.44023e-06	-1.40773	-3.67523e-10
69393989	chr18:69393989:C:G	1.12226e-05	-1.29956e-10	-1.12281
69394304	chr18:69394304:A:G	9.42976e-06	-1.29956e-10	-1.29687
69394588	chr18:69394588:A:C	7.04415e-06	-1.58854	-3.67523e-10
69394711	chr18:69394711:T:C	1.63844e-05	-1.29956e-10	-0.744409
69394789	chr18:69394789:C:T	3.25866e-06	-1.21475	-1.14468
69395287	chr18:69395287:T:A	3.17599e-06	-1.22148	-1.16364
69395575	chr18:69395575:G:A	3.22504e-06	-1.33697	-1.03282
69395751	chr18:69395751:G:A	3.13735e-06	-1.24619	-1.15118
69395915	chr18:69395915:C:T	1.46583e-05	-1.29956e-10	-0.855736
69395975	chr18:69395975:TC:T	2.85308e-06	-1.36741	-1.12493
69396023	chr18:69396023:A:C	1.42895e-05	-0.881218	-3.67523e-10
69396074	chr18:69396074:T:TA	2.57607e-06	-1.21887	-1.3756
69396252	chr18:69396252:G:A	3.32221e-06	-1.19136	-1.14875
69397004	chr18:69397004:C:T	4.13134e-06	-1.22245	-0.899686
69397075	chr18:69397075:T:C	3.17339e-06	-1.22113	-1.16481
69397222	chr18:69397222:T:C	8.83534e-06	-1.29956e-10	-1.36198
69397289	chr18:69397289:G:A	2.17345e-06	-1.51499	-1.24944
69397551	chr18:69397551:T:C	2.49273e-06	-1.4188	-1.20856
69397854	chr18:69397854:A:G	3.13964e-06	-1.24439	-1.15225
69398171	chr18:69398171:T:A	2.86193e-06	-1.39106	-1.09819
69398303	chr18:69398303:G:T	2.86308e-06	-1.41852	-1.07032
69398582	chr18:69398582:T:C	8.87267e-06	-1.29956e-10	-1.35777
69398937	chr18:69398937:G:A	3.16693e-06	-1.26594	-1.12203
69399366	chr18:69399366:AG:A	3.07151e-06	-1.04633	-1.37224
69399666	chr18:69399666:C:T	3.24688e-06	-1.27044	-1.0926
69399739	chr18:69399739:C:A	3.29993e-06	-1.25881	-1.08803
69400171	chr18:69400171:T:G	4.47854e-05	-1.29956e-10	0.261141
69400841	chr18:69400841:C:T	2.73062e-05	-1.29956e-10	-0.233627
69400897	chr18:69400897:C:G	9.09751e-06	-1.29956e-10	-1.33274
69401353	chr18:69401353:G:C	1.48434e-05	-0.843183	-3.67523e-10
69402124	chr18:69402124:A:G	9.08321e-06	-1.29956e-10	-1.33431
69402838	chr18:69402838:A:G	2.34525e-06	-1.52887	-1.15948
69403329	chr18:69403329:C:T	1.34893e-05	-1.29956e-10	-0.938847
69404378	chr18:69404378:A:G	3.80186e-06	-1.6366	-0.568651
69404435	chr18:69404435:C:G	1.03608e-05	-1.29956e-10	-1.20271
69404517	chr18:69404517:T:A	2.23926e-06	-1.40511	-1.32948
69404711	chr18:69404711:C:T	9.88379e-06	-1.29956e-10	-1.24984
69404744	chr18:69404744:G:A	3.22208e-06	-1.00875	-1.36197
69404913	chr18:69404913:G:T	6.68283e-06	-1.6412	-3.67523e-10
69405939	chr18:69405939:A:G	1.04156e-05	-1.29956e-10	-1.19744
69406130	chr18:69406130:G:T	4.76924e-06	-0.928805	-1.04975
69406488	chr18:69406488:T:C	9.92588e-06	-1.29956e-10	-1.2456
69406810	chr18:69406810:G:A	1.0706e-05	-1.29956e-10	-1.16994
69406878	chr18:69406878:T:C	1.07006e-05	-1.29956e-10	-1.17044
69406926	chr18:69406926:C:T	3.74753e-06	-1.63773	-0.581914
69408161	chr18:69408161:A:G	1.07053e-05	-1.29956e-10	-1.17
69408328	chr18:69408328:T:G	1.07319e-05	-1.29956e-10	-1.16752
69408696	chr18:69408696:T:G	9.93793e-06	-1.29956e-10	-1.24438
69408711	chr18:69408711:C:G	1.67806e-05	-1.29956e-10	-0.72052
69408733	chr18:69408733:G:C	3.65892e-06	-1.23827	-1.0053
69408918	chr18:69408918:C:G	8.63472e-06	-1.56276	0.177806
69409012	chr18:69409012:C:G	1.3731e-05	-1.29956e-10	-0.921081
69409145	chr18:69409145:T:C	6.85697e-06	-1.61548	-3.67523e-10
69409208	chr18:69409208:G:C	7.05865e-06	-1.58649	-3.67523e-10
69409381	chr18:69409381:T:A	2.00613e-06	-1.47244	-1.3721
69409565	chr18:69409565:C:T	6.9598e-06	-1.60059	-3.67523e-10
69409805	chr18:69409805:C:G	1.99468e-06	-1.4818	-1.36846
69410009	chr18:69410009:GT:G	2.01121e-06	-1.48631	-1.3557
69410173	chr18:69410173:C:T	2.79915e-06	-1.3945	-1.11693
69410285	chr18:69410285:C:T	8.49993e-06	-1.40068	-3.67523e-10
69410357	chr18:69410357:C:T	2.02947e-06	-1.483	-1.34997
69410735	chr18:69410735:G:A	2.00727e-06	-1.494	-1.34997
69411042	chr18:69411042:G:C	9.97963e-05	1.06239	-3.67523e-10
69411240	chr18:69411240:A:T	6.98493e-06	-1.59699	-3.67523e-10
69411626	chr18:69411626:A:G	1.92203e-05	-1.29956e-10	-0.584774
69411695	chr18:69411695:T:G	2.11108e-06	-1.43491	-1.35863
69412250	chr18:69412250:C:T	2.04051e-06	-1.47427	-1.35327
69412414	chr18:69412414:G:A	2.02717e-06	-1.48269	-1.35141
69412794	chr18:69412794:A:G	6.99499e-06	-1.59555	-3.67523e-10
69413368	chr18:69413368:C:T	2.00986e-06	-1.49163	-1.35105
69413838	chr18:69413838:A:G	2.90605e-05	-1.29956e-10	-0.17136
69414124	chr18:69414124:G:A	2.03758e-06	-1.47607	-1.35291
69414139	chr18:69414139:C:T	9.02884e-06	-1.29956e-10	-1.34032
69414384	chr18:69414384:C:T	2.06674e-06	-1.47164	-1.34313
69414455	chr18:69414455:A:G	2.71612e-06	-1.58491	-0.956629
69414624	chr18:69414624:T:C	9.69746e-06	-1.29956e-10	-1.26888
69415214	chr18:69415214:G:C	1.89655e-05	-1.29956e-10	-0.598121
69415523	chr18:69415523:C:T	9.03604e-06	-1.29956e-10	-1.33952
69415788	chr18:69415788:G:C	1.07677e-05	-1.16419	-3.67523e-10
69416568	chr18:69416568:CT:C	2.75661e-06	-1.35738	-1.16936
69416892	chr18:69416892:C:T	2.63863e-06	-1.35028	-1.2202
69416899	chr18:69416899:G:GGTTGTTGGAAT	2.64597e-06	-1.34846	-1.21925
69417144	chr18:69417144:A:G	2.32058e-05	-1.29956e-10	-0.396339
69417199	chr18:69417199:T:C	1.36261e-05	-1.63929	0.710535
69417628	chr18:69417628:A:G	2.71335e-06	-1.34761	-1.19495
69417678	chr18:69417678:AGT:A	7.20217e-06	-1.56636	-3.67523e-10
69417760	chr18:69417760:G:T	2.65234e-06	-1.36814	-1.19716
69417949	chr18:69417949:T:G	2.70133e-06	-1.34728	-1.19972
69417973	chr18:69417973:C:T	2.72036e-06	-1.34144	-1.19853
69418006	chr18:69418006:T:C	4.25463e-06	-1.19024	-0.902497
69418040	chr18:69418040:C:G	2.7041e-06	-1.34687	-1.19911
69418227	chr18:69418227:GTATA:G	2.73379e-06	-1.33619	-1.19886
69418293	chr18:69418293:TG:T	2.75585e-06	-1.32815	-1.19886
69418571	chr18:69418571:C:T	1.83831e-06	-1.62821	-1.30368
69419196	chr18:69419196:T:G	8.64303e-06	-1.38399	-3.67523e-10
69419228	chr18:69419228:A:G	2.04072e-06	-1.50837	-1.31907
69419281	chr18:69419281:T:C	8.7222e-06	-1.29956e-10	-1.37487
69419384	chr18:69419384:A:G	1.97833e-06	-1.58884	-1.26965
69419518	chr18:69419518:G:A	1.10621e-05	-1.13721	-3.67523e-10
69419625	chr18:69419625:A:G	9.133e-06	-1.29956e-10	-1.32885
69419671	chr18:69419671:T:C	9.4314e-06	-1.2967	-3.67523e-10
69420027	chr18:69420027:T:C	6.89526e-06	-1.60991	-3.67523e-10
69420123	chr18:69420123:A:G	8.93904e-06	-1.29956e-10	-1.35031
69420127	chr18:69420127:T:C	9.39261e-06	-1.29956e-10	-1.30082
69420202	chr18:69420202:A:C	1.45953e-05	-1.29956e-10	-0.860041
69420235	chr18:69420235:T:A	1.91845e-06	-1.63857	-1.25065
69420245	chr18:69420245:T:A	1.88471e-06	-1.6348	-1.27217
69420768	chr18:69420768:T:C	2.68366e-06	-1.50986	-1.04371
69420826	chr18:69420826:T:C	3.19385e-06	-1.62734	-0.752177
69421066	chr18:69421066:A:G	3.31822e-06	-1.40895	-0.932365
69421150	chr18:69421150:A:G	6.8585e-06	-1.61525	-3.67523e-10
69421761	chr18:69421761:G:A	8.7297e-06	-1.29956e-10	-1.37401
69421874	chr18:69421874:AGCTTCCTCACCTGGAGAACTGG:A	2.07799e-06	-1.63313	-1.17621
69422029	chr18:69422029:G:A	8.88471e-06	-1.35641	-3.67523e-10
69422665	chr18:69422665:CTGTT:C	2.14727e-06	-1.6146	-1.16195
69422903	chr18:69422903:A:G	2.90024e-06	-1.62251	-0.853436
69422959	chr18:69422959:C:T	1.81218e-06	-1.62221	-1.324
69423084	chr18:69423084:G:A	2.71768e-06	-1.52883	-1.01213
69424363	chr18:69424363:C:T	2.21106e-06	-1.61852	-1.12875
69424428	chr18:69424428:G:A	3.0387e-06	-1.60723	-0.822082
69424756	chr18:69424756:C:A	9.41126e-06	-1.29956e-10	-1.29883
69425296	chr18:69425296:A:G	1.61477e-05	-1.29956e-10	-0.758961
69425353	chr18:69425353:A:C	2.94103e-06	-1.62528	-0.836707
69425932	chr18:69425932:A:G	1.70045e-06	-1.64095	-1.3689
69426459	chr18:69426459:A:T	7.64516e-06	-1.50667	-3.67523e-10
69426502	chr18:69426502:C:T	8.73012e-06	-1.29956e-10	-1.37396
69426565	chr18:69426565:C:T	8.89688e-06	-1.29956e-10	-1.35504
69426669	chr18:69426669:G:T	8.72516e-06	-1.29956e-10	-1.37453
69426743	chr18:69426743:G:T	1.83585e-06	-1.63792	-1.29531
69427014	chr18:69427014:GGTGCTA:G	3.15514e-06	-1.62827	-0.763441
69427030	chr18:69427030:G:A	8.78269e-06	-1.29956e-10	-1.36796
69427041	chr18:69427041:T:G	4.56294e-06	-1.00767	-1.0151
69427057	chr18:69427057:C:T	9.03493e-06	-1.29956e-10	-1.33964
69427154	chr18:69427154:G:A	1.04611e-05	-1.29956e-10	-1.19307
69427176	chr18:69427176:G:A	4.26501e-06	-1.26521	-0.825088
69427405	chr18:69427405:G:GA	5.19549e-06	-1.30856	-0.584389
69427732	chr18:69427732:A:G	1.69668e-06	-1.63785	-1.37422
69427762	chr18:69427762:C:T	7.5086e-06	-1.52469	-3.67523e-10
69428873	chr18:69428873:G:A	9.41815e-06	-1.2981	-3.67523e-10
69429251	chr18:69429251:T:C	8.7499e-06	-1.29956e-10	-1.3717
69429538	chr18:69429538:A:G	9.95796e-06	-1.29956e-10	-1.24237
69429568	chr18:69429568:AAC:A	2.62447e-06	-1.2944	-1.28146
69430045	chr18:69430045:C:T	3.95394e-06	-1.11454	-1.05149
69430235	chr18:69430235:C:G	1.25089e-05	-1.29956e-10	-1.0143
69431086	chr18:69431086:A:G	2.4592e-06	-1.37178	-1.26913
69431511	chr18:69431511:G:T	2.91823e-06	-1.12802	-1.34175
69431671	chr18:69431671:A:G	8.77662e-06	-1.29956e-10	-1.36865
69432453	chr18:69432453:G:A	2.14667e-06	-1.43585	-1.34097
69432748	chr18:69432748:A:G	2.82898e-06	-1.19167	-1.30916
69433140	chr18:69433140:G:T	2.02093e-06	-1.56824	-1.26895
69434156	chr18:69434156:C:T	8.71511e-06	-1.29956e-10	-1.37568
69434516	chr18:69434516:C:G	8.88167e-06	-1.29956e-10	-1.35675
69435072	chr18:69435072:AAGGAAGGAAG:A	8.89593e-06	-1.29956e-10	-1.35515
69435224	chr18:69435224:A:G	0.000116578	-1.29956e-10	1.21782
69435349	chr18:69435349:G:A	2.54322e-05	-0.304727	-3.67523e-10
69435353	chr18:69435353:T:C	8.86828e-06	-1.29956e-10	-1.35826
69435401	chr18:69435401:G:A	8.74108e-06	-1.29956e-10	-1.37271
69435457	chr18:69435457:T:C	3.10791e-06	-1.03751	-1.36928
69435641	chr18:69435641:T:C	8.7044e-06	-0.842877	-0.534036
69435865	chr18:69435865:T:C	8.71255e-06	-1.29956e-10	-1.37598
69435875	chr18:69435875:G:A	9.68885e-06	-1.29956e-10	-1.26977
69436073	chr18:69436073:A:G	8.80443e-06	-1.29956e-10	-1.36549
69436118	chr18:69436118:G:A	2.52155e-06	-1.39435	-1.22152
69437279	chr18:69437279:T:C	3.23672e-06	-1.06465	-1.30153
69437736	chr18:69437736:C:A	6.69516e-06	-1.63936	-3.67523e-10
69437907	chr18:69437907:G:A	1.04826e-05	-1.29956e-10	-1.19103
69438781	chr18:69438781:G:A	1.90766e-06	-1.56874	-1.32612
69438945	chr18:69438945:G:A	2.22349e-06	-1.36587	-1.3758
69439108	chr18:69439108:T:C	3.17386e-06	-1.06989	-1.3159
69439109	chr18:69439109:C:A	1.04296e-05	-1.29956e-10	-1.1961
69439258	chr18:69439258:C:A	9.55902e-06	-1.29956e-10	-1.28326
69439329	chr18:69439329:A:G	2.57188e-06	-1.36918	-1.22692
69439955	chr18:69439955:T:C	1.34817e-05	-1.29956e-10	-0.939406
69440056	chr18:69440056:G:A	8.16315e-06	-0.855873	-0.585238
69440269	chr18:69440269:A:G	9.01199e-06	-1.34219	-3.67523e-10
69440505	chr18:69440505:G:A	9.38032e-06	-1.29956e-10	-1.30213
69440613	chr18:69440613:T:C	8.71642e-06	-1.29956e-10	-1.37553
69440779	chr18:69440779:T:C	8.94495e-06	-1.34965	-3.67523e-10
69440994	chr18:69440994:C:T	9.7239e-06	-1.29956e-10	-1.26615
69441081	chr18:69441081:T:C	8.8846e-06	-1.29956e-10	-1.35642
69441298	chr18:69441298:G:A	1.7626e-06	-1.60995	-1.364
69441322	chr18:69441322:T:C	2.50613e-06	-1.25471	-1.36729
69441420	chr18:69441420:G:A	1.84316e-06	-1.55363	-1.37562
69441608	chr18:69441608:T:C	9.79657e-06	-1.29956e-10	-1.25871
69441673	chr18:69441673:G:A	2.60751e-06	-1.36939	-1.21295
69441880	chr18:69441880:A:C	8.91862e-06	-1.3526	-3.67523e-10
69442199	chr18:69442199:A:C	9.73617e-06	-1.29956e-10	-1.26489
69442623	chr18:69442623:T:C	9.84191e-06	-1.29956e-10	-1.25409
69443050	chr18:69443050:T:C	1.8954e-06	-1.55897	-1.34234
69443098	chr18:69443098:G:A	1.76838e-06	-1.60644	-1.36424
69443180	chr18:69443180:C:T	1.93353e-05	-1.29956e-10	-0.578809
69443220	chr18:69443220:G:C	1.05139e-05	-1.29956e-10	-1.18804
69443264	chr18:69443264:G:A	4.35491e-06	-0.714067	-1.35537
69443387	chr18:69443387:C:T	9.36815e-06	-1.29956e-10	-1.30343
69443420	chr18:69443420:T:C	8.70014e-06	-0.780875	-0.596527
69443937	chr18:69443937:C:CCATAAA	1.76798e-06	-1.60158	-1.36933
69443992	chr18:69443992:A:G	1.85211e-06	-1.54862	-1.37579
69444047	chr18:69444047:C:T	8.80124e-06	-1.29956e-10	-1.36585
69444090	chr18:69444090:CAG:C	1.33049e-05	-1.29956e-10	-0.952611
69445024	chr18:69445024:T:G	2.48004e-06	-1.36445	-1.26802
69445201	chr18:69445201:T:C	9.08894e-06	-1.33368	-3.67523e-10
69445435	chr18:69445435:C:T	1.76753e-06	-1.6038	-1.36736
69445437	chr18:69445437:C:T	8.64461e-06	-1.38381	-3.67523e-10
69445771	chr18:69445771:A:C	3.56826e-05	-1.29956e-10	0.0339221
69445846	chr18:69445846:A:G	2.59876e-06	-1.40285	-1.18286
69445848	chr18:69445848:T:C	2.15244e-06	-1.39822	-1.37592
69445912	chr18:69445912:C:T	9.72282e-06	-1.29956e-10	-1.26627
69446079	chr18:69446079:T:A	2.22792e-06	-1.36372	-1.37595
69446458	chr18:69446458:T:G	3.78319e-06	-0.85046	-1.35971
69446970	chr18:69446970:C:T	3.85971e-06	-1.64006	-0.550085
69447111	chr18:69447111:A:G	2.26415e-05	-0.420956	-3.67523e-10
69447260	chr18:69447260:G:T	1.7249e-05	-1.29956e-10	-0.692985
69447354	chr18:69447354:T:C	3.17525e-06	-1.01431	-1.37104
69447643	chr18:69447643:T:C	1.76646e-06	-1.60475	-1.36701
69447885	chr18:69447885:T:G	8.72802e-06	-1.3742	-3.67523e-10
69447886	chr18:69447886:C:T	1.24118e-05	-1.02209	-3.67523e-10
69448207	chr18:69448207:C:T	8.7224e-06	-1.29956e-10	-1.37485
69448216	chr18:69448216:T:G	2.07589e-06	-1.435	-1.37535
69448280	chr18:69448280:G:A	9.62497e-06	-1.29956e-10	-1.27638
69448548	chr18:69448548:A:G	8.40547e-06	-1.41186	-3.67523e-10
69448877	chr18:69448877:G:A	8.59991e-06	-0.800061	-0.588928
69448921	chr18:69448921:A:G	8.72238e-06	-1.29956e-10	-1.37485
69448947	chr18:69448947:C:T	3.12867e-06	-1.07244	-1.32769
69449039	chr18:69449039:T:G	1.76026e-05	-1.29956e-10	-0.672697
69449059	chr18:69449059:A:C	1.23803e-05	-1.29956e-10	-1.02463
69449397	chr18:69449397:C:T	2.11529e-06	-1.64001	-1.15154
69449450	chr18:69449450:C:T	8.82968e-06	-1.29956e-10	-1.36262
69449457	chr18:69449457:C:A	8.72196e-06	-1.29956e-10	-1.3749
69449646	chr18:69449646:A:G	8.7224e-06	-1.29956e-10	-1.37485
69449718	chr18:69449718:C:T	9.45997e-06	-1.29956e-10	-1.29367
69450913	chr18:69450913:C:A	1.74563e-06	-1.61764	-1.36598
69451934	chr18:69451934:G:A	9.96361e-06	-1.29956e-10	-1.2418
69452360	chr18:69452360:C:A	2.19201e-06	-1.4892	-1.26672
69452525	chr18:69452525:A:C	1.037e-05	-1.29956e-10	-1.20182
69455221	chr18:69455221:A:G	8.79599e-06	-1.29956e-10	-1.36644
69455461	chr18:69455461:A:G	7.41892e-06	-1.53671	-3.67523e-10
69455929	chr18:69455929:A:G	1.7854e-05	-1.29956e-10	-0.658512
69455932	chr18:69455932:C:G	3.09165e-06	-1.10315	-1.30889
69456017	chr18:69456017:A:G	8.06325e-06	-0.889669	-0.563755
69456272	chr18:69456272:C:T	2.14025e-06	-1.62748	-1.15234
69457521	chr18:69457521:GT:G	7.17541e-06	-1.57008	-3.67523e-10
69457871	chr18:69457871:T:C	3.03774e-06	-1.05888	-1.37075
69457881	chr18:69457881:C:T	8.82172e-06	-1.29956e-10	-1.36352
69458025	chr18:69458025:C:T	8.69056e-06	-1.3785	-3.67523e-10
69458280	chr18:69458280:G:T	9.63223e-06	-1.29956e-10	-1.27563
69458481	chr18:69458481:C:T	2.4154e-06	-1.29396	-1.36492
69458618	chr18:69458618:A:G	2.72765e-06	-1.21172	-1.32558
69458798	chr18:69458798:A:G	2.6609e-06	-1.23543	-1.32664
69458978	chr18:69458978:C:A	9.6634e-06	-1.29956e-10	-1.2724
69459339	chr18:69459339:T:A	1.21667e-05	-1.29956e-10	-1.04204
69459469	chr18:69459469:T:G	1.87816e-06	-1.53648	-1.37396
69459539	chr18:69459539:A:AT	3.19937e-06	-1.04701	-1.33077
69460087	chr18:69460087:A:C	3.25709e-06	-0.988107	-1.3718
69460092	chr18:69460092:T:C	3.37886e-06	-0.951664	-1.37154
69460143	chr18:69460143:G:A	9.09411e-06	-1.29956e-10	-1.33311
69460552	chr18:69460552:G:A	3.32687e-06	-0.96854	-1.37017
69461335	chr18:69461335:T:C	1.94584e-06	-1.5426	-1.33244
69461627	chr18:69461627:C:T	7.09051e-06	-1.58198	-3.67523e-10
69461787	chr18:69461787:T:G	8.54941e-06	-1.39488	-3.67523e-10
69462233	chr18:69462233:G:A	8.92429e-06	-1.29956e-10	-1.35196
69462392	chr18:69462392:G:A	7.0748e-06	-1.5842	-3.67523e-10
69462402	chr18:69462402:G:GTGTC	8.9738e-06	-1.29956e-10	-1.34643
69463101	chr18:69463101:T:A	1.98438e-06	-1.5433	-1.31213
69463361	chr18:69463361:CTCTCCCTTCAGAAGGAGCCCTTGGGAGTGCTCTT:C	1.86381e-06	-1.55342	-1.3647
69464057	chr18:69464057:C:T	7.01893e-06	-1.59213	-3.67523e-10
69464210	chr18:69464210:A:G	8.77238e-06	-1.29956e-10	-1.36913
69465704	chr18:69465704:C:A	8.81185e-06	-1.29956e-10	-1.36464
69465874	chr18:69465874:T:C	2.48532e-06	-1.46243	-1.16791
69465974	chr18:69465974:A:G	9.178e-06	-1.29956e-10	-1.32393
69466187	chr18:69466187:C:T	1.88148e-06	-1.55459	-1.3541
69466216	chr18:69466216:T:C	5.53032e-06	-0.493832	-1.33666
69466281	chr18:69466281:C:T	1.80121e-06	-1.58768	-1.36461
69466495	chr18:69466495:G:A	2.51183e-06	-1.46478	-1.15495
69466612	chr18:69466612:T:C	5.66561e-06	-0.488534	-1.31779
69466710	chr18:69466710:G:C	1.92874e-06	-1.54549	-1.33838
69466731	chr18:69466731:G:A	2.52622e-06	-1.23826	-1.37576
69466758	chr18:69466758:A:G	1.13949e-05	-1.29956e-10	-1.10757
69466801	chr18:69466801:G:A	1.96871e-06	-1.50265	-1.36071
69466926	chr18:69466926:T:C	8.83748e-06	-1.29956e-10	-1.36174
69466942	chr18:69466942:T:C	8.87722e-06	-1.29956e-10	-1.35725
69467034	chr18:69467034:C:T	9.0106e-06	-1.29956e-10	-1.34234
69467204	chr18:69467204:C:T	1.24771e-05	-0.391476	-0.625373
69467252	chr18:69467252:T:C	1.21039e-05	-0.411002	-0.636212
69467921	chr18:69467921:G:C	6.89603e-06	-0.944539	-0.665256
69468367	chr18:69468367:T:A	3.62346e-05	-1.29956e-10	0.0492722
69468562	chr18:69468562:T:C	1.14599e-05	-1.29956e-10	-1.10188
69468791	chr18:69468791:G:A	7.24304e-06	-1.5607	-3.67523e-10
69468898	chr18:69468898:T:C	8.78511e-06	-1.29956e-10	-1.36768
69469862	chr18:69469862:G:T	1.06416e-05	-1.29956e-10	-1.17597
69470251	chr18:69470251:G:A	7.51051e-06	-1.52444	-3.67523e-10
69470306	chr18:69470306:A:G	8.7261e-06	-1.29956e-10	-1.37442
69470655	chr18:69470655:G:T	9.18149e-06	-1.29956e-10	-1.32355
69470867	chr18:69470867:A:C	2.20709e-06	-1.52473	-1.22433
69471515	chr18:69471515:A:G	9.3033e-06	-1.29956e-10	-1.31037
69471641	chr18:69471641:G:C	7.58585e-06	-0.216146	-1.29831
69471767	chr18:69471767:A:G	1.23274e-05	-1.29956e-10	-1.02891
69471846	chr18:69471846:T:C	7.27357e-06	-1.15318	-0.403313
69472053	chr18:69472053:T:A	6.18751e-06	-0.582366	-1.13584
69472292	chr18:69472292:G:T	2.68038e-06	-1.48769	-1.06709
69472329	chr18:69472329:T:C	7.49402e-06	-1.13843	-0.388201
69472555	chr18:69472555:C:A	8.76111e-06	-1.29956e-10	-1.37042
69472884	chr18:69472884:T:C	6.85978e-06	-1.61507	-3.67523e-10
69473069	chr18:69473069:A:G	6.94481e-06	-1.11537	-0.487376
69473406	chr18:69473406:A:G	1.36466e-05	-1.1449	0.217652
69473435	chr18:69473435:C:T	8.75233e-06	-1.29956e-10	-1.37142
69473690	chr18:69473690:G:A	5.66473e-06	-1.61331	-0.193173
69473694	chr18:69473694:T:A	0.000217799	-1.29956e-10	1.84283
69473853	chr18:69473853:T:C	7.00339e-06	-1.13056	-0.463783
69473913	chr18:69473913:T:C	8.77323e-06	-1.29956e-10	-1.36904
69473926	chr18:69473926:T:C	7.57633e-06	-1.10982	-0.405888
69473971	chr18:69473971:C:CAG	7.25483e-06	-1.06873	-0.490339
69473993	chr18:69473993:C:T	7.80554e-06	-1.07121	-0.414701
69474215	chr18:69474215:T:C	5.29114e-06	-0.801831	-1.07288
69474388	chr18:69474388:T:G	8.78806e-06	-1.29956e-10	-1.36735
69474434	chr18:69474434:C:T	3.96697e-05	-0.0541883	0.194034
69474454	chr18:69474454:A:G	2.89215e-06	-1.14072	-1.33802
69474621	chr18:69474621:C:T	8.77864e-06	-1.29956e-10	-1.36842
69474787	chr18:69474787:C:T	9.25314e-06	-1.29956e-10	-1.31578
69475105	chr18:69475105:A:G	1.41015e-05	-1.29956e-10	-0.894463
69475471	chr18:69475471:C:G	1.10728e-05	-1.08342	-0.0528376
69475991	chr18:69475991:C:CCAGG	3.39097e-06	-0.960146	-1.35948
69476012	chr18:69476012:C:A	1.59407e-05	-0.980384	0.208517
69476069	chr18:69476069:C:T	1.13135e-05	-1.29956e-10	-1.11475
69476075	chr18:69476075:C:T	3.5848e-06	-0.894457	-1.36958
69476083	chr18:69476083:G:A	6.86187e-06	-1.05477	-0.55999
69476084	chr18:69476084:TC:T	6.72302e-06	-1.6352	-3.67523e-10
69476121	chr18:69476121:C:CA	2.56188e-06	-1.47238	-1.12762
69476131	chr18:69476131:C:A	8.82423e-06	-1.29956e-10	-1.36324
69476615	chr18:69476615:G:A	1.12736e-05	-1.29956e-10	-1.11827
69476629	chr18:69476629:G:A	2.08132e-06	-1.44953	-1.35821
69476688	chr18:69476688:C:T	2.08217e-06	-1.44944	-1.35789
69476925	chr18:69476925:A:C	2.05983e-06	-1.46266	-1.35546
69476959	chr18:69476959:A:C	1.42866e-05	-1.29956e-10	-0.881421
69476967	chr18:69476967:T:G	2.03941e-06	-1.46835	-1.35973
69476993	chr18:69476993:G:A	4.89912e-06	-0.888733	-1.06295
69477080	chr18:69477080:A:G	2.03536e-06	-1.46865	-1.36142
69477117	chr18:69477117:C:T	2.02035e-06	-1.48063	-1.35684
69477476	chr18:69477476:T:A	1.56303e-05	-0.95969	0.168159
69477656	chr18:69477656:C:T	2.51583e-06	-1.3414	-1.27674
69477833	chr18:69477833:C:T	1.97166e-06	-1.53165	-1.33022
69477933	chr18:69477933:C:T	2.00385e-05	-0.77344	0.230356
69478325	chr18:69478325:C:T	1.61846e-05	-1.29956e-10	-0.756684
69478494	chr18:69478494:C:A	2.06782e-06	-1.43843	-1.37581
69478510	chr18:69478510:G:A	2.16284e-06	-1.43816	-1.33116
69478590	chr18:69478590:T:C	7.38802e-06	-1.54088	-3.67523e-10
69478747	chr18:69478747:A:C	1.92963e-06	-1.64098	-1.24244
69478764	chr18:69478764:C:A	1.93136e-06	-1.64124	-1.24128
69478796	chr18:69478796:A:G	1.71724e-06	-1.63008	-1.36994
69478809	chr18:69478809:T:A	1.0781e-05	-1.29956e-10	-1.16295
69478904	chr18:69478904:G:A	2.34493e-06	-1.36646	-1.32203
69478921	chr18:69478921:T:C	1.88008e-06	-1.64128	-1.26814
69478986	chr18:69478986:A:G	1.87123e-06	-1.64129	-1.27285
69479090	chr18:69479090:A:AAGC	2.51236e-06	-1.38979	-1.22973
69479167	chr18:69479167:C:A	6.70513e-06	-1.63787	-3.67523e-10
69479522	chr18:69479522:T:C	2.54125e-06	-1.36325	-1.24483
69480149	chr18:69480149:A:C	2.15729e-06	-1.41946	-1.35243
69480242	chr18:69480242:TA:T	1.89847e-06	-1.64039	-1.25931
69480669	chr18:69480669:G:A	2.28636e-06	-1.6213	-1.09248
69480805	chr18:69480805:A:G	1.90759e-05	-1.29956e-10	-0.592318
69480826	chr18:69480826:A:G	4.51088e-06	-1.04998	-0.984272
69480842	chr18:69480842:G:A	1.84912e-06	-1.64076	-1.28527
69480877	chr18:69480877:A:G	7.81141e-06	-1.48515	-3.67523e-10
69480948	chr18:69480948:C:T	8.58919e-06	-1.39024	-3.67523e-10
69480985	chr18:69480985:G:A	8.54289e-06	-1.39564	-3.67523e-10
69481194	chr18:69481194:C:T	2.27435e-06	-1.41957	-1.29947
69481261	chr18:69481261:C:A	1.85744e-06	-1.64082	-1.28072
69481375	chr18:69481375:ACCCC:A	9.37064e-06	-1.29956e-10	-1.30316
69481470	chr18:69481470:G:A	1.88229e-06	-1.64084	-1.26741
69481709	chr18:69481709:G:A	1.8985e-06	-1.64076	-1.25892
69481798	chr18:69481798:A:G	2.64416e-05	-1.29956e-10	-0.265802
69481812	chr18:69481812:T:A	1.8417e-06	-1.64097	-1.28908
69482016	chr18:69482016:G:A	1.7742e-06	-1.6413	-1.3261
69482031	chr18:69482031:G:A	1.02827e-05	-1.6364	0.426124
69482085	chr18:69482085:G:A	1.71638e-06	-1.62527	-1.37525
69482117	chr18:69482117:G:A	1.83573e-06	-1.64069	-1.29261
69482280	chr18:69482280:A:G	1.2311e-05	-1.29956e-10	-1.03025
69482331	chr18:69482331:C:G	1.85392e-06	-1.64114	-1.28229
69482402	chr18:69482402:T:A	1.83718e-06	-1.63384	-1.29867
69482426	chr18:69482426:C:T	1.83037e-06	-1.63923	-1.297
69482432	chr18:69482432:T:C	1.67367e-05	-1.29956e-10	-0.723136
69482583	chr18:69482583:C:T	7.19911e-06	-1.56678	-3.67523e-10
69482725	chr18:69482725:G:C	2.35961e-06	-1.3092	-1.37305
69482774	chr18:69482774:G:T	1.88642e-06	-1.63582	-1.27024
69482848	chr18:69482848:A:G	1.88777e-06	-1.63712	-1.26822
69482873	chr18:69482873:A:T	1.50815e-05	-1.29956e-10	-0.827274
69483057	chr18:69483057:A:T	2.37653e-06	-1.30104	-1.37407
69483206	chr18:69483206:T:C	1.87768e-06	-1.63633	-1.27437
69483279	chr18:69483279:C:T	2.44256e-06	-1.27196	-1.37573
69483398	chr18:69483398:C:A	8.94747e-06	-1.29956e-10	-1.34937
69483476	chr18:69483476:G:T	1.89075e-06	-1.63385	-1.26992
69483661	chr18:69483661:G:T	2.67905e-06	-1.19088	-1.36439
69483688	chr18:69483688:G:T	6.83671e-06	-1.61843	-3.67523e-10
69483694	chr18:69483694:G:C	1.89211e-06	-1.63477	-1.26828
69483740	chr18:69483740:A:G	6.68253e-06	-1.64124	-3.67523e-10
69483792	chr18:69483792:G:A	1.87321e-06	-1.63084	-1.28225
69483841	chr18:69483841:C:T	5.33435e-06	-0.832027	-1.03455
69484075	chr18:69484075:G:A	1.875e-06	-1.63025	-1.28188
69484190	chr18:69484190:G:A	1.88551e-06	-1.63395	-1.27259
69484229	chr18:69484229:T:C	1.88088e-06	-1.63636	-1.27264
69484370	chr18:69484370:T:C	1.72207e-06	-1.62666	-1.37056
69484450	chr18:69484450:G:A	1.38083e-05	-1.29956e-10	-0.915474
69484613	chr18:69484613:T:C	1.84896e-06	-1.64129	-1.28483
69484702	chr18:69484702:C:T	1.85159e-06	-1.64094	-1.28375
69485062	chr18:69485062:G:A	9.11387e-06	-1.29956e-10	-1.33094
69485065	chr18:69485065:T:C	2.17461e-05	-0.991719	0.530414
69485181	chr18:69485181:A:G	5.71618e-06	-0.646195	-1.15125
69485427	chr18:69485427:A:G	5.73068e-06	-0.63166	-1.16325
69485631	chr18:69485631:T:C	9.55618e-06	-1.29956e-10	-1.28355
69485713	chr18:69485713:A:C	2.38633e-06	-1.32908	-1.3419
69485725	chr18:69485725:G:A	1.74976e-06	-1.64071	-1.34055
69485784	chr18:69485784:C:G	2.58356e-06	-1.33292	-1.25865
69485813	chr18:69485813:C:T	0.000164682	-1.29956e-10	1.56328
69485884	chr18:69485884:T:A	9.26271e-06	-1.29956e-10	-1.31474
69485970	chr18:69485970:G:A	2.32815e-05	-0.928734	0.535652
69486084	chr18:69486084:T:TA	2.07686e-06	-1.64054	-1.16935
69486400	chr18:69486400:G:A	4.59575e-06	-0.967196	-1.04841
69486666	chr18:69486666:A:G	2.36657e-06	-1.30481	-1.37449
69486704	chr18:69486704:G:A	9.62792e-06	-1.29956e-10	-1.27607
69487089	chr18:69487089:T:G	6.66357e-06	-1.53171	-0.112381
69487539	chr18:69487539:G:A	5.43381e-06	-1.44652	-0.401584
69487707	chr18:69487707:G:T	8.78139e-06	-1.29956e-10	-1.36811
69488173	chr18:69488173:G:A	1.34959e-05	-0.938353	-3.67523e-10
69488370	chr18:69488370:G:A	1.0705e-05	-1.29956e-10	-1.17003
69488475	chr18:69488475:C:T	3.15561e-05	-0.0889737	-3.67523e-10
69488746	chr18:69488746:G:A	1.88133e-06	-1.53812	-1.37064
69489671	chr18:69489671:T:G	1.27709e-05	-1.29956e-10	-0.993571
69489694	chr18:69489694:C:A	1.19733e-05	-1.29956e-10	-1.05806
69490043	chr18:69490043:A:C	1.84931e-06	-1.57022	-1.35571
69491553	chr18:69491553:G:A	7.01742e-06	-1.59235	-3.67523e-10
69491753	chr18:69491753:A:T	8.42751e-06	-1.40924	-3.67523e-10
69492437	chr18:69492437:T:C	2.36303e-06	-1.64073	-1.04006
69493032	chr18:69493032:A:G	8.87076e-06	-1.29956e-10	-1.35798
69493172	chr18:69493172:A:G	2.65879e-06	-1.3226	-1.24027
69493359	chr18:69493359:A:G	4.81489e-06	-1.53279	-0.436239
69493960	chr18:69493960:T:A	8.27413e-06	-1.4921	0.0644961
69494000	chr18:69494000:G:A	7.5573e-06	-1.51823	-3.67523e-10
69494082	chr18:69494082:C:T	3.72141e-06	-1.47402	-0.752614
69494164	chr18:69494164:C:T	3.38919e-06	-1.53066	-0.78949
69494478	chr18:69494478:AAAAC:A	7.48977e-06	-1.4842	-0.0430019
69494699	chr18:69494699:G:A	8.08756e-06	-1.50932	0.0589084
69494728	chr18:69494728:T:G	2.95602e-06	-1.48361	-0.97329
69494833	chr18:69494833:C:T	1.23734e-05	-1.29956e-10	-1.02519
69494940	chr18:69494940:C:A	8.1426e-06	-1.4999	0.0562724
69495327	chr18:69495327:C:T	8.11909e-06	-1.50192	0.0553938
69495343	chr18:69495343:G:A	8.19928e-06	-1.49616	0.0594701
69495751	chr18:69495751:C:T	9.26897e-06	-1.46106	0.146992
69495949	chr18:69495949:G:A	3.2179e-06	-1.51814	-0.853867
69496194	chr18:69496194:G:A	7.90703e-06	-1.50609	0.0331064
69496197	chr18:69496197:A:G	8.6885e-06	-1.46807	0.0893326
69496355	chr18:69496355:G:A	3.90327e-06	-1.51344	-0.665485
69496452	chr18:69496452:C:T	2.12653e-06	-1.64068	-1.14558
69496469	chr18:69496469:G:A	4.14844e-06	-1.51404	-0.603967
69496595	chr18:69496595:G:A	9.49101e-06	-1.57405	0.283652
69496643	chr18:69496643:A:G	2.86184e-06	-1.26937	-1.21991
69497408	chr18:69497408:C:G	3.03902e-05	-1.29956e-10	-0.126621
69497805	chr18:69497805:A:G	3.24156e-06	-1.24672	-1.11797
69497894	chr18:69497894:G:A	9.21088e-06	-1.29956e-10	-1.32036
69498049	chr18:69498049:C:T	2.74112e-06	-1.33906	-1.19332
69498445	chr18:69498445:T:C	7.34063e-06	-1.54732	-3.67523e-10
69499275	chr18:69499275:TAAG:T	3.54731e-06	-1.14862	-1.12594
69499348	chr18:69499348:G:GTCAA	8.33026e-06	-1.42085	-3.67523e-10
69499376	chr18:69499376:A:C	1.48564e-05	-1.29956e-10	-0.842307
69499480	chr18:69499480:T:G	1.14311e-05	-1.29956e-10	-1.1044
69500262	chr18:69500262:C:T	1.01245e-05	-1.29956e-10	-1.22578
69500374	chr18:69500374:A:G	1.28784e-05	-0.985186	-3.67523e-10
69500442	chr18:69500442:G:A	3.33834e-05	-1.29956e-10	-0.0326829
69500786	chr18:69500786:A:G	8.52152e-06	-1.39815	-3.67523e-10
69500833	chr18:69500833:T:C	1.15184e-05	-1.45749	0.360691
69500895	chr18:69500895:T:C	2.891e-06	-1.57771	-0.901425
69501331	chr18:69501331:C:T	3.78306e-06	-1.48349	-0.726718
69501487	chr18:69501487:A:G	7.20513e-06	-1.56595	-3.67523e-10
69502044	chr18:69502044:A:G	1.7726e-05	-1.29956e-10	-0.665708
69502366	chr18:69502366:G:A	5.58144e-06	-1.47637	-0.344921
69502927	chr18:69502927:C:T	1.01198e-05	-1.29956e-10	-1.22625
69503046	chr18:69503046:C:A	9.59404e-06	-1.29956e-10	-1.2796
69503669	chr18:69503669:T:C	3.36443e-06	-1.52497	-0.802509
69504156	chr18:69504156:T:C	1.2321e-05	-1.29956e-10	-1.02944
69504686	chr18:69504686:G:C	8.7711e-06	-1.29956e-10	-1.36928
69504817	chr18:69504817:G:A	1.27416e-05	-0.995872	-3.67523e-10
69504862	chr18:69504862:T:C	1.12149e-05	-1.46543	0.341934
69505425	chr18:69505425:G:A	1.93543e-05	-1.29956e-10	-0.577827
69505642	chr18:69505642:C:T	1.77476e-05	-1.29956e-10	-0.664492
69506115	chr18:69506115:G:A	3.13039e-06	-1.28484	-1.11474
69506388	chr18:69506388:T:C	4.49668e-06	-1.60607	-0.431336
69506487	chr18:69506487:A:G	9.67998e-06	-1.29956e-10	-1.27068
69506598	chr18:69506598:G:A	2.02382e-05	-1.29956e-10	-0.53317
69506902	chr18:69506902:T:C	1.28775e-05	-1.29956e-10	-0.985262
69507043	chr18:69507043:T:G	7.33831e-06	-1.54763	-3.67523e-10
69507318	chr18:69507318:T:C	1.5339e-05	-1.29956e-10	-0.810341
69507867	chr18:69507867:A:G	1.34167e-05	-1.29956e-10	-0.944242
69507884	chr18:69507884:A:C	9.5603e-06	-1.29956e-10	-1.28312
69507906	chr18:69507906:G:C	2.45751e-06	-1.62207	-1.01953
69508048	chr18:69508048:C:T	8.7204e-06	-1.29956e-10	-1.37508
69508221	chr18:69508221:A:G	1.12061e-05	-1.29956e-10	-1.12428
69508249	chr18:69508249:T:C	1.00419e-05	-1.29956e-10	-1.23398
69508354	chr18:69508354:C:T	9.30956e-06	-1.29956e-10	-1.3097
69508584	chr18:69508584:G:A	2.22555e-05	-0.438152	-3.67523e-10
69508695	chr18:69508695:T:A	9.57617e-06	-1.29956e-10	-1.28146
69508703	chr18:69508703:G:T	1.54234e-05	-1.29956e-10	-0.804857
69508716	chr18:69508716:A:G	1.12916e-05	-1.29956e-10	-1.11668
69508741	chr18:69508741:T:G	1.3753e-05	-1.29956e-10	-0.919482
69508847	chr18:69508847:G:A	9.88178e-06	-1.29956e-10	-1.25005
69508911	chr18:69508911:C:A	9.3046e-06	-1.29956e-10	-1.31023
69508921	chr18:69508921:T:C	8.95375e-06	-1.29956e-10	-1.34867
69508956	chr18:69508956:G:A	8.97788e-06	-1.29956e-10	-1.34598
69509076	chr18:69509076:A:G	9.10904e-06	-1.29956e-10	-1.33147
69509131	chr18:69509131:T:C	9.05341e-06	-1.35834	0.0207427
69509277	chr18:69509277:T:G	9.54606e-06	-1.29956e-10	-1.28461
69509360	chr18:69509360:G:A	1.47653e-05	-1.29956e-10	-0.84846
69509404	chr18:69509404:A:G	5.93691e-06	-1.63981	-0.119744
69509439	chr18:69509439:C:T	5.73598e-06	-1.57542	-0.21856
69509444	chr18:69509444:T:C	8.71337e-06	-1.29956e-10	-1.37588
69509501	chr18:69509501:G:A	9.49886e-06	-1.29956e-10	-1.28957
69509650	chr18:69509650:A:C	1.26955e-05	-1.48191	0.482422
69509710	chr18:69509710:T:C	6.07696e-06	-0.469676	-1.26656
69509772	chr18:69509772:A:G	9.08227e-06	-1.62119	0.286777
69510312	chr18:69510312:A:G	2.59201e-06	-1.57885	-1.00945
69510393	chr18:69510393:T:C	2.04998e-06	-1.44719	-1.37572
69510396	chr18:69510396:T:C	1.56006e-05	-1.29956e-10	-0.793433
69510436	chr18:69510436:GC:G	1.49929e-05	-1.29956e-10	-0.833166
69510663	chr18:69510663:C:T	2.67965e-06	-1.53852	-1.01654
69510708	chr18:69510708:T:C	2.22454e-06	-1.44776	-1.29344
69511156	chr18:69511156:A:G	6.3941e-06	-1.10092	-0.584441
69511183	chr18:69511183:G:A	9.9787e-06	-1.29956e-10	-1.24029
69511387	chr18:69511387:G:A	7.48006e-06	-1.4212	-0.107298
69511444	chr18:69511444:G:A	7.42087e-06	-1.44651	-0.089931
69511608	chr18:69511608:A:G	6.74867e-05	-1.194	1.86519
69511648	chr18:69511648:A:G	1.68135e-05	-1.62215	0.903593
69511660	chr18:69511660:T:G	7.22529e-05	-1.21061	1.95004
69511701	chr18:69511701:C:A	3.972e-05	-1.62099	1.76211
69511976	chr18:69511976:C:T	6.45862e-06	-1.09406	-0.581261
69512209	chr18:69512209:A:C	9.40828e-05	-1.29956e-10	1.00343
69512341	chr18:69512341:T:C	2.18562e-05	-1.55429	1.09803
69512379	chr18:69512379:CCCAGG:C	1.1843e-05	-1.069	-3.67523e-10
69512736	chr18:69512736:A:G	7.11864e-06	-1.04819	-0.529832
69513033	chr18:69513033:A:T	3.19584e-06	-1.05748	-1.32141
69513404	chr18:69513404:A:T	2.67263e-06	-1.62838	-0.929302
69513491	chr18:69513491:A:C	1.11528e-05	-1.29956e-10	-1.12905
69513525	chr18:69513525:T:C	2.55597e-06	-1.63504	-0.967268
69513636	chr18:69513636:T:C	1.18311e-05	-1.07001	-3.67523e-10
69513973	chr18:69513973:T:C	2.63308e-06	-1.63433	-0.938251
69514383	chr18:69514383:A:G	0.000153924	-1.29956e-10	1.49572
69514506	chr18:69514506:T:C	2.70243e-06	-1.55296	-0.993634
69514643	chr18:69514643:A:G	9.6997e-05	-1.29956e-10	1.03394
69514671	chr18:69514671:T:A	1.13722e-05	-1.29956e-10	-1.10957
69514842	chr18:69514842:T:A	2.79639e-06	-1.41961	-1.0928
69514850	chr18:69514850:TTG:T	9.22101e-06	-1.29956e-10	-1.31926
69514949	chr18:69514949:T:C	1.53608e-05	-1.27624	0.467317
69514963	chr18:69514963:T:C	3.4924e-06	-0.920328	-1.36983
69514969	chr18:69514969:A:G	9.82928e-06	-1.29956e-10	-1.25538
69515500	chr18:69515500:T:C	2.08323e-06	-1.51687	-1.28995
69515579	chr18:69515579:C:A	6.72806e-06	-1.63445	-3.67523e-10
69515581	chr18:69515581:C:T	5.12644e-06	-1.56421	-0.342118
69515807	chr18:69515807:T:C	1.52864e-05	-1.28663	0.472855
69515820	chr18:69515820:A:T	3.18638e-06	-1.04468	-1.33718
69515896	chr18:69515896:A:ATCT	6.77558e-06	-1.6347	0.00727879
69516141	chr18:69516141:G:A	1.65262e-05	-1.57963	0.843837
69516143	chr18:69516143:G:A	3.11905e-06	-1.07242	-1.3308
69516178	chr18:69516178:T:C	9.6554e-06	-1.29956e-10	-1.27322
69516212	chr18:69516212:ATTGTAC:A	1.15244e-05	-1.29956e-10	-1.09628
69516239	chr18:69516239:GA:G	3.0501e-06	-1.08906	-1.33651
69516556	chr18:69516556:T:C	3.41432e-06	-0.99765	-1.31511
69516881	chr18:69516881:C:T	2.34368e-06	-1.40069	-1.28833
69516947	chr18:69516947:G:T	1.01483e-05	-1.29956e-10	-1.22344
69517015	chr18:69517015:C:T	5.29022e-05	-1.17245	1.60015
69517016	chr18:69517016:G:A	6.46202e-05	-1.29956e-10	0.627787
69517069	chr18:69517069:G:T	6.15362e-06	-1.6305	-0.0932008
69517414	chr18:69517414:G:A	1.07247e-05	-1.62821	0.46002
69517463	chr18:69517463:A:C	9.83314e-06	-1.39214	0.137158
69517697	chr18:69517697:A:G	1.97672e-05	-1.29956e-10	-0.556719
69517715	chr18:69517715:T:C	3.17345e-06	-1.05967	-1.32625
69517804	chr18:69517804:G:A	3.35107e-06	-0.957026	-1.37443
69517869	chr18:69517869:T:G	3.23657e-06	-1.05762	-1.3086
69517955	chr18:69517955:C:T	1.60176e-05	-1.29956e-10	-0.767051
69518383	chr18:69518383:T:C	3.17666e-06	-1.05935	-1.32556
69518543	chr18:69518543:A:G	1.65917e-05	-1.63768	0.905839
69518606	chr18:69518606:A:G	9.72751e-06	-1.29956e-10	-1.26578
69518821	chr18:69518821:G:A	1.78213e-05	-1.63565	0.9753
69518893	chr18:69518893:C:T	1.64962e-05	-1.36666	0.629046
69518930	chr18:69518930:A:G	7.53284e-06	-1.58432	0.062849
69518942	chr18:69518942:T:C	2.56858e-05	-1.32655	1.03175
69518995	chr18:69518995:T:C	2.64683e-05	-1.34161	1.07682
69519001	chr18:69519001:G:A	9.36345e-06	-1.29956e-10	-1.30393
69519290	chr18:69519290:A:G	1.72444e-05	-1.63912	0.945869
69519337	chr18:69519337:T:G	1.91241e-05	-1.58761	0.997821
69519575	chr18:69519575:A:G	7.0009e-06	-1.5947	-3.67523e-10
69519846	chr18:69519846:T:C	1.13041e-05	-1.29956e-10	-1.11558
69520297	chr18:69520297:G:A	1.30361e-05	-1.40888	0.435865
69520687	chr18:69520687:C:A	2.08699e-06	-1.43087	-1.37415
69521448	chr18:69521448:A:AAT	1.71717e-05	-1.29956e-10	-0.697479
69521461	chr18:69521461:T:C	5.36069e-06	-1.25017	-0.611476
69521571	chr18:69521571:A:G	8.86074e-06	-1.36773	0.00862267
69521689	chr18:69521689:T:C	1.12977e-05	-1.29956e-10	-1.11614
69521727	chr18:69521727:G:A	6.81335e-06	-1.0416	-0.580255
69521992	chr18:69521992:A:G	9.4693e-06	-1.37788	0.0851952
69522148	chr18:69522148:A:G	2.56048e-06	-1.53295	-1.0676
69522248	chr18:69522248:G:A	8.88908e-06	-1.29956e-10	-1.35592
69522514	chr18:69522514:T:C	9.42838e-06	-0.9721	-0.324917
69522672	chr18:69522672:T:C	1.67163e-05	-0.724354	-3.67523e-10
69522850	chr18:69522850:T:C	2.16613e-05	-0.861753	0.396537
69522942	chr18:69522942:A:G	2.08588e-05	-1.58303	1.08007
69523030	chr18:69523030:T:A	8.94224e-06	-1.29956e-10	-1.34996
69523473	chr18:69523473:A:T	2.16006e-06	-1.39524	-1.37536
69523849	chr18:69523849:A:G	2.35131e-05	-1.36022	0.977033
69523859	chr18:69523859:A:C	2.30373e-05	-1.35409	0.950464
69523952	chr18:69523952:T:C	2.38774e-05	-1.35074	0.982932
69523954	chr18:69523954:A:G	2.29222e-05	-1.35794	0.949302
69524096	chr18:69524096:T:C	1.82528e-05	-1.29956e-10	-0.636424
69524187	chr18:69524187:T:A	4.0509e-06	-0.768605	-1.3732
69524409	chr18:69524409:G:A	1.17775e-05	-1.29956e-10	-1.07455
69524540	chr18:69524540:G:A	1.25729e-05	-0.91474	-0.0944595
69524598	chr18:69524598:C:G	1.34961e-05	-0.874992	-0.0633503
69524790	chr18:69524790:C:G	1.1236e-05	-1.29956e-10	-1.12162
69524807	chr18:69524807:A:G	1.58641e-05	-1.29956e-10	-0.776681
69524889	chr18:69524889:A:C	5.07389e-06	-1.63098	-0.285652
69524907	chr18:69524907:A:G	1.34708e-05	-1.29956e-10	-0.940219
69525141	chr18:69525141:T:C	1.98569e-06	-1.55351	-1.30126
69525462	chr18:69525462:T:C	3.81454e-06	-1.43201	-0.76991
69525633	chr18:69525633:G:A	6.44358e-06	-1.1564	-0.521254
69525692	chr18:69525692:G:A	1.24038e-05	-1.29956e-10	-1.02274
69525698	chr18:69525698:TAA:T	6.19906e-06	-1.16673	-0.549609
69525876	chr18:69525876:A:G	2.5757e-06	-1.57244	-1.02217
69525881	chr18:69525881:T:A	1.13657e-05	-1.29956e-10	-1.11014
69525981	chr18:69525981:T:C	1.77438e-06	-1.64122	-1.32607
69526067	chr18:69526067:C:T	1.51955e-05	-1.29956e-10	-0.819742
69526715	chr18:69526715:C:A	2.32298e-06	-1.64097	-1.05693
69526861	chr18:69526861:G:A	1.07915e-05	-1.29956e-10	-1.16199
69527135	chr18:69527135:T:C	9.83731e-06	-1.29956e-10	-1.25456
69527227	chr18:69527227:T:A	4.50759e-06	-0.795974	-1.239
69527243	chr18:69527243:T:C	1.60802e-05	-1.29956e-10	-0.763154
69527245	chr18:69527245:T:A	1.2668e-05	-1.29956e-10	-1.00166
69527290	chr18:69527290:G:A	9.95664e-06	-0.929466	-0.313035
69527353	chr18:69527353:A:G	2.91864e-05	0.114836	-0.281875
69527376	chr18:69527376:G:T	8.20177e-06	-1.43639	-3.67523e-10
69527489	chr18:69527489:A:G	1.62596e-05	-1.29956e-10	-0.752059
69527582	chr18:69527582:G:A	7.15847e-06	-1.57244	-3.67523e-10
69527687	chr18:69527687:C:T	6.88401e-06	-1.61154	-3.67523e-10
69527797	chr18:69527797:T:C	8.84576e-06	-1.29956e-10	-1.3608
69527835	chr18:69527835:C:G	1.43853e-05	-1.29956e-10	-0.874533
69527990	chr18:69527990:T:C	2.64482e-06	-1.20439	-1.36375
69528134	chr18:69528134:G:T	7.52601e-06	-1.52238	-3.67523e-10
69528530	chr18:69528530:T:C	1.09128e-05	-1.29956e-10	-1.15081
69528554	chr18:69528554:TCTC:T	9.59023e-06	-1.29956e-10	-1.28
69528760	chr18:69528760:TA:T	5.57576e-05	-1.29956e-10	0.480274
69528823	chr18:69528823:GT:G	9.91824e-06	-1.24637	-3.67523e-10
69528875	chr18:69528875:A:C	8.35438e-06	-1.41795	-3.67523e-10
69528880	chr18:69528880:A:AT	9.02439e-06	-1.29956e-10	-1.34081
69528934	chr18:69528934:A:T	8.99824e-06	-1.34371	-3.67523e-10
69528936	chr18:69528936:A:G	8.99538e-06	-1.34403	-3.67523e-10
69528951	chr18:69528951:C:G	8.9752e-06	-1.34628	-3.67523e-10
69528982	chr18:69528982:T:C	8.93349e-06	-1.35093	-3.67523e-10
69529347	chr18:69529347:C:T	2.14407e-06	-1.40239	-1.37564
69529367	chr18:69529367:G:A	8.72601e-06	-1.37443	-3.67523e-10
69529691	chr18:69529691:C:T	8.73225e-06	-1.29956e-10	-1.37372
69529721	chr18:69529721:C:T	4.27777e-05	-1.28976	1.50503
69529722	chr18:69529722:T:C	8.54015e-06	-1.39596	-3.67523e-10
69529754	chr18:69529754:G:A	8.65009e-06	-1.38317	-3.67523e-10
69529961	chr18:69529961:C:A	1.09347e-05	-1.29956e-10	-1.1488
69529965	chr18:69529965:T:C	1.57438e-05	-1.29956e-10	-0.784293
69529992	chr18:69529992:T:C	8.5485e-06	-1.39499	-3.67523e-10
69530199	chr18:69530199:C:A	8.64322e-06	-1.38397	-3.67523e-10
69530311	chr18:69530311:T:C	8.40877e-05	-1.29956e-10	0.891119
69530326	chr18:69530326:GC:G	1.09236e-05	-1.29956e-10	-1.14982
69530475	chr18:69530475:A:C	9.3036e-06	-1.29956e-10	-1.31034
69530861	chr18:69530861:G:A	4.33227e-05	-1.30209	1.53002
69531074	chr18:69531074:A:G	8.65637e-06	-1.38245	-3.67523e-10
69531169	chr18:69531169:C:T	8.63833e-06	-1.38453	-3.67523e-10
69531257	chr18:69531257:T:C	8.69291e-06	-1.37823	-3.67523e-10
69531420	chr18:69531420:T:C	2.21448e-06	-1.62533	-1.12039
69532048	chr18:69532048:A:T	2.74768e-05	-1.5416	1.3142
69532194	chr18:69532194:C:T	9.14156e-06	-1.29956e-10	-1.32791
69532372	chr18:69532372:A:G	1.02915e-05	-1.29956e-10	-1.20942
69532595	chr18:69532595:C:T	1.03069e-05	-1.29956e-10	-1.20793
69533015	chr18:69533015:T:A	7.96761e-05	-1.29956e-10	0.837229
69533032	chr18:69533032:G:A	8.94373e-06	-1.29956e-10	-1.34979
69533247	chr18:69533247:A:AACT	1.9929e-06	-1.57073	-1.28042
69533295	chr18:69533295:A:G	3.26309e-06	-1.27828	-1.07978
69533643	chr18:69533643:TACTTAA:T	4.22272e-06	-1.1602	-0.940058
69533857	chr18:69533857:G:A	1.06952e-05	-1.29956e-10	-1.17094
69533885	chr18:69533885:A:G	8.57094e-06	-1.39236	-3.67523e-10
69533938	chr18:69533938:A:C	7.13978e-06	-0.204353	-1.37071
69534031	chr18:69534031:T:C	8.78919e-06	-1.36722	-3.67523e-10
69534032	chr18:69534032:C:T	8.82402e-06	-1.36326	-3.67523e-10
69534261	chr18:69534261:T:G	8.79938e-06	-1.36606	-3.67523e-10
69534461	chr18:69534461:A:G	1.16399e-05	-1.29956e-10	-1.0863
69534560	chr18:69534560:G:T	1.11181e-05	-1.29956e-10	-1.13217
69534681	chr18:69534681:T:C	1.6219e-05	-1.62198	0.867418
69534892	chr18:69534892:A:C	8.8005e-06	-1.36593	-3.67523e-10
69535157	chr18:69535157:G:A	8.71556e-06	-1.29956e-10	-1.37563
69535317	chr18:69535317:T:C	1.52899e-05	-1.29956e-10	-0.813551
69535389	chr18:69535389:C:T	1.11754e-05	-1.29956e-10	-1.12703
69535452	chr18:69535452:T:C	2.39414e-06	-1.64049	-1.02723
69535524	chr18:69535524:A:T	9.45036e-06	-1.43044	0.135756
69535707	chr18:69535707:A:G	3.38092e-06	-1.059	-1.2636
69535957	chr18:69535957:T:A	8.43838e-06	-1.40537	-0.00257618
69536042	chr18:69536042:C:A	4.1789e-06	-0.738659	-1.37203
69536169	chr18:69536169:C:T	9.81248e-06	-1.41911	0.16202
69536173	chr18:69536173:T:C	1.56195e-05	-1.62026	0.828042
69536227	chr18:69536227:T:A	7.73149e-06	-1.45003	-0.045413
69536295	chr18:69536295:A:G	4.67634e-06	-0.87676	-1.12147
69536548	chr18:69536548:C:T	1.37569e-05	-1.37907	0.459869
69536714	chr18:69536714:T:G	4.24911e-06	-0.73514	-1.35889
69536784	chr18:69536784:G:A	1.22671e-05	-1.28971	0.255893
69537072	chr18:69537072:G:A	3.44027e-06	-1.64105	-0.664139
69537992	chr18:69537992:G:A	9.20385e-06	-1.29956e-10	-1.32112
69538453	chr18:69538453:A:G	1.97699e-06	-1.57745	-1.28171
69538555	chr18:69538555:C:T	2.30839e-06	-1.60487	-1.09932
69538556	chr18:69538556:A:AT	6.21246e-05	-1.29956e-10	0.5884
69538698	chr18:69538698:A:G	1.00492e-05	-1.23324	-3.67523e-10
69538740	chr18:69538740:T:C	2.33088e-06	-1.48013	-1.21436
69538741	chr18:69538741:C:T	2.32928e-06	-1.47829	-1.21689
69538945	chr18:69538945:G:A	1.1512e-05	-1.29956e-10	-1.09735
69539305	chr18:69539305:C:T	2.32422e-06	-1.32584	-1.37151
69539556	chr18:69539556:G:A	1.20675e-05	-1.29956e-10	-1.05023
69539578	chr18:69539578:A:G	9.86246e-06	-1.29956e-10	-1.252
69539723	chr18:69539723:C:T	6.24929e-06	-1.5896	-0.118671
69540034	chr18:69540034:ACTGTCAAATG:A	6.4462e-06	-1.26526	-0.411988
69540087	chr18:69540087:A:G	1.81842e-06	-1.62809	-1.31468
69540107	chr18:69540107:G:A	1.10468e-05	-1.29956e-10	-1.1386
69540632	chr18:69540632:G:A	9.92132e-06	-1.11585	-0.130204
69540740	chr18:69540740:G:C	8.15623e-06	-1.11101	-0.330946
69540752	chr18:69540752:A:AC	8.15337e-06	-1.11281	-0.329503
69540886	chr18:69540886:G:A	1.76794e-05	-0.66834	-3.67523e-10
69541103	chr18:69541103:A:T	1.68649e-05	-1.29956e-10	-0.715504
69541156	chr18:69541156:T:C	1.0027e-05	-1.29956e-10	-1.23546
69541188	chr18:69541188:C:T	1.01198e-05	-1.29956e-10	-1.22624
69541567	chr18:69541567:T:G	1.75687e-05	-1.29956e-10	-0.67462
69541635	chr18:69541635:G:A	2.81942e-05	-1.29956e-10	-0.201626
69541797	chr18:69541797:C:T	2.03602e-05	-1.29956e-10	-0.527161
69541905	chr18:69541905:A:G	2.04131e-05	-1.29956e-10	-0.524564
69542211	chr18:69542211:A:G	1.02195e-05	-1.29956e-10	-1.21645
69542227	chr18:69542227:TAAC:T	1.43148e-05	-1.29956e-10	-0.87945
69542282	chr18:69542282:C:T	1.06647e-05	-1.29956e-10	-1.17381
69542288	chr18:69542288:A:AT	1.13331e-05	-1.29956e-10	-1.11301
69542535	chr18:69542535:C:T	1.00519e-05	-1.29956e-10	-1.23298
69542543	chr18:69542543:A:G	2.18594e-05	-1.29956e-10	-0.456108
69542574	chr18:69542574:A:G	1.06108e-05	-1.29956e-10	-1.17887
69542730	chr18:69542730:T:C	8.71284e-06	-1.29956e-10	-1.37594
69543070	chr18:69543070:T:C	9.22979e-06	-1.29956e-10	-1.3183
69543096	chr18:69543096:A:G	8.72433e-06	-1.29956e-10	-1.37463
69543111	chr18:69543111:T:C	8.72516e-06	-1.29956e-10	-1.37453
69543227	chr18:69543227:G:A	1.3224e-05	-1.29956e-10	-0.958705
69543292	chr18:69543292:G:C	1.41301e-05	-1.29956e-10	-0.892433
69543406	chr18:69543406:A:T	1.20383e-05	-1.29956e-10	-1.05265
69543481	chr18:69543481:A:G	8.713e-06	-1.29956e-10	-1.37592
69543652	chr18:69543652:A:G	1.19983e-05	-1.29956e-10	-1.05598
69543684	chr18:69543684:T:C	8.77942e-06	-1.29956e-10	-1.36833
69543866	chr18:69543866:A:G	8.72754e-06	-1.29956e-10	-1.37426
69544019	chr18:69544019:G:A	1.05356e-05	-1.29956e-10	-1.18598
69544033	chr18:69544033:T:C	8.71425e-06	-1.29956e-10	-1.37578
69544093	chr18:69544093:C:A	9.07103e-06	-1.29956e-10	-1.33566
69544150	chr18:69544150:T:A	9.02358e-06	-1.29956e-10	-1.3409
69544237	chr18:69544237:GAC:G	9.21542e-06	-1.29956e-10	-1.31986
69544258	chr18:69544258:A:G	1.12627e-05	-1.29956e-10	-1.11924
69544403	chr18:69544403:C:T	1.39822e-05	-1.29956e-10	-0.902953
69544537	chr18:69544537:C:G	8.78308e-06	-1.29956e-10	-1.36791
69544575	chr18:69544575:T:C	8.76609e-06	-1.29956e-10	-1.36985
69544659	chr18:69544659:C:T	8.74818e-06	-1.29956e-10	-1.3719
69544989	chr18:69544989:T:C	1.07624e-05	-1.29956e-10	-1.16468
69545050	chr18:69545050:G:A	1.36173e-05	-1.29956e-10	-0.929402
69545137	chr18:69545137:C:A	8.84722e-06	-1.29956e-10	-1.36064
69545215	chr18:69545215:T:C	8.77432e-06	-1.29956e-10	-1.36891
69545222	chr18:69545222:C:T	8.74396e-06	-1.29956e-10	-1.37238
69545461	chr18:69545461:T:C	1.11729e-05	-1.29956e-10	-1.12725
69545640	chr18:69545640:T:C	9.3229e-06	-1.29956e-10	-1.30827
69545681	chr18:69545681:A:G	3.44033e-05	-1.29956e-10	-0.00258972
69546232	chr18:69546232:T:A	8.71464e-06	-1.29956e-10	-1.37574
69546393	chr18:69546393:G:A	8.97821e-06	-1.29956e-10	-1.34594
69546492	chr18:69546492:C:G	8.71963e-06	-1.29956e-10	-1.37516
69546509	chr18:69546509:A:T	8.7319e-06	-1.29956e-10	-1.37376
69546684	chr18:69546684:A:C	8.75891e-06	-1.29956e-10	-1.37067
69546891	chr18:69546891:T:C	8.75322e-06	-1.29956e-10	-1.37132
69546961	chr18:69546961:G:A	1.20153e-05	-1.29956e-10	-1.05456
69547045	chr18:69547045:A:T	8.91243e-06	-1.29956e-10	-1.35329
69547081	chr18:69547081:C:T	8.89595e-06	-1.29956e-10	-1.35515
69547193	chr18:69547193:T:C	9.38861e-06	-1.29956e-10	-1.30124
69547351	chr18:69547351:G:A	7.03763e-06	-1.58947	-3.67523e-10
69547635	chr18:69547635:G:A	1.08387e-05	-1.29956e-10	-1.15762
69547652	chr18:69547652:C:T	9.53826e-06	-1.29956e-10	-1.28543
69547698	chr18:69547698:C:G	8.80631e-06	-1.29956e-10	-1.36527
69547702	chr18:69547702:C:T	9.36028e-06	-1.29956e-10	-1.30427
69547733	chr18:69547733:A:T	8.84169e-06	-1.29956e-10	-1.36126
69548015	chr18:69548015:G:A	1.17289e-05	-1.29956e-10	-1.07868
69548023	chr18:69548023:A:G	1.19621e-05	-1.29956e-10	-1.059
69548044	chr18:69548044:C:T	2.00317e-05	-0.543427	-3.67523e-10
69548163	chr18:69548163:C:T	1.08638e-05	-1.29956e-10	-1.15531
69548265	chr18:69548265:T:A	9.72659e-06	-1.29956e-10	-1.26588
69548611	chr18:69548611:C:A	8.73576e-06	-1.29956e-10	-1.37332
69548963	chr18:69548963:C:T	1.03223e-05	-1.29956e-10	-1.20643
69548964	chr18:69548964:G:A	8.72681e-06	-1.29956e-10	-1.37434
69548977	chr18:69548977:T:C	8.71295e-06	-1.29956e-10	-1.37593
69549403	chr18:69549403:A:G	1.7291e-05	-1.29956e-10	-0.690554
69549852	chr18:69549852:C:T	1.80144e-05	-1.29956e-10	-0.649571
69550000	chr18:69550000:A:T	1.2573e-05	-1.29956e-10	-1.00919
69550011	chr18:69550011:A:G	8.71482e-06	-1.29956e-10	-1.37572
69550035	chr18:69550035:A:G	1.92746e-05	-1.29956e-10	-0.581951
69550186	chr18:69550186:CAAAATTCTA:C	7.38723e-06	-1.54099	-3.67523e-10
69550200	chr18:69550200:TAAGA:T	7.82634e-06	-1.48325	-3.67523e-10
69550208	chr18:69550208:A:ATGTTT	8.13747e-06	-1.44426	-3.67523e-10
69550211	chr18:69550211:G:GTT	7.05312e-06	-1.58727	-3.67523e-10
69550306	chr18:69550306:A:G	4.67003e-06	-1.41809	-0.58149
69550668	chr18:69550668:A:T	1.06398e-05	-1.29956e-10	-1.17614
69550707	chr18:69550707:G:C	1.17659e-05	-1.29956e-10	-1.07554
69550846	chr18:69550846:C:T	6.69319e-06	-1.63965	-3.67523e-10
69551112	chr18:69551112:A:T	1.2563e-05	-1.29956e-10	-1.00999
69552405	chr18:69552405:G:T	1.19492e-05	-1.29956e-10	-1.06008
69552681	chr18:69552681:T:G	8.51637e-06	-1.39875	-3.67523e-10
69552827	chr18:69552827:G:A	3.2224e-06	-1.27437	-1.09625
69552898	chr18:69552898:C:T	1.06806e-05	-1.29956e-10	-1.17231
69554208	chr18:69554208:G:A	3.00275e-06	-1.36362	-1.07759
69554879	chr18:69554879:C:T	3.99425e-05	-1.29956e-10	0.146699
69555002	chr18:69555002:C:T	8.83003e-06	-1.29956e-10	-1.36258
69555304	chr18:69555304:G:A	1.7807e-06	-1.62052	-1.34322
69555407	chr18:69555407:T:C	5.0141e-06	-1.63001	-0.298476
69555607	chr18:69555607:G:A	2.14343e-06	-1.50358	-1.27475
69555658	chr18:69555658:G:A	8.7185e-06	-1.29956e-10	-1.37529
69556000	chr18:69556000:G:A	1.18973e-05	-1.29956e-10	-1.06443
69556014	chr18:69556014:T:G	1.12742e-05	-1.29956e-10	-1.11822
69556299	chr18:69556299:C:G	1.13019e-05	-1.29956e-10	-1.11577
69556427	chr18:69556427:C:T	8.24115e-06	-1.4316	-3.67523e-10
69556446	chr18:69556446:A:G	2.23074e-06	-1.56239	-1.17601
69556537	chr18:69556537:G:C	2.48999e-05	-1.29956e-10	-0.325876
69556820	chr18:69556820:A:T	7.05078e-06	-1.5876	-3.67523e-10
69556836	chr18:69556836:A:C	1.90839e-06	-1.60891	-1.28557
69557177	chr18:69557177:A:G	1.77619e-06	-1.59951	-1.36676
69557258	chr18:69557258:T:C	1.1761e-05	-1.07595	-3.67523e-10
69557645	chr18:69557645:C:T	6.79232e-06	-1.62495	-3.67523e-10
69557965	chr18:69557965:T:C	8.854e-06	-1.29956e-10	-1.35987
69558185	chr18:69558185:G:A	1.95041e-06	-1.5711	-1.3016
69558241	chr18:69558241:T:C	8.71282e-06	-1.29956e-10	-1.37595
69558563	chr18:69558563:C:T	1.74091e-06	-1.61059	-1.37574
69558719	chr18:69558719:CACAT:C	8.95452e-06	-1.29956e-10	-1.34858
69558761	chr18:69558761:A:T	3.25731e-06	-1.29767	-1.06217
69558800	chr18:69558800:G:A	1.97892e-06	-1.582	-1.27619
69559065	chr18:69559065:T:C	1.05855e-05	-1.29956e-10	-1.18125
69559066	chr18:69559066:G:A	2.04997e-05	-0.520331	-3.67523e-10
69559445	chr18:69559445:C:T	1.72475e-06	-1.62455	-1.37111
69559490	chr18:69559490:C:A	1.74171e-06	-1.62621	-1.35966
69560040	chr18:69560040:A:G	3.73093e-06	-1.63648	-0.587605
69560094	chr18:69560094:T:C	3.76649e-06	-1.61773	-0.596866
69560494	chr18:69560494:G:C	1.71894e-06	-1.62413	-1.3749
69560568	chr18:69560568:G:T	7.91994e-06	-1.17846	-0.292902
69560788	chr18:69560788:G:A	1.71143e-06	-1.63065	-1.37277
69560948	chr18:69560948:T:C	3.64065e-06	-1.59896	-0.649622
69561033	chr18:69561033:A:G	5.47739e-05	-1.29956e-10	0.462472
69561041	chr18:69561041:C:T	1.768e-06	-1.62663	-1.34426
69561235	chr18:69561235:C:T	4.07603e-05	-1.29956e-10	0.166968
69561302	chr18:69561302:CTA:C	3.69033e-06	-1.60164	-0.63339
69561380	chr18:69561380:T:A	9.18058e-06	-1.29956e-10	-1.32365
69561643	chr18:69561643:G:T	3.51619e-06	-1.232	-1.05136
69561783	chr18:69561783:T:C	8.93776e-06	-1.29956e-10	-1.35046
69562003	chr18:69562003:A:G	5.94014e-05	-1.29956e-10	0.543577
69562045	chr18:69562045:G:T	2.2739e-06	-1.56547	-1.15377
69562312	chr18:69562312:C:T	7.06652e-06	-1.58537	-3.67523e-10
69562987	chr18:69562987:G:A	1.8058e-06	-1.62263	-1.32711
69563371	chr18:69563371:A:G	1.74848e-06	-1.61843	-1.36357
69563750	chr18:69563750:A:G	1.18618e-05	-1.29956e-10	-1.06741
69563856	chr18:69563856:C:T	1.37886e-05	-1.29956e-10	-0.916899
69564118	chr18:69564118:T:TTGAG	9.84571e-06	-1.29956e-10	-1.25371
69564291	chr18:69564291:G:A	1.38461e-05	-1.29956e-10	-0.912738
69564662	chr18:69564662:T:A	4.08163e-05	-1.29956e-10	0.168341
69565588	chr18:69565588:G:C	8.7677e-06	-1.29956e-10	-1.36967
69565901	chr18:69565901:T:C	9.62671e-06	-1.29956e-10	-1.2762
69565962	chr18:69565962:T:C	9.69284e-06	-1.29956e-10	-1.26935
69566006	chr18:69566006:T:G	8.37379e-06	-1.41563	-3.67523e-10
69566177	chr18:69566177:A:G	1.35893e-05	-1.29956e-10	-0.931456
69566223	chr18:69566223:C:T	2.67436e-06	-1.53847	-1.01856
69566286	chr18:69566286:G:A	1.4326e-05	-1.29956e-10	-0.878662
69566418	chr18:69566418:G:A	8.99168e-06	-1.29956e-10	-1.34444
69566425	chr18:69566425:C:T	5.27982e-06	-1.19877	-0.678076
69566449	chr18:69566449:T:C	1.39091e-05	-1.29956e-10	-0.908198
69566521	chr18:69566521:G:GA	9.04953e-06	-1.29956e-10	-1.33803
69566606	chr18:69566606:C:T	1.69197e-06	-1.64127	-1.37358
69566737	chr18:69566737:G:A	8.9061e-06	-1.29956e-10	-1.354
69567218	chr18:69567218:T:C	8.36987e-06	-1.4161	-3.67523e-10
69567498	chr18:69567498:C:A	4.67038e-05	-1.29956e-10	0.303084
69567544	chr18:69567544:G:A	4.44219e-05	-1.29956e-10	0.252991
69567575	chr18:69567575:A:G	1.6382e-05	-1.29956e-10	-0.744557
69567618	chr18:69567618:G:A	9.05487e-06	-1.29956e-10	-1.33744
69567841	chr18:69567841:C:T	8.98182e-06	-1.29956e-10	-1.34554
69568054	chr18:69568054:C:T	9.23281e-06	-1.29956e-10	-1.31798
69568055	chr18:69568055:G:A	8.32645e-06	-1.4213	-3.67523e-10
69568445	chr18:69568445:T:A	8.87779e-06	-1.29956e-10	-1.35719
69568491	chr18:69568491:C:T	1.17942e-05	-1.29956e-10	-1.07313
69568756	chr18:69568756:G:A	1.13336e-05	-1.29956e-10	-1.11296
69568776	chr18:69568776:A:G	2.28319e-06	-1.53333	-1.18184
69568804	chr18:69568804:C:T	3.12778e-06	-1.33799	-1.06243
69569322	chr18:69569322:A:G	8.26558e-06	-1.42864	-3.67523e-10
69569621	chr18:69569621:C:A	1.17942e-05	-1.29956e-10	-1.07313
69569649	chr18:69569649:T:A	9.26196e-05	-1.29956e-10	0.987759
69569885	chr18:69569885:A:G	1.10814e-05	-1.29956e-10	-1.13548
69570216	chr18:69570216:A:T	1.00815e-05	-1.29956e-10	-1.23004
69570406	chr18:69570406:T:C	2.68496e-06	-1.52122	-1.03186
69570618	chr18:69570618:A:G	1.13038e-05	-1.29956e-10	-1.1156
69570752	chr18:69570752:C:T	2.86446e-06	-1.36093	-1.12743
69570839	chr18:69570839:G:A	7.39278e-06	-1.54024	-3.67523e-10
69571103	chr18:69571103:T:C	0.000141512	-1.29956e-10	1.41164
69571112	chr18:69571112:C:T	1.30403e-05	-1.29956e-10	-0.972694
69571609	chr18:69571609:C:T	1.16262e-05	-1.29956e-10	-1.08748
69571888	chr18:69571888:C:T	1.44274e-05	-0.871614	-3.67523e-10
69572122	chr18:69572122:A:G	1.13038e-05	-1.29956e-10	-1.1156
69572170	chr18:69572170:C:G	9.97705e-06	-1.29956e-10	-1.24045
69572275	chr18:69572275:G:A	8.81461e-06	-1.29956e-10	-1.36433
69572473	chr18:69572473:G:A	9.19907e-06	-1.29956e-10	-1.32164
69572700	chr18:69572700:A:T	3.21223e-06	-1.6127	-0.761075
69573098	chr18:69573098:G:T	8.97727e-06	-1.29956e-10	-1.34605
69573534	chr18:69573534:T:A	9.16321e-06	-1.29956e-10	-1.32554
69573878	chr18:69573878:G:A	1.33964e-05	-1.29956e-10	-0.945757
69574016	chr18:69574016:G:C	3.54569e-06	-1.41458	-0.860429
69574103	chr18:69574103:T:C	2.93384e-06	-1.3623	-1.10213
69574161	chr18:69574161:G:T	2.66229e-05	-1.29956e-10	-0.25897
69574281	chr18:69574281:A:G	9.94623e-06	-1.29956e-10	-1.24355
69574421	chr18:69574421:A:G	3.61913e-06	-1.42932	-0.825188
69574495	chr18:69574495:G:A	5.12531e-06	-1.64074	-0.265812
69574545	chr18:69574545:A:T	5.9031e-06	-1.44277	-0.322493
69574675	chr18:69574675:A:T	8.74834e-06	-1.29956e-10	-1.37188
69574676	chr18:69574676:A:G	1.97634e-06	-1.48413	-1.37536
69574804	chr18:69574804:A:T	1.21041e-05	-1.29956e-10	-1.0472
69574891	chr18:69574891:A:G	7.91192e-06	-1.47237	-3.67523e-10
69574999	chr18:69574999:A:G	8.89602e-06	-1.29956e-10	-1.35514
69575035	chr18:69575035:T:C	2.65442e-06	-1.51863	-1.04588
69575054	chr18:69575054:T:C	2.70577e-06	-1.24021	-1.30514
69575671	chr18:69575671:G:A	1.05939e-05	-1.29956e-10	-1.18046
69576121	chr18:69576121:G:T	1.27135e-05	-1.29956e-10	-0.998074
69576476	chr18:69576476:G:A	9.20288e-06	-1.29956e-10	-1.32123
69576520	chr18:69576520:C:T	9.16492e-06	-1.29956e-10	-1.32536
69576523	chr18:69576523:C:T	1.78041e-06	-1.63557	-1.32833
69577152	chr18:69577152:C:G	1.04648e-05	-1.29956e-10	-1.19273
69577192	chr18:69577192:A:T	1.21176e-05	-1.29956e-10	-1.04608
69577276	chr18:69577276:C:T	1.09397e-05	-1.14834	-3.67523e-10
69577280	chr18:69577280:G:A	7.66265e-06	-1.50438	-3.67523e-10
69577827	chr18:69577827:G:T	1.49414e-05	-1.29956e-10	-0.836604
69578431	chr18:69578431:T:C	1.28803e-05	-1.29956e-10	-0.985044
69578804	chr18:69578804:C:A	3.17407e-05	-1.29956e-10	-0.0831412
69578850	chr18:69578850:A:C	1.84342e-06	-1.57967	-1.34944
69579007	chr18:69579007:C:T	4.35518e-06	-1.15964	-0.909734
69579057	chr18:69579057:T:C	3.0959e-06	-1.49266	-0.918008
69579247	chr18:69579247:A:T	1.92642e-06	-1.51826	-1.36682
69579815	chr18:69579815:C:G	2.53072e-05	-1.29956e-10	-0.309651
69579918	chr18:69579918:C:T	2.91363e-06	-1.53808	-0.933258
69580001	chr18:69580001:A:T	2.90103e-06	-1.5396	-0.936075
69580401	chr18:69580401:G:A	8.71332e-06	-1.29956e-10	-1.37589
69581333	chr18:69581333:A:G	1.72294e-06	-1.64101	-1.3557
69581435	chr18:69581435:A:G	1.89943e-06	-1.64122	-1.25797
69581483	chr18:69581483:A:G	1.91011e-06	-1.52405	-1.36954
69581507	chr18:69581507:AG:A	8.71958e-06	-1.29956e-10	-1.37517
69581962	chr18:69581962:C:A	2.24478e-06	-1.51789	-1.21424
69581991	chr18:69581991:C:T	1.85328e-05	-1.29956e-10	-0.621196
69582384	chr18:69582384:C:T	2.77958e-05	-1.29956e-10	-0.215855
69582385	chr18:69582385:G:A	1.20666e-05	-1.29956e-10	-1.0503
69582658	chr18:69582658:T:C	1.12048e-05	-1.29956e-10	-1.1244
69582742	chr18:69582742:C:T	2.25381e-05	-1.29956e-10	-0.425533
69582875	chr18:69582875:CTA:C	8.71579e-06	-1.29956e-10	-1.37561
69583069	chr18:69583069:C:T	3.5915e-06	-1.56993	-0.692245
69583441	chr18:69583441:A:G	7.86979e-06	-1.47771	-3.67523e-10
69583551	chr18:69583551:G:A	3.34856e-06	-1.55796	-0.774252
69583591	chr18:69583591:A:G	5.79543e-06	-1.10136	-0.682308
69584045	chr18:69584045:T:C	5.46602e-06	-0.610389	-1.2318
69584090	chr18:69584090:A:T	2.52749e-05	-1.29956e-10	-0.31093
69584423	chr18:69584423:G:A	1.81074e-05	-0.64442	-3.67523e-10
69584706	chr18:69584706:G:T	1.33487e-05	-1.51018	0.560853
69584803	chr18:69584803:GATATTTT:G	2.4306e-06	-1.32453	-1.32807
69584839	chr18:69584839:T:C	6.95871e-06	-1.60075	-3.67523e-10
69585401	chr18:69585401:T:C	9.08489e-06	-1.29956e-10	-1.33413
69585514	chr18:69585514:G:A	2.14851e-06	-1.63748	-1.13849
69585538	chr18:69585538:A:G	1.36753e-05	-0.074151	-0.851001
69585680	chr18:69585680:G:A	7.71916e-06	-1.52517	0.0281307
69586190	chr18:69586190:T:G	1.25098e-05	-1.29956e-10	-1.01423
69586263	chr18:69586263:C:T	6.21179e-06	-0.781811	-0.932482
69586323	chr18:69586323:G:A	6.73496e-06	-1.63343	-3.67523e-10
69586646	chr18:69586646:G:A	9.36296e-06	-1.29956e-10	-1.30398
69586750	chr18:69586750:G:A	7.41047e-06	-1.63917	0.101326
69587530	chr18:69587530:G:C	5.04746e-06	-1.59777	-0.324087
69587552	chr18:69587552:C:G	6.70192e-06	-1.63835	-3.67523e-10
69587569	chr18:69587569:C:T	9.14176e-06	-1.29956e-10	-1.32789
69587629	chr18:69587629:C:T	1.02587e-05	-1.29956e-10	-1.21262
69587714	chr18:69587714:G:A	1.33257e-05	-1.29956e-10	-0.951046
69587903	chr18:69587903:G:A	9.86704e-05	-1.29956e-10	1.05104
69588092	chr18:69588092:T:G	9.93614e-06	-1.29956e-10	-1.24456
69588396	chr18:69588396:A:G	5.30468e-06	-1.59407	-0.278086
69588485	chr18:69588485:A:G	8.69862e-05	-1.29956e-10	0.925009
69588758	chr18:69588758:G:A	0.00045549	-1.29956e-10	2.58063
69588790	chr18:69588790:C:A	9.60237e-06	-1.29956e-10	-1.27873
69588832	chr18:69588832:A:AT	2.50718e-06	-1.62935	-0.992228
69588924	chr18:69588924:A:G	4.82248e-06	-1.60129	-0.366159
69589032	chr18:69589032:C:G	1.37349e-05	-1.29956e-10	-0.920801
69589138	chr18:69589138:C:T	1.78935e-06	-1.58805	-1.37084
69589197	chr18:69589197:A:G	1.88341e-05	-1.29956e-10	-0.605071
69589298	chr18:69589298:G:A	4.58397e-06	-0.646384	-1.37179
69589442	chr18:69589442:TTA:T	2.36379e-05	-0.545373	0.167483
69590186	chr18:69590186:T:C	0.000101527	-1.29956e-10	1.07959
69590251	chr18:69590251:A:G	4.36179e-06	-1.57978	-0.488079
69590426	chr18:69590426:G:A	1.12817e-05	-1.11756	-3.67523e-10
69590479	chr18:69590479:A:G	1.72634e-05	-1.29956e-10	-0.692152
69590482	chr18:69590482:A:T	5.10205e-06	-0.539666	-1.37143
69590864	chr18:69590864:T:G	8.74889e-06	-1.29956e-10	-1.37181
69590913	chr18:69590913:A:G	2.4426e-06	-1.61355	-1.03413
69591041	chr18:69591041:A:G	1.72265e-05	-1.29956e-10	-0.69429
69591067	chr18:69591067:A:G	2.41691e-06	-1.61408	-1.04418
69591140	chr18:69591140:T:C	1.72634e-05	-1.29956e-10	-0.692152
69591471	chr18:69591471:G:A	2.41082e-06	-1.60368	-1.05709
69591589	chr18:69591589:G:T	6.64096e-05	-1.29956e-10	0.6551
69591602	chr18:69591602:TA:T	2.39968e-06	-1.60438	-1.06103
69591756	chr18:69591756:C:T	2.44044e-06	-1.59806	-1.05051
69591836	chr18:69591836:G:A	0.000462276	-1.29956e-10	2.59542
69591943	chr18:69591943:A:T	2.48605e-05	-0.401875	0.074416
69592350	chr18:69592350:AT:A	6.76367e-05	-1.29956e-10	0.67341
69592638	chr18:69592638:T:A	2.62343e-05	-1.29956e-10	-0.273673
69592721	chr18:69592721:T:C	0.000487753	-1.29956e-10	2.64907
69593377	chr18:69593377:AG:A	0.000109333	-1.29956e-10	1.15365
69593406	chr18:69593406:A:G	1.24616e-05	-1.01809	-3.67523e-10
69593515	chr18:69593515:A:T	4.93279e-05	-1.29956e-10	0.357749
69593635	chr18:69593635:G:C	1.37183e-05	-1.29956e-10	-0.922011
69594359	chr18:69594359:C:A	9.32773e-06	-1.29956e-10	-1.30775
69594566	chr18:69594566:A:C	1.02002e-05	-1.29956e-10	-1.21834
69594695	chr18:69594695:A:C	6.71373e-06	-1.63659	-3.67523e-10
69594826	chr18:69594826:C:T	2.95737e-06	-1.28611	-1.17033
69594906	chr18:69594906:T:G	2.25328e-05	-0.505161	0.0793929
69595494	chr18:69595494:A:T	0.000101422	-1.29956e-10	1.07855
69595643	chr18:69595643:T:G	0.000108046	-1.29956e-10	1.14182
69595900	chr18:69595900:C:T	1.47721e-05	-1.31696	0.468957
69595991	chr18:69595991:C:A	9.57764e-05	-1.29956e-10	1.02127
69596530	chr18:69596530:C:T	0.00192352	-1.29956e-10	4.02117
69596614	chr18:69596614:C:A	2.3618e-06	-1.34882	-1.3325
69596730	chr18:69596730:A:C	1.22339e-05	-1.29956e-10	-1.03653
69596858	chr18:69596858:C:T	1.98399e-05	-1.29956e-10	-0.553046
69596898	chr18:69596898:G:T	4.07542e-06	-1.25265	-0.88312
69596922	chr18:69596922:C:T	4.25878e-06	-0.737168	-1.35459
69597532	chr18:69597532:T:TC	2.47275e-06	-1.35745	-1.27796
69597599	chr18:69597599:A:G	3.12424e-06	-1.24433	-1.15722
69597703	chr18:69597703:C:T	9.02383e-06	-1.29956e-10	-1.34087
69597733	chr18:69597733:CATCTGGAGACTCAAACGCCTGCTCAACCTCAGCTGGAAGCGTGCAT:C	2.67766e-05	-1.29956e-10	-0.253214
69597932	chr18:69597932:G:A	8.84373e-06	-1.29956e-10	-1.36103
69598150	chr18:69598150:T:C	9.96423e-06	-0.817191	-0.424548
69598909	chr18:69598909:C:A	0.00186428	-0.914338	4.90423
69599039	chr18:69599039:T:C	8.67538e-05	-1.29956e-10	0.922333
69599081	chr18:69599081:A:G	2.09572e-05	-0.758729	0.260469
69599281	chr18:69599281:G:A	3.32999e-05	-1.29956e-10	-0.0351853
69599641	chr18:69599641:C:T	3.51769e-05	-1.29956e-10	0.019649
69599701	chr18:69599701:T:C	3.18689e-06	-1.22773	-1.15397
69599980	chr18:69599980:T:G	9.56902e-05	-1.29956e-10	1.02038
69600176	chr18:69600176:T:TA	4.44277e-06	-0.936326	-1.11314
69600353	chr18:69600353:C:T	1.36236e-05	-1.29956e-10	-0.92894
69600689	chr18:69600689:A:G	9.10753e-06	-1.29956e-10	-1.33164
69600697	chr18:69600697:T:C	4.55192e-06	-0.780822	-1.24437
69601075	chr18:69601075:T:C	4.51365e-06	-0.769755	-1.26388
69601107	chr18:69601107:C:T	6.69128e-06	-1.63994	-3.67523e-10
69601186	chr18:69601186:G:A	8.87229e-06	-1.29956e-10	-1.35781
69601817	chr18:69601817:C:T	1.29225e-05	-0.981772	-3.67523e-10
69602390	chr18:69602390:C:T	1.31249e-05	-1.29956e-10	-0.966228
69602526	chr18:69602526:G:A	1.05915e-05	-1.29956e-10	-1.18069
69602712	chr18:69602712:A:G	3.13987e-06	-1.14145	-1.2551
69602966	chr18:69602966:T:A	6.02851e-06	-1.27795	-0.466295
69603022	chr18:69603022:G:A	1.05831e-05	-1.29956e-10	-1.18148
69603084	chr18:69603084:T:C	6.99414e-06	-0.739327	-0.856342
69603145	chr18:69603145:T:A	2.61991e-06	-1.20515	-1.37246
69603330	chr18:69603330:A:C	0.00011615	-1.29956e-10	1.21414
69603336	chr18:69603336:A:G	2.99581e-06	-1.1296	-1.31392
69603423	chr18:69603423:C:T	2.35097e-05	-0.383327	-3.67523e-10
69603490	chr18:69603490:T:C	2.10638e-05	-1.29956e-10	-0.493187
69603695	chr18:69603695:C:T	8.7173e-06	-1.29956e-10	-1.37543
69603912	chr18:69603912:C:T	9.29041e-06	-1.29956e-10	-1.31176
69604217	chr18:69604217:C:T	2.23164e-05	-1.29956e-10	-0.435417
69604413	chr18:69604413:T:C	6.79286e-06	-1.62487	-3.67523e-10
69604514	chr18:69604514:C:T	4.16483e-06	-0.755328	-1.35874
69604690	chr18:69604690:C:A	1.30166e-05	-1.29956e-10	-0.974515
69604988	chr18:69604988:CAG:C	1.20628e-05	-1.29956e-10	-1.05061
69604993	chr18:69604993:A:G	4.34376e-06	-0.78051	-1.29149
69605162	chr18:69605162:A:G	1.98836e-05	-1.29956e-10	-0.550844
69605237	chr18:69605237:C:T	8.7444e-06	-1.29956e-10	-1.37233
69605792	chr18:69605792:TA:T	4.29803e-06	-0.792396	-1.29019
69606079	chr18:69606079:C:A	0.00014595	-1.29956e-10	1.44252
69606133	chr18:69606133:G:A	7.28996e-06	-1.55424	-3.67523e-10
69606439	chr18:69606439:T:G	1.16714e-05	-1.29956e-10	-1.0836
69606503	chr18:69606503:T:C	3.08258e-06	-1.54374	-0.871236
69606768	chr18:69606768:T:G	1.53747e-05	-0.808019	-3.67523e-10
69606990	chr18:69606990:T:C	2.47185e-05	-1.29956e-10	-0.33319
69607255	chr18:69607255:T:C	1.88706e-05	-0.603136	-3.67523e-10
69607337	chr18:69607337:ATTTTG:A	1.41933e-05	-0.753431	-0.134537
69607384	chr18:69607384:A:T	2.76236e-05	-1.29956e-10	-0.222069
69607445	chr18:69607445:A:G	2.33516e-05	-1.29956e-10	-0.390074
69607554	chr18:69607554:C:T	1.31734e-05	-0.713889	-0.248648
69607696	chr18:69607696:A:T	3.31309e-06	-1.03367	-1.30919
69607795	chr18:69607795:A:G	2.28232e-05	-1.29956e-10	-0.412963
69608073	chr18:69608073:A:G	1.36909e-05	-0.706431	-0.217578
69608222	chr18:69608222:C:T	8.86478e-06	-1.29956e-10	-1.35866
69608377	chr18:69608377:C:T	1.96623e-05	-1.29956e-10	-0.562039
69608383	chr18:69608383:T:C	4.50037e-06	-0.663806	-1.37277
69608411	chr18:69608411:TGTA:T	9.13613e-06	-1.29956e-10	-1.3285
69608481	chr18:69608481:A:G	3.3552e-06	-1.02072	-1.30951
69608572	chr18:69608572:A:G	2.12979e-05	-1.29956e-10	-0.482134
69608717	chr18:69608717:C:T	1.77282e-06	-1.63833	-1.32984
69608926	chr18:69608926:A:G	1.12579e-05	-0.886684	-0.23299
69609312	chr18:69609312:C:A	2.88193e-05	-1.45455	1.27486
69609464	chr18:69609464:C:T	2.37892e-05	-1.29956e-10	-0.371508
69609564	chr18:69609564:T:A	3.00974e-06	-1.07538	-1.3635
69609669	chr18:69609669:CTGAG:C	4.60355e-06	-0.640619	-1.37329
69609862	chr18:69609862:T:C	1.0357e-05	-1.29956e-10	-1.20308
69609872	chr18:69609872:A:G	1.74086e-05	-0.683775	-3.67523e-10
69609946	chr18:69609946:C:T	8.97827e-06	-1.29956e-10	-1.34593
69610065	chr18:69610065:T:G	2.94876e-06	-1.61947	-0.839885
69610139	chr18:69610139:G:A	1.1225e-05	-0.890634	-0.231967
69610165	chr18:69610165:T:C	2.92604e-06	-1.61735	-0.849745
69610211	chr18:69610211:G:A	2.26979e-05	-1.29956e-10	-0.41847
69610287	chr18:69610287:T:G	0.000119567	-1.29956e-10	1.24314
69610420	chr18:69610420:T:C	9.11339e-06	-1.29956e-10	-1.331
69610429	chr18:69610429:C:T	2.29049e-05	-1.29956e-10	-0.409389
69610615	chr18:69610615:C:T	9.20069e-06	-1.29956e-10	-1.32146
69610630	chr18:69610630:C:T	6.69701e-06	-1.63908	-3.67523e-10
69610735	chr18:69610735:A:C	2.78921e-05	-1.27562	1.06322
69610789	chr18:69610789:C:T	2.5148e-05	-1.18041	0.864453
69611025	chr18:69611025:G:A	6.69287e-06	-1.6397	-3.67523e-10
69611058	chr18:69611058:A:G	6.71455e-06	-1.63646	-3.67523e-10
69611255	chr18:69611255:T:C	1.14437e-05	-1.29956e-10	-1.1033
69611276	chr18:69611276:G:A	9.83019e-06	-1.29956e-10	-1.25528
69611289	chr18:69611289:T:C	6.30762e-05	-1.35226	1.95587
69611344	chr18:69611344:G:A	9.07235e-06	-1.29956e-10	-1.33551
69611381	chr18:69611381:G:T	8.96759e-06	-1.29956e-10	-1.34712
69611423	chr18:69611423:A:G	3.41723e-06	-1.01348	-1.29843
69611609	chr18:69611609:T:C	5.61858e-05	-1.29956e-10	0.487922
69611759	chr18:69611759:C:T	3.76019e-05	-1.55719	1.6435
69611802	chr18:69611802:T:C	8.78173e-06	-1.29956e-10	-1.36807
69611831	chr18:69611831:T:C	3.73137e-05	-1.55628	1.6349
69611940	chr18:69611940:T:C	5.60404e-05	-1.29956e-10	0.485331
69612027	chr18:69612027:A:G	9.25273e-05	-1.29956e-10	0.986763
69612239	chr18:69612239:A:G	3.38291e-05	-1.29956e-10	-0.019421
69612488	chr18:69612488:C:A	2.37953e-05	-1.06624	0.694986
69612675	chr18:69612675:C:T	1.02838e-05	-1.29956e-10	-1.21017
69613144	chr18:69613144:T:C	8.12259e-06	-1.44609	-3.67523e-10
69613712	chr18:69613712:T:C	1.65076e-05	-0.73692	-3.67523e-10
69614106	chr18:69614106:C:G	7.22e-06	-1.56389	-3.67523e-10
69614804	chr18:69614804:C:T	3.51659e-05	-1.29956e-10	0.0193359
69615784	chr18:69615784:A:T	1.50809e-05	-1.17991	0.352597
69615841	chr18:69615841:G:T	1.57741e-05	-1.16044	0.37807
69615842	chr18:69615842:A:G	1.61498e-05	-1.17274	0.4139
69615854	chr18:69615854:G:A	1.6082e-05	-1.15842	0.395379
69615905	chr18:69615905:A:G	2.97313e-06	-1.22678	-1.22434
69616128	chr18:69616128:A:G	9.90904e-06	-1.29956e-10	-1.24729
69616214	chr18:69616214:G:A	1.54225e-05	-1.18731	0.382392
69616677	chr18:69616677:A:G	7.9148e-06	-1.15253	-0.31948
69616826	chr18:69616826:A:T	7.79869e-06	-1.16389	-0.322892
69617095	chr18:69617095:A:AAG	1.61906e-05	-1.29956e-10	-0.756307
69617143	chr18:69617143:T:C	9.49054e-06	-1.29956e-10	-1.29045
69617214	chr18:69617214:G:C	1.82042e-06	-1.61936	-1.32231
69617228	chr18:69617228:G:A	2.5511e-06	-1.54044	-1.06378
69617560	chr18:69617560:A:G	8.85668e-06	-1.29956e-10	-1.35957
69617666	chr18:69617666:A:G	3.33137e-06	-0.972541	-1.36482
69617893	chr18:69617893:A:G	0.000134511	-1.29956e-10	1.36091
69618176	chr18:69618176:G:A	1.41437e-05	-0.891473	-3.67523e-10
69618448	chr18:69618448:G:T	2.57996e-06	-1.4959	-1.09707
69618607	chr18:69618607:C:G	8.7313e-06	-1.29956e-10	-1.37383
69619031	chr18:69619031:A:C	1.75561e-06	-1.6064	-1.37152
69619071	chr18:69619071:C:CA	3.17281e-05	-1.29956e-10	-0.083539
69619163	chr18:69619163:T:C	1.71161e-05	-1.29956e-10	-0.700721
69619541	chr18:69619541:C:T	0.000114082	-1.29956e-10	1.19618
69619619	chr18:69619619:G:A	4.69762e-06	-1.11518	-0.878508
69620047	chr18:69620047:A:G	2.65699e-05	-1.29956e-10	-0.260963
69620072	chr18:69620072:TTAATA:T	8.80483e-06	-1.29956e-10	-1.36544
69620523	chr18:69620523:A:T	3.81512e-06	-1.14724	-1.05453
69620815	chr18:69620815:T:A	9.44671e-06	-1.29956e-10	-1.29507
69621240	chr18:69621240:C:T	9.23552e-06	-1.29956e-10	-1.31768
69621410	chr18:69621410:T:G	1.40923e-05	-1.56487	0.669759
69621723	chr18:69621723:T:C	1.95287e-05	-1.5723	1.00344
69621750	chr18:69621750:A:G	5.19555e-06	-0.78362	-1.10932
69622248	chr18:69622248:A:T	6.32594e-05	-1.29956e-10	0.606502
69622366	chr18:69622366:G:A	0.000126301	-1.29956e-10	1.29793
69622470	chr18:69622470:T:G	3.32456e-06	-0.964532	-1.37487
69622486	chr18:69622486:C:T	3.1752e-06	-1.01052	-1.37485
69623041	chr18:69623041:G:A	3.25462e-05	-1.29956e-10	-0.058079
69623086	chr18:69623086:A:G	9.38521e-06	-1.29956e-10	-1.30161
69623190	chr18:69623190:T:C	4.44772e-06	-1.05691	-0.991439
69623238	chr18:69623238:T:C	0.000128363	-1.29956e-10	1.31412
69623272	chr18:69623272:C:A	2.91319e-05	-1.29956e-10	-0.168908
69623401	chr18:69623401:C:A	4.44347e-06	-1.07694	-0.97237
69623407	chr18:69623407:C:T	3.41989e-06	-0.958848	-1.35228
69623441	chr18:69623441:A:T	7.28542e-06	-1.55487	-3.67523e-10
69623691	chr18:69623691:C:T	4.86678e-06	-1.03572	-0.922589
69623831	chr18:69623831:C:A	6.77562e-06	-1.62741	-3.67523e-10
69624189	chr18:69624189:C:A	7.84994e-06	-1.48024	-3.67523e-10
69624482	chr18:69624482:A:G	3.1834e-06	-1.00721	-1.37558
69624721	chr18:69624721:T:C	4.35031e-05	-1.29956e-10	0.23209
69624749	chr18:69624749:C:G	3.56773e-05	-1.29956e-10	0.033774
69624847	chr18:69624847:C:T	3.36447e-05	-1.29956e-10	-0.0248856
69624871	chr18:69624871:A:C	7.25912e-05	0.744102	-3.67523e-10
69625274	chr18:69625274:C:A	3.07953e-05	-1.29956e-10	-0.113378
69625360	chr18:69625360:T:C	3.05478e-05	-1.29956e-10	-0.121447
69625490	chr18:69625490:C:A	6.7287e-05	-1.29956e-10	0.668226
69625685	chr18:69625685:T:TCAG	1.01356e-05	-1.29956e-10	-1.22469
69625843	chr18:69625843:C:T	3.17399e-06	-1.01013	-1.37562
69625877	chr18:69625877:A:T	2.85949e-05	-0.187511	-3.67523e-10
69626293	chr18:69626293:T:A	3.72092e-06	-1.11717	-1.1096
69626302	chr18:69626302:A:G	3.12263e-05	-1.29956e-10	-0.0994818
69626963	chr18:69626963:AG:A	5.2929e-05	-1.29956e-10	0.42821
69627077	chr18:69627077:C:T	4.44586e-06	-0.999299	-1.04947
69627310	chr18:69627310:T:C	8.79976e-06	-0.816961	-0.549056
69627334	chr18:69627334:C:T	7.05465e-06	-1.58705	-3.67523e-10
69627650	chr18:69627650:C:T	8.71474e-06	-1.29956e-10	-1.37572
69627895	chr18:69627895:A:G	1.96596e-06	-1.54301	-1.32175
69628211	chr18:69628211:T:C	2.73011e-06	-1.6349	-0.901495
69628317	chr18:69628317:C:G	1.2802e-05	-1.29956e-10	-0.991143
69629325	chr18:69629325:T:C	4.45617e-05	-1.56704	1.82317
69629878	chr18:69629878:C:T	9.09323e-05	-1.29956e-10	0.969374
69629967	chr18:69629967:C:T	0.000106664	-1.55707	2.68602
69630090	chr18:69630090:T:C	8.88399e-06	-1.29956e-10	-1.35649
69630095	chr18:69630095:A:T	0.000183356	-1.29956e-10	1.67069
69630580	chr18:69630580:T:C	1.52752e-05	-1.29956e-10	-0.814512
69630608	chr18:69630608:T:A	3.75176e-06	-1.11886	-1.09966
69630753	chr18:69630753:G:A	6.21787e-06	-1.6143	-0.099012
69630836	chr18:69630836:A:C	6.80644e-06	-1.62287	-3.67523e-10
69631634	chr18:69631634:C:T	2.96464e-06	-1.54292	-0.911067
69632225	chr18:69632225:C:T	9.15453e-06	-1.29956e-10	-1.32649
69632391	chr18:69632391:C:T	8.86262e-06	-1.29956e-10	-1.3589
69632699	chr18:69632699:G:A	9.4302e-06	-1.29956e-10	-1.29682
69632806	chr18:69632806:G:C	2.43313e-06	-1.34016	-1.3114
69633143	chr18:69633143:A:G	0.000438501	-1.29956e-10	2.54262
69633452	chr18:69633452:A:T	1.26371e-05	-1.29956e-10	-1.0041
69633645	chr18:69633645:A:G	3.61776e-06	-1.52485	-0.730036
69633794	chr18:69633794:T:C	0.000113821	-1.29956e-10	1.19388
69633795	chr18:69633795:G:A	2.18298e-06	-1.41257	-1.34747
69634001	chr18:69634001:A:G	8.78529e-06	-1.29956e-10	-1.36766
69634426	chr18:69634426:T:C	8.35055e-06	-1.41841	-3.67523e-10
69634799	chr18:69634799:A:G	2.15073e-06	-1.60194	-1.17299
69634819	chr18:69634819:T:G	2.12139e-05	-1.29956e-10	-0.486086
69634849	chr18:69634849:A:T	1.29846e-05	-0.976975	-3.67523e-10
69634923	chr18:69634923:G:A	6.75288e-05	-1.29956e-10	0.671813
69635200	chr18:69635200:A:T	2.36737e-06	-1.37824	-1.30072
69635202	chr18:69635202:G:A	2.13522e-05	-1.29956e-10	-0.479588
69635376	chr18:69635376:A:G	2.22263e-06	-1.43866	-1.30339
69635496	chr18:69635496:A:G	2.17492e-06	-1.60193	-1.16182
69635705	chr18:69635705:GGAA:G	5.52124e-06	-1.48118	-0.350961
69636058	chr18:69636058:C:T	9.3393e-06	-1.29956e-10	-1.30651
69636152	chr18:69636152:G:A	8.33824e-06	-1.41989	-3.67523e-10
69636300	chr18:69636300:C:T	6.59402e-05	-1.29956e-10	0.648007
69636506	chr18:69636506:T:G	8.07412e-05	-1.29956e-10	0.850508
69636580	chr18:69636580:A:G	6.68813e-06	-1.64041	-3.67523e-10
69636686	chr18:69636686:G:A	4.66352e-06	-1.63764	-0.363334
69637008	chr18:69637008:A:C	0.000119541	-1.29956e-10	1.24292
69637027	chr18:69637027:A:G	1.75933e-06	-1.60251	-1.37329
69637300	chr18:69637300:G:A	1.77158e-06	-1.62659	-1.34228
69637493	chr18:69637493:G:A	2.04313e-06	-1.62652	-1.19974
69637610	chr18:69637610:G:C	1.1066e-05	-1.29956e-10	-1.13686
69637818	chr18:69637818:C:G	4.15664e-06	-1.58958	-0.526456
69638045	chr18:69638045:C:T	2.86402e-06	-1.12556	-1.36296
69638086	chr18:69638086:G:A	1.56413e-05	-0.790825	-3.67523e-10
69638468	chr18:69638468:T:C	2.61793e-06	-1.40055	-1.1778
69638535	chr18:69638535:C:T	1.18762e-05	-1.29956e-10	-1.0662
69638554	chr18:69638554:C:T	9.85302e-06	-1.29956e-10	-1.25296
69638558	chr18:69638558:T:C	3.19526e-06	-1.60219	-0.776886
69638689	chr18:69638689:C:G	1.87018e-06	-1.58627	-1.32844
69638795	chr18:69638795:A:G	4.12655e-06	-1.1209	-1.0024
69638889	chr18:69638889:T:C	1.21661e-05	-1.54248	0.500386
69639031	chr18:69639031:A:G	0.000113006	-1.29956e-10	1.1867
69639081	chr18:69639081:T:G	9.0232e-06	-1.29956e-10	-1.34094
69639114	chr18:69639114:C:A	1.18476e-05	-1.29956e-10	-1.06861
69639486	chr18:69639486:C:T	3.27285e-06	-1.59658	-0.758503
69639777	chr18:69639777:T:C	2.44735e-06	-1.3229	-1.32284
69639873	chr18:69639873:G:A	1.58088e-05	-1.20361	0.423436
69639901	chr18:69639901:A:G	0.000106826	-1.29956e-10	1.13046
69640088	chr18:69640088:G:A	2.48499e-06	-1.37678	-1.25369
69640405	chr18:69640405:A:G	5.22202e-06	-0.846901	-1.04096
69640510	chr18:69640510:C:T	2.90232e-05	-1.29956e-10	-0.172644
69640511	chr18:69640511:A:AT	3.87747e-06	-0.832091	-1.35347
69640965	chr18:69640965:C:T	1.18809e-05	-1.29956e-10	-1.06581
69641378	chr18:69641378:G:A	5.15162e-06	-0.662106	-1.23932
69641571	chr18:69641571:C:T	1.22511e-05	-1.29956e-10	-1.03513
69641884	chr18:69641884:A:G	3.50393e-05	-1.29956e-10	0.0157307
69641949	chr18:69641949:A:G	3.50698e-05	-1.29956e-10	0.0165997
69641960	chr18:69641960:A:G	1.81105e-06	-1.57249	-1.37434
69642028	chr18:69642028:A:G	2.6454e-06	-1.33945	-1.22847
69642076	chr18:69642076:T:C	4.06893e-06	-0.860576	-1.27679
69642219	chr18:69642219:C:A	4.99928e-06	-0.764376	-1.16707
69642262	chr18:69642262:A:T	8.71309e-06	-1.29956e-10	-1.37591
69642627	chr18:69642627:C:A	6.2727e-05	-1.29956e-10	0.598052
69642692	chr18:69642692:C:T	5.6613e-05	-1.29956e-10	0.495498
69642744	chr18:69642744:G:A	5.40803e-06	-0.706509	-1.14635
69643474	chr18:69643474:C:A	1.19675e-05	-1.61078	0.552229
69643509	chr18:69643509:C:T	7.87094e-06	-0.106245	-1.37132
69643638	chr18:69643638:T:C	8.77385e-06	-1.29956e-10	-1.36897
69643976	chr18:69643976:C:T	3.62249e-06	-1.56634	-0.68724
69644065	chr18:69644065:T:C	9.1012e-06	-1.29956e-10	-1.33233
69644095	chr18:69644095:G:A	0.000108703	-1.29956e-10	1.14787
69644202	chr18:69644202:C:T	1.85355e-06	-1.56891	-1.35473
69644334	chr18:69644334:C:T	7.18727e-06	-0.728233	-0.840197
69644487	chr18:69644487:C:T	3.88753e-06	-0.808704	-1.37426
69644572	chr18:69644572:G:C	3.28328e-06	-1.33473	-1.01717
69644829	chr18:69644829:G:A	2.89118e-06	-1.26305	-1.21603
69644903	chr18:69644903:T:G	9.09684e-06	-1.29956e-10	-1.33281
69644985	chr18:69644985:G:C	1.14597e-05	-1.29956e-10	-1.10191
69644988	chr18:69644988:T:A	3.50192e-06	-1.56405	-0.723383
69645111	chr18:69645111:C:T	7.45572e-06	-0.756584	-0.775176
69645263	chr18:69645263:G:A	3.44443e-06	-1.56263	-0.741357
69645370	chr18:69645370:T:C	3.50003e-06	-1.56378	-0.724187
69645904	chr18:69645904:C:T	4.43133e-06	-0.793983	-1.25806
69646359	chr18:69646359:T:C	1.30641e-05	-1.29956e-10	-0.970876
69646377	chr18:69646377:A:C	6.75712e-06	-1.63014	-3.67523e-10
69646483	chr18:69646483:G:C	8.82412e-06	-0.473788	-0.889464
69646504	chr18:69646504:A:T	9.31514e-06	-1.29956e-10	-1.3091
69646749	chr18:69646749:G:A	9.42489e-06	-1.53619	0.238804
69646856	chr18:69646856:C:A	6.2641e-06	-0.473019	-1.23289
69646868	chr18:69646868:C:A	7.43334e-06	-0.473194	-1.06157
69646882	chr18:69646882:A:G	4.36208e-06	-1.39085	-0.676944
69647341	chr18:69647341:C:T	1.19007e-05	-1.29956e-10	-1.06415
69647357	chr18:69647357:G:A	2.30245e-05	-1.44769	1.04351
69647409	chr18:69647409:C:G	2.32187e-05	-1.29956e-10	-0.395784
69647483	chr18:69647483:G:A	1.1246e-05	-1.29956e-10	-1.12073
69647591	chr18:69647591:C:T	1.1126e-05	-1.47067	0.339217
69647592	chr18:69647592:G:A	1.36687e-05	-1.29956e-10	-0.925632
69648071	chr18:69648071:A:G	2.2756e-05	-1.43822	1.02231
69648157	chr18:69648157:G:A	2.44927e-05	-1.40545	1.06308
69648252	chr18:69648252:A:G	3.50771e-05	-1.29956e-10	0.0168082
69648580	chr18:69648580:C:T	0.000103156	-1.29956e-10	1.0955
69648662	chr18:69648662:A:G	4.52356e-06	-0.678514	-1.35293
69648669	chr18:69648669:T:C	3.50269e-06	-1.55335	-0.733859
69649105	chr18:69649105:T:G	3.44894e-06	-1.56074	-0.741932
69649359	chr18:69649359:A:G	6.84584e-06	-1.6171	-3.67523e-10
69649968	chr18:69649968:G:T	1.79469e-06	-1.59186	-1.36405
69650204	chr18:69650204:A:C	1.67039e-05	-1.29956e-10	-0.725101
69650471	chr18:69650471:T:C	9.79724e-06	-1.29956e-10	-1.25864
69650702	chr18:69650702:T:C	1.71688e-05	-1.55468	0.857036
69650752	chr18:69650752:A:G	7.64778e-05	-1.29956e-10	0.79626
69650881	chr18:69650881:T:C	2.62439e-05	-0.508807	0.2355
69650923	chr18:69650923:A:G	8.27362e-06	-1.31936	-0.108312
69650962	chr18:69650962:G:C	1.2073e-05	-1.29956e-10	-1.04977
69651092	chr18:69651092:T:A	1.23479e-05	-1.02725	-3.67523e-10
69651102	chr18:69651102:A:G	7.11744e-06	-1.28258	-0.29561
69651106	chr18:69651106:A:C	6.96735e-06	-1.59951	-3.67523e-10
69651633	chr18:69651633:C:T	8.99243e-06	-1.29956e-10	-1.34436
69651722	chr18:69651722:C:T	1.25493e-05	-1.29956e-10	-1.01108
69651773	chr18:69651773:T:C	1.13451e-05	-1.29956e-10	-1.11195
69651778	chr18:69651778:C:T	0.000206146	-1.29956e-10	1.78784
69652259	chr18:69652259:A:G	8.71354e-06	-1.29956e-10	-1.37586
69652330	chr18:69652330:C:T	1.90338e-06	-1.57431	-1.3228
69652458	chr18:69652458:A:C	8.82741e-06	-1.29956e-10	-1.36288
69652642	chr18:69652642:C:T	2.4466e-06	-1.27614	-1.3699
69652645	chr18:69652645:T:C	1.80807e-06	-1.57655	-1.37193
69652761	chr18:69652761:G:A	1.88722e-06	-1.56212	-1.34351
69652810	chr18:69652810:G:A	1.3377e-05	-1.29956e-10	-0.947202
69652859	chr18:69652859:G:T	6.40734e-06	-0.804678	-0.87862
69652918	chr18:69652918:A:G	1.39793e-05	-1.29956e-10	-0.903161
69652974	chr18:69652974:T:G	1.49926e-05	-0.2888	-0.544382
69653231	chr18:69653231:C:T	2.95281e-05	-1.29956e-10	-0.155399
69653380	chr18:69653380:A:G	8.87641e-06	-1.29956e-10	-1.35734
69653411	chr18:69653411:A:G	1.30359e-05	-1.29956e-10	-0.973031
69653735	chr18:69653735:T:C	1.91873e-05	-0.128583	-0.457908
69653932	chr18:69653932:G:A	8.8303e-06	-1.29956e-10	-1.36255
69653966	chr18:69653966:C:T	6.77258e-06	-1.62786	-3.67523e-10
69654446	chr18:69654446:C:T	2.95141e-05	-0.155872	-3.67523e-10
69654455	chr18:69654455:G:A	8.82964e-06	-1.29956e-10	-1.36263
69654575	chr18:69654575:C:G	1.35095e-05	-1.29956e-10	-0.937345
69655424	chr18:69655424:G:A	1.09294e-05	-0.874163	-0.275121
69655479	chr18:69655479:G:A	6.19603e-06	-1.32386	-0.392975
69655505	chr18:69655505:C:T	8.71315e-06	-1.29956e-10	-1.37591
69655845	chr18:69655845:AAT:A	6.72794e-06	-1.63447	-3.67523e-10
69655846	chr18:69655846:A:G	0.00331321	-1.29956e-10	4.56493
69655918	chr18:69655918:G:A	8.10994e-06	-1.36177	-0.0858826
69656347	chr18:69656347:G:C	5.3811e-06	-0.484324	-1.37352
69656405	chr18:69656405:A:C	3.58554e-06	-1.37625	-0.88758
69656419	chr18:69656419:T:C	2.64228e-05	-1.29956e-10	-0.266514
69657109	chr18:69657109:G:A	1.02102e-05	-0.855201	-0.362151
69657209	chr18:69657209:G:A	2.36488e-05	-1.29956e-10	-0.37743
69657216	chr18:69657216:G:A	2.84691e-06	-1.37978	-1.11473
69657361	chr18:69657361:A:T	9.05431e-06	-1.29956e-10	-1.3375
69657459	chr18:69657459:G:A	1.64624e-05	-0.266239	-0.473426
69657463	chr18:69657463:GGA:G	1.27571e-05	-0.994653	-3.67523e-10
69657509	chr18:69657509:G:T	2.95754e-05	-1.29956e-10	-0.153796
69657708	chr18:69657708:T:C	1.25095e-05	-1.29956e-10	-1.01425
69657740	chr18:69657740:A:C	8.8578e-06	-1.29956e-10	-1.35944
69657807	chr18:69657807:G:A	6.23138e-06	-0.65679	-1.05435
69658207	chr18:69658207:C:T	2.54198e-06	-1.29334	-1.31446
69658710	chr18:69658710:TG:T	8.79017e-06	-1.29956e-10	-1.36711
69658807	chr18:69658807:G:T	1.43883e-05	-1.29956e-10	-0.874326
69658814	chr18:69658814:G:T	1.43707e-05	-1.29956e-10	-0.875547
69658871	chr18:69658871:A:C	1.24988e-05	-1.29956e-10	-1.01511
69658999	chr18:69658999:C:T	2.84795e-06	-1.19692	-1.29723
69659163	chr18:69659163:T:C	1.83281e-06	-1.58129	-1.3536
69659214	chr18:69659214:A:G	1.0027e-05	-1.29956e-10	-1.23546
69659260	chr18:69659260:A:G	9.83826e-06	-0.370947	-0.883515
69659265	chr18:69659265:A:G	4.66348e-06	-1.16215	-0.838825
69659281	chr18:69659281:A:G	2.57451e-05	-0.292495	-3.67523e-10
69659316	chr18:69659316:A:G	1.87657e-05	-0.608711	-3.67523e-10
69659385	chr18:69659385:G:A	1.89305e-06	-1.58822	-1.31433
69659429	chr18:69659429:G:A	1.28729e-05	-1.29956e-10	-0.985615
69659497	chr18:69659497:C:T	2.55805e-06	-1.23012	-1.37137
69659516	chr18:69659516:G:A	1.94313e-05	-0.573858	-3.67523e-10
69659916	chr18:69659916:ATATAACATATATGTATGTTTTATATATATAACATATATGTATGTTT:A	9.16205e-06	-1.29956e-10	-1.32567
69660028	chr18:69660028:G:A	2.35153e-06	-1.31119	-1.37449
69660191	chr18:69660191:A:G	6.70767e-06	-0.651657	-0.985832
69660362	chr18:69660362:A:T	3.7442e-06	-1.12798	-1.09255
69660702	chr18:69660702:C:T	8.93067e-06	-1.29956e-10	-1.35125
69660878	chr18:69660878:C:T	2.20455e-05	-0.44763	-3.67523e-10
69661196	chr18:69661196:C:T	4.36058e-06	-0.741	-1.32714
69661362	chr18:69661362:G:A	1.89451e-06	-1.59566	-1.30613
69662073	chr18:69662073:A:G	5.00104e-06	-0.982284	-0.948811
69662176	chr18:69662176:C:T	1.3298e-05	-1.29956e-10	-0.953127
69662216	chr18:69662216:C:G	1.08195e-05	-1.29956e-10	-1.15939
69662233	chr18:69662233:G:A	9.27548e-06	-1.31337	-3.67523e-10
69662368	chr18:69662368:G:A	2.85216e-06	-1.39926	-1.09341
69662378	chr18:69662378:C:T	2.12938e-06	-1.44066	-1.34425
69662450	chr18:69662450:A:T	8.73799e-06	-1.29956e-10	-1.37306
69663359	chr18:69663359:C:T	2.90009e-06	-1.22419	-1.25181
69663463	chr18:69663463:A:T	1.28761e-05	-1.29956e-10	-0.98537
69663613	chr18:69663613:A:G	1.04549e-05	-1.29956e-10	-1.19367
69663975	chr18:69663975:T:C	2.29989e-06	-1.56462	-1.14326
69664422	chr18:69664422:T:A	9.92399e-06	-1.29956e-10	-1.24579
69664436	chr18:69664436:A:G	1.49554e-05	-1.29956e-10	-0.83567
69664510	chr18:69664510:T:C	9.72419e-06	-1.29956e-10	-1.26612
69664514	chr18:69664514:G:T	2.98828e-06	-1.19789	-1.24815
69664706	chr18:69664706:G:A	3.03368e-06	-1.129	-1.30197
69666063	chr18:69666063:G:A	1.13143e-05	-1.29956e-10	-1.11467
69666091	chr18:69666091:C:T	1.41812e-05	-1.29956e-10	-0.888826
69666099	chr18:69666099:T:C	9.1751e-06	-1.54958	0.225336
69666516	chr18:69666516:C:A	1.20744e-05	-1.29956e-10	-1.04965
69666610	chr18:69666610:C:T	6.08148e-06	-0.693722	-1.04177
69666743	chr18:69666743:A:G	1.82338e-05	-1.29956e-10	-0.637466
69667307	chr18:69667307:A:C	1.74126e-06	-1.63639	-1.34974
69667523	chr18:69667523:A:G	8.75157e-06	-1.29956e-10	-1.37151
69668079	chr18:69668079:C:A	1.25802e-05	0.257191	-1.26581
69668120	chr18:69668120:T:C	6.55577e-06	-0.290739	-1.36966
69668274	chr18:69668274:G:T	4.514e-06	-1.11239	-0.921162
69668418	chr18:69668418:T:A	8.82887e-06	-1.29956e-10	-1.36271
69668424	chr18:69668424:C:T	8.82253e-06	-1.29956e-10	-1.36343
69668452	chr18:69668452:G:A	9.01062e-06	-1.29956e-10	-1.34234
69668677	chr18:69668677:G:A	9.12136e-06	-1.29956e-10	-1.33012
69668806	chr18:69668806:A:G	1.85556e-06	-1.63132	-1.29123
69668813	chr18:69668813:C:A	1.28746e-05	-0.221667	-0.763819
69668957	chr18:69668957:G:A	1.65077e-05	-0.303675	-0.433239
69668969	chr18:69668969:T:C	1.7734e-05	-0.665255	-3.67523e-10
69669086	chr18:69669086:G:A	5.36884e-06	-1.47696	-0.383165
69669251	chr18:69669251:C:T	2.34707e-06	-1.36345	-1.32413
69669281	chr18:69669281:G:A	9.73652e-06	-1.29956e-10	-1.26486
69669452	chr18:69669452:C:T	9.81386e-06	-1.29956e-10	-1.25695
69669453	chr18:69669453:G:A	9.54088e-06	-1.29956e-10	-1.28516
69669631	chr18:69669631:C:G	2.24534e-06	-1.36376	-1.36812
69669769	chr18:69669769:C:T	9.59964e-06	-1.29956e-10	-1.27902
69669852	chr18:69669852:C:G	1.85852e-05	-0.242326	-0.376048
69669873	chr18:69669873:G:A	2.17288e-06	-1.61151	-1.15318
69670201	chr18:69670201:G:A	9.62965e-06	-1.29956e-10	-1.27589
69670465	chr18:69670465:G:T	6.43224e-06	-0.960106	-0.719312
69670486	chr18:69670486:G:GA	9.97051e-06	-1.29956e-10	-1.24111
69670741	chr18:69670741:C:T	9.59248e-06	-1.29956e-10	-1.27976
69670929	chr18:69670929:C:T	7.18916e-06	-1.49366	-0.0745059
69671326	chr18:69671326:T:C	1.5904e-05	-0.956227	0.182056
69671351	chr18:69671351:GA:G	6.74347e-06	-1.63217	-3.67523e-10
69671367	chr18:69671367:T:A	1.15222e-05	-1.29956e-10	-1.09646
69671399	chr18:69671399:A:G	2.31542e-06	-1.33333	-1.36782
69671417	chr18:69671417:G:A	9.59017e-06	-1.29956e-10	-1.28
69671525	chr18:69671525:C:T	8.71348e-06	-1.29956e-10	-1.37587
69671706	chr18:69671706:T:G	9.20907e-06	-0.57881	-0.741742
69672304	chr18:69672304:G:C	1.30725e-05	-1.29956e-10	-0.970226
69672383	chr18:69672383:A:G	8.715e-06	-1.29956e-10	-1.3757
69672545	chr18:69672545:T:A	7.19641e-06	-1.05932	-0.507844
69672947	chr18:69672947:GA:G	1.68976e-06	-1.64128	-1.37488
69673198	chr18:69673198:A:G	1.01079e-05	-1.29956e-10	-1.22742
69673386	chr18:69673386:T:C	2.19744e-06	-1.58836	-1.16509
69673494	chr18:69673494:T:C	1.64584e-05	-0.739903	-3.67523e-10
69673603	chr18:69673603:T:C	2.13443e-06	-1.6397	-1.14285
69673730	chr18:69673730:A:G	3.7082e-06	-1.05735	-1.17285
69674126	chr18:69674126:G:A	2.25337e-06	-1.60702	-1.1213
69674395	chr18:69674395:T:C	9.606e-06	-1.29956e-10	-1.27835
69674428	chr18:69674428:T:C	8.72567e-06	-1.29956e-10	-1.37447
69674461	chr18:69674461:C:T	5.23767e-06	-0.98972	-0.895145
69675034	chr18:69675034:C:T	5.10005e-06	-0.996679	-0.914812
69675280	chr18:69675280:G:T	2.08613e-06	-1.64022	-1.1652
69675340	chr18:69675340:G:A	1.01909e-05	-1.29956e-10	-1.21925
69675348	chr18:69675348:G:A	1.02007e-05	-1.29956e-10	-1.21828
69675631	chr18:69675631:G:A	7.56902e-06	-1.51668	-3.67523e-10
69676001	chr18:69676001:G:T	8.71298e-06	-1.29956e-10	-1.37593
69676202	chr18:69676202:C:T	4.81994e-06	-0.976487	-0.991492
69676212	chr18:69676212:G:A	9.97995e-06	-1.29956e-10	-1.24016
69676429	chr18:69676429:G:T	8.85896e-06	-1.29956e-10	-1.35931
69676503	chr18:69676503:A:G	9.65963e-06	-1.29956e-10	-1.27279
69676570	chr18:69676570:C:T	1.81609e-05	-0.641471	-3.67523e-10
69677121	chr18:69677121:G:T	6.70352e-06	-1.63811	-3.67523e-10
69677286	chr18:69677286:T:C	1.91252e-05	-1.55011	0.960374
69677405	chr18:69677405:T:C	8.72319e-06	-1.29956e-10	-1.37476
69677416	chr18:69677416:T:G	1.24107e-05	-1.02218	-3.67523e-10
69677534	chr18:69677534:A:G	3.18498e-06	-1.62066	-0.761637
69677714	chr18:69677714:G:A	1.21351e-05	-1.04464	-3.67523e-10
69677798	chr18:69677798:T:C	8.99544e-06	-1.47414	0.130118
69678014	chr18:69678014:C:T	3.08193e-06	-1.62953	-0.785654
69678066	chr18:69678066:T:C	2.88703e-05	-1.35962	1.18169
69678157	chr18:69678157:G:A	6.62687e-06	-1.43108	-0.218531
69678466	chr18:69678466:A:G	8.77166e-06	-1.29956e-10	-1.36921
69678483	chr18:69678483:T:C	8.71734e-06	-1.29956e-10	-1.37543
69678634	chr18:69678634:C:A	1.06403e-05	-1.29956e-10	-1.1761
69678866	chr18:69678866:CTT:C	4.98892e-06	-0.973593	-0.959928
69678909	chr18:69678909:G:A	4.95342e-06	-0.992493	-0.948169
69678953	chr18:69678953:G:A	9.62519e-06	-1.29956e-10	-1.27636
69679169	chr18:69679169:A:G	1.02728e-05	-1.29956e-10	-1.21124
69679204	chr18:69679204:A:C	5.01133e-06	-1.00018	-0.928855
69679277	chr18:69679277:T:C	2.23291e-06	-1.63882	-1.09862
69679343	chr18:69679343:AT:A	5.20789e-05	-1.29956e-10	0.412019
69679379	chr18:69679379:G:A	1.02563e-05	-1.47968	0.266828
69679545	chr18:69679545:C:G	2.76987e-06	-1.63349	-0.888456
69679885	chr18:69679885:C:T	1.27895e-05	-1.29956e-10	-0.992119
69680330	chr18:69680330:C:T	1.40125e-05	-1.51873	0.61794
69680673	chr18:69680673:T:A	1.0253e-05	-1.16247	-0.0506996
69681173	chr18:69681173:A:G	4.11632e-06	-0.974029	-1.15175
69681243	chr18:69681243:A:G	1.12353e-05	-1.62738	0.5057
69681289	chr18:69681289:G:C	1.03046e-05	-1.63628	0.428131
69681335	chr18:69681335:A:T	9.09084e-06	-1.29956e-10	-1.33347
69681354	chr18:69681354:A:G	9.0925e-06	-1.29956e-10	-1.33329
69681645	chr18:69681645:A:G	4.49691e-06	-1.44034	-0.597008
69682143	chr18:69682143:A:G	7.23446e-06	-1.56188	-3.67523e-10
69682304	chr18:69682304:C:T	1.16924e-05	-1.29956e-10	-1.0818
69682379	chr18:69682379:T:C	4.95857e-06	-0.799193	-1.14043
69682618	chr18:69682618:C:T	8.50578e-06	-1.39999	-3.67523e-10
69683913	chr18:69683913:C:T	5.24805e-06	-0.94728	-0.935604
69683975	chr18:69683975:T:C	4.28163e-06	-1.47957	-0.60684
69684099	chr18:69684099:G:A	3.90448e-06	-1.00001	-1.17861
69684480	chr18:69684480:A:AT	4.55164e-06	-1.46134	-0.563909
69684772	chr18:69684772:A:G	4.77787e-06	-0.821956	-1.15479
69684776	chr18:69684776:T:C	1.03862e-05	-1.29956e-10	-1.20027
69684975	chr18:69684975:G:T	4.65571e-06	-0.849516	-1.15313
69685131	chr18:69685131:C:T	1.28126e-05	-1.63864	0.648328
69685712	chr18:69685712:A:G	4.87968e-06	-1.02646	-0.929201
69685951	chr18:69685951:C:T	3.32376e-06	-1.61686	-0.722786
69686063	chr18:69686063:G:T	5.19872e-06	-1.05132	-0.841008
69686065	chr18:69686065:C:T	2.02481e-05	-1.29956e-10	-0.532679
69686125	chr18:69686125:A:G	9.27959e-06	-1.29956e-10	-1.31292
69686198	chr18:69686198:C:T	9.48664e-06	-1.63884	0.347978
69686737	chr18:69686737:GATAAT:G	3.15111e-06	-1.34415	-1.04884
69686744	chr18:69686744:T:C	7.02715e-06	-1.25022	-0.34074
69686863	chr18:69686863:A:G	5.18894e-06	-1.29604	-0.598169
69686994	chr18:69686994:AAAT:A	1.68937e-05	-1.29956e-10	-0.713802
69687233	chr18:69687233:G:A	6.99062e-06	-1.01867	-0.577502
69687418	chr18:69687418:AC:A	1.43241e-05	-1.37134	0.492536
69687480	chr18:69687480:G:A	1.33226e-05	-1.63297	0.681684
69687552	chr18:69687552:G:A	9.6635e-06	-1.27238	-3.67523e-10
69687935	chr18:69687935:G:A	1.29571e-05	-0.979097	-3.67523e-10
69688018	chr18:69688018:A:G	1.08037e-05	-1.29956e-10	-1.16085
69688525	chr18:69688525:G:A	3.35789e-05	-0.0268441	-3.67523e-10
69688733	chr18:69688733:G:T	9.35496e-06	-1.29956e-10	-1.30483
69688741	chr18:69688741:C:T	1.06911e-05	-1.29956e-10	-1.17133
69688742	chr18:69688742:G:A	1.05945e-05	-1.29956e-10	-1.18041
69689703	chr18:69689703:G:A	3.44567e-06	-1.19427	-1.10936
69690040	chr18:69690040:A:G	3.41898e-05	-0.00881226	-3.67523e-10
69690467	chr18:69690467:G:A	2.01757e-06	-1.46533	-1.37352
69690671	chr18:69690671:T:C	1.23814e-05	-1.02454	-3.67523e-10
69691061	chr18:69691061:T:C	8.73963e-06	-1.29956e-10	-1.37287
69691306	chr18:69691306:G:A	2.39834e-05	-1.29956e-10	-0.363379
69691434	chr18:69691434:TG:T	2.16038e-06	-1.53667	-1.23378
69691628	chr18:69691628:A:G	5.4019e-06	-1.63746	-0.216531
69691874	chr18:69691874:G:T	1.57929e-05	-1.29956e-10	-0.781182
69692132	chr18:69692132:A:G	7.00791e-06	-1.01287	-0.58083
69692371	chr18:69692371:G:A	8.7295e-06	-1.29956e-10	-1.37403
69692686	chr18:69692686:T:G	1.37859e-05	-0.917095	-3.67523e-10
69692796	chr18:69692796:T:A	9.29613e-06	-1.29956e-10	-1.31114
69693945	chr18:69693945:G:C	1.56238e-05	-0.791945	-3.67523e-10
69693946	chr18:69693946:C:A	1.57189e-05	-0.785878	-3.67523e-10
69693953	chr18:69693953:G:A	1.54618e-05	-0.80237	-3.67523e-10
69694462	chr18:69694462:C:T	2.30883e-06	-1.45807	-1.24593
69694753	chr18:69694753:A:ATTATT	1.70611e-05	-0.70394	-3.67523e-10
69694790	chr18:69694790:G:A	1.50855e-05	-1.29956e-10	-0.827005
69694847	chr18:69694847:T:A	5.00377e-06	-1.50294	-0.427608
69695388	chr18:69695388:A:C	4.14252e-06	-1.34179	-0.777649
69695425	chr18:69695425:C:T	3.9391e-05	-1.60145	1.73424
69695776	chr18:69695776:T:A	6.38168e-06	-1.04777	-0.639542
69695785	chr18:69695785:G:T	1.91734e-06	-1.53649	-1.35332
69695904	chr18:69695904:A:G	7.16511e-06	-0.935988	-0.63553
69695949	chr18:69695949:A:G	6.47329e-06	-1.0591	-0.613956
69695958	chr18:69695958:G:A	6.54565e-06	-1.01361	-0.648331
69695959	chr18:69695959:G:A	1.68816e-06	-1.64113	-1.37597
69695991	chr18:69695991:T:C	1.97673e-06	-1.55156	-1.30773
69696061	chr18:69696061:A:G	1.70268e-06	-1.63351	-1.37503
69696478	chr18:69696478:T:C	8.59652e-06	-1.6287	0.239313
69696552	chr18:69696552:G:A	9.98979e-06	-1.63801	0.398828
69696588	chr18:69696588:A:G	5.35521e-06	-1.61476	-0.247913
69696610	chr18:69696610:C:T	4.17744e-06	-0.895738	-1.2153
69696697	chr18:69696697:A:C	6.13063e-06	-1.34108	-0.386369
69696856	chr18:69696856:A:G	1.27552e-05	-1.29956e-10	-0.994802
69697090	chr18:69697090:T:A	1.08707e-05	-1.29956e-10	-1.15467
69697094	chr18:69697094:G:T	4.00226e-06	-1.36099	-0.792895
69697397	chr18:69697397:A:G	4.01033e-06	-1.37603	-0.775843
69697418	chr18:69697418:T:G	3.9522e-06	-1.33511	-0.831363
69697425	chr18:69697425:T:C	1.74777e-06	-1.60841	-1.37399
69697455	chr18:69697455:A:G	3.64402e-06	-1.36291	-0.884738
69697668	chr18:69697668:G:A	7.49233e-06	-1.52686	-3.67523e-10
69697699	chr18:69697699:CACAG:C	3.82166e-06	-1.36705	-0.833007
69697735	chr18:69697735:T:C	3.13392e-06	-1.23447	-1.16399
69697828	chr18:69697828:G:A	8.75754e-06	-1.29956e-10	-1.37083
69697916	chr18:69697916:C:G	2.53892e-06	-1.6211	-0.987903
69697941	chr18:69697941:A:T	5.27229e-06	-0.871551	-1.00673
69697994	chr18:69697994:A:ATC	3.87258e-06	-1.3834	-0.80342
69698093	chr18:69698093:G:A	9.50566e-06	-1.29956e-10	-1.28885
69698193	chr18:69698193:A:G	3.87806e-06	-1.3641	-0.821305
69698249	chr18:69698249:T:G	3.79229e-06	-1.3688	-0.838971
69698349	chr18:69698349:A:G	1.78596e-06	-1.64088	-1.3199
69698432	chr18:69698432:A:G	2.24463e-06	-1.42803	-1.30418
69698690	chr18:69698690:A:G	2.04897e-06	-1.49846	-1.32495
69698796	chr18:69698796:C:A	3.73627e-06	-1.00988	-1.21277
69698983	chr18:69698983:T:C	1.4016e-05	-0.900539	-3.67523e-10
69699260	chr18:69699260:A:G	5.38244e-06	-1.38658	-0.471023
69699332	chr18:69699332:A:G	2.52335e-06	-1.34922	-1.26593
69699836	chr18:69699836:T:A	2.62352e-06	-1.27056	-1.30566
69700079	chr18:69700079:G:A	4.67805e-06	-1.60516	-0.392696
69700309	chr18:69700309:C:G	2.40344e-05	-1.29956e-10	-0.361254
69700374	chr18:69700374:T:C	8.71464e-06	-1.29956e-10	-1.37574
69700397	chr18:69700397:C:T	2.58317e-06	-1.48305	-1.10867
69700521	chr18:69700521:C:G	3.95626e-06	-0.93167	-1.23377
69700745	chr18:69700745:T:G	2.05957e-06	-1.59477	-1.22347
69701008	chr18:69701008:T:C	1.86114e-05	-1.29956e-10	-0.616965
69701042	chr18:69701042:A:G	9.26218e-06	-1.29956e-10	-1.3148
69701096	chr18:69701096:A:C	6.14992e-06	-0.579236	-1.14507
69701107	chr18:69701107:G:GAC	2.29018e-05	-1.29956e-10	-0.409524
69701120	chr18:69701120:G:T	3.96217e-06	-0.980131	-1.18382
69701136	chr18:69701136:G:A	9.99662e-06	-1.29956e-10	-1.23849
69701169	chr18:69701169:T:C	3.94644e-06	-1.00457	-1.16336
69701190	chr18:69701190:T:G	3.83315e-06	-1.03612	-1.16093
69701253	chr18:69701253:A:G	3.88821e-06	-0.98923	-1.19356
69701797	chr18:69701797:G:A	8.88823e-06	-1.29956e-10	-1.35601
69701900	chr18:69701900:G:A	2.9884e-05	-0.143417	-3.67523e-10
69701909	chr18:69701909:G:A	6.7205e-06	-1.63558	-3.67523e-10
69702257	chr18:69702257:T:A	4.60626e-06	-0.734471	-1.27885
69702320	chr18:69702320:G:A	2.53396e-05	-1.29956e-10	-0.308372
69702506	chr18:69702506:A:G	1.73068e-06	-1.6165	-1.37573
69702516	chr18:69702516:C:T	2.06315e-05	-1.29956e-10	-0.513921
69702704	chr18:69702704:T:G	5.54512e-06	-0.615439	-1.21238
69702707	chr18:69702707:G:A	5.42243e-06	-0.639575	-1.21062
69703040	chr18:69703040:C:G	5.43537e-06	-0.635882	-1.21193
69703149	chr18:69703149:G:A	5.72786e-06	-0.608357	-1.18704
69703241	chr18:69703241:G:T	5.5463e-06	-0.626238	-1.20137
69703353	chr18:69703353:C:T	5.80485e-06	-0.584165	-1.19788
69703475	chr18:69703475:T:C	5.57098e-06	-0.619839	-1.20333
69703541	chr18:69703541:A:G	0.000230685	-1.29956e-10	1.90031
69703561	chr18:69703561:T:A	5.66012e-06	-0.609713	-1.19758
69703777	chr18:69703777:C:G	1.7563e-05	-1.29956e-10	-0.674948
69703973	chr18:69703973:G:A	6.00674e-06	-0.546209	-1.20165
69704007	chr18:69704007:A:G	3.29236e-06	-1.50032	-0.848812
69704071	chr18:69704071:C:G	8.32877e-06	-1.51443	0.0934046
69704412	chr18:69704412:A:G	9.01762e-06	-1.29956e-10	-1.34156
69704564	chr18:69704564:C:T	4.9925e-06	-0.761561	-1.17124
69704681	chr18:69704681:G:A	1.09528e-05	-1.29956e-10	-1.14715
69704715	chr18:69704715:G:A	1.32508e-05	-0.956684	-3.67523e-10
69704916	chr18:69704916:A:C	9.11981e-06	-1.53036	0.200069
69705091	chr18:69705091:T:G	8.71529e-06	-1.29956e-10	-1.37566
69705327	chr18:69705327:A:G	1.31578e-05	-1.29956e-10	-0.963726
69705650	chr18:69705650:T:C	3.07847e-06	-1.541	-0.875308
69705709	chr18:69705709:A:G	1.11196e-05	-1.13203	-3.67523e-10
69705761	chr18:69705761:C:A	8.80952e-06	-1.29956e-10	-1.36491
69705824	chr18:69705824:G:A	5.97858e-06	-0.786083	-0.966475
69705840	chr18:69705840:G:A	6.01667e-06	-0.767349	-0.978858
69706018	chr18:69706018:C:G	2.01673e-06	-1.62728	-1.21198
69706106	chr18:69706106:T:C	8.80958e-06	-1.29956e-10	-1.3649
69706405	chr18:69706405:T:C	8.80906e-06	-1.29956e-10	-1.36496
69706471	chr18:69706471:T:A	9.74981e-06	-1.37187	0.108375
69706556	chr18:69706556:G:C	8.91045e-06	-1.29956e-10	-1.35352
69706803	chr18:69706803:T:C	8.71317e-06	-1.29956e-10	-1.37591
69707065	chr18:69707065:T:C	8.81204e-06	-1.29956e-10	-1.36462
69707277	chr18:69707277:T:C	2.04041e-06	-1.45778	-1.36981
69707365	chr18:69707365:A:G	8.80909e-06	-1.37939	0.0144343
69707471	chr18:69707471:C:T	1.11667e-05	-1.29956e-10	-1.1278
69707835	chr18:69707835:G:A	8.74915e-06	-1.29956e-10	-1.37178
69707874	chr18:69707874:C:T	8.81079e-06	-1.29956e-10	-1.36476
69707894	chr18:69707894:G:A	2.34745e-05	-1.29956e-10	-0.384828
69707981	chr18:69707981:G:A	1.05505e-05	-1.29956e-10	-1.18457
69708153	chr18:69708153:A:G	8.8096e-06	-1.29956e-10	-1.3649
69708194	chr18:69708194:T:A	2.91099e-05	-1.29956e-10	-0.169663
69708214	chr18:69708214:ACT:A	8.81079e-06	-1.29956e-10	-1.36476
69708610	chr18:69708610:T:C	8.80607e-06	-1.29956e-10	-1.3653
69708611	chr18:69708611:G:A	8.80561e-06	-1.29956e-10	-1.36535
69708911	chr18:69708911:G:A	1.12595e-05	-1.29956e-10	-1.11952
69708958	chr18:69708958:G:A	2.87376e-05	-1.29956e-10	-0.182535
69708968	chr18:69708968:A:G	1.46091e-05	-1.29956e-10	-0.859094
69709304	chr18:69709304:G:A	9.13058e-05	0.973473	-3.67523e-10
69709618	chr18:69709618:A:G	7.04405e-06	-1.56846	-0.0201009
69710105	chr18:69710105:G:A	2.55301e-05	-1.29956e-10	-0.300882
69710595	chr18:69710595:A:T	4.69017e-06	-0.980746	-1.01453
69710806	chr18:69710806:A:G	5.69725e-06	-0.774354	-1.0264
69711073	chr18:69711073:T:C	3.63136e-06	-1.26555	-0.985586
69711131	chr18:69711131:T:A	6.13789e-06	-0.72204	-1.00422
69711212	chr18:69711212:C:T	1.45362e-05	-1.29956e-10	-0.864099
69711260	chr18:69711260:G:C	8.80928e-06	-1.29956e-10	-1.36493
69711434	chr18:69711434:A:G	7.05925e-06	-1.3667	-0.219705
69711552	chr18:69711552:A:T	1.00538e-05	-1.29956e-10	-1.23279
69711615	chr18:69711615:C:T	1.17036e-05	-1.43834	0.357501
69711826	chr18:69711826:C:T	6.8481e-06	-1.35507	-0.2617
69711989	chr18:69711989:T:C	6.86999e-06	-1.37254	-0.241044
69712064	chr18:69712064:G:A	7.6421e-06	-1.50707	-3.67523e-10
69712088	chr18:69712088:C:T	1.03237e-05	-1.29956e-10	-1.2063
69712089	chr18:69712089:G:A	2.24617e-06	-1.49563	-1.23589
69712206	chr18:69712206:G:A	1.96128e-06	-1.53707	-1.33007
69712302	chr18:69712302:AAAAAAAAAAAAAAAAAAAAAAAAAT:A	2.37403e-05	-1.29956e-10	-0.373569
69712397	chr18:69712397:A:G	1.12143e-05	-1.29956e-10	-1.12355
69712484	chr18:69712484:T:C	1.44076e-05	-1.29956e-10	-0.872986
69713464	chr18:69713464:G:A	2.55216e-05	-1.29956e-10	-0.301216
69713875	chr18:69713875:T:C	1.17246e-05	-1.29956e-10	-1.07906
69714369	chr18:69714369:G:A	8.95256e-06	-1.29956e-10	-1.3488
69714411	chr18:69714411:T:G	1.32183e-05	-1.29956e-10	-0.959139
69714421	chr18:69714421:G:A	5.35756e-06	-0.793017	-1.06921
69714589	chr18:69714589:T:G	1.19487e-05	-1.29956e-10	-1.06012
69714883	chr18:69714883:C:T	7.03228e-06	-1.59023	-3.67523e-10
69714939	chr18:69714939:G:A	5.30135e-06	-0.738426	-1.13435
69715116	chr18:69715116:G:A	8.95279e-06	-1.29956e-10	-1.34878
69715223	chr18:69715223:C:T	8.93381e-06	-1.29956e-10	-1.3509
69715601	chr18:69715601:C:A	8.88081e-06	-1.38496	0.0281096
69715734	chr18:69715734:C:A	1.22297e-05	-1.29956e-10	-1.03687
69715985	chr18:69715985:A:G	7.06826e-06	-1.33215	-0.25298
69716067	chr18:69716067:T:C	7.43437e-06	-1.53463	-3.67523e-10
69716121	chr18:69716121:G:A	6.18103e-06	-0.434012	-1.28524
69716196	chr18:69716196:GCAGGGCCACAGTGAGA:G	1.90024e-06	-1.62685	-1.27191
69716347	chr18:69716347:C:T	1.89232e-06	-1.6346	-1.26834
69716547	chr18:69716547:C:T	1.03609e-05	-1.29956e-10	-1.2027
69716549	chr18:69716549:G:A	2.31498e-05	-1.29956e-10	-0.398755
69716668	chr18:69716668:A:G	1.75932e-06	-1.6298	-1.34602
69716767	chr18:69716767:G:A	4.39299e-06	-1.53143	-0.529305
69716797	chr18:69716797:T:A	1.33116e-05	-1.29956e-10	-0.952105
69717011	chr18:69717011:TTTA:T	2.55e-05	-1.29956e-10	-0.302061
69717568	chr18:69717568:G:A	1.19509e-05	-1.29956e-10	-1.05993
69717903	chr18:69717903:C:T	9.0374e-06	-1.29956e-10	-1.33937
69719045	chr18:69719045:T:C	4.67401e-06	-0.784527	-1.2142
69719063	chr18:69719063:C:T	1.48745e-05	-1.29956e-10	-0.841093
69719168	chr18:69719168:C:G	1.71558e-05	-1.29956e-10	-0.698406
69719256	chr18:69719256:G:T	8.37083e-06	-1.54721	0.131223
69720061	chr18:69720061:C:T	6.55038e-06	-1.20111	-0.460104
69720062	chr18:69720062:C:G	5.84127e-06	-0.626451	-1.14934
69720101	chr18:69720101:A:G	7.65302e-06	-1.5135	0.00785471
69720103	chr18:69720103:C:T	7.66613e-06	-1.50393	-3.67523e-10
69720209	chr18:69720209:A:G	4.22225e-05	-1.29956e-10	0.202213
69720245	chr18:69720245:G:A	8.79058e-06	-1.29956e-10	-1.36706
69720313	chr18:69720313:G:A	7.68327e-06	-1.5017	-3.67523e-10
69720596	chr18:69720596:C:T	8.81732e-06	-1.29956e-10	-1.36402
69720658	chr18:69720658:G:A	2.91927e-05	-1.29956e-10	-0.166822
69720720	chr18:69720720:A:AAAT	2.55582e-05	-1.29956e-10	-0.299782
69721020	chr18:69721020:T:C	1.17737e-05	-1.29956e-10	-1.07487
69721118	chr18:69721118:A:G	5.18397e-06	-0.836238	-1.05893
69721280	chr18:69721280:A:G	1.6974e-06	-1.63853	-1.37311
69721417	chr18:69721417:C:A	2.55676e-05	-1.29956e-10	-0.299414
69721639	chr18:69721639:G:A	8.81732e-06	-1.29956e-10	-1.36402
69721718	chr18:69721718:T:C	3.81121e-06	-0.930244	-1.27255
69721728	chr18:69721728:TA:T	4.90409e-06	-0.635378	-1.31529
69722098	chr18:69722098:T:C	8.84385e-06	-1.29956e-10	-1.36102
69722166	chr18:69722166:G:C	4.82387e-06	-0.979959	-0.987205
69722214	chr18:69722214:C:A	2.54759e-05	-1.29956e-10	-0.303006
69722406	chr18:69722406:T:C	1.40593e-05	-1.29956e-10	-0.897455
69722783	chr18:69722783:C:T	2.55e-05	-1.29956e-10	-0.302061
69722803	chr18:69722803:C:A	8.81846e-06	-1.29956e-10	-1.36389
69722988	chr18:69722988:GAA:G	9.09108e-06	-1.29956e-10	-1.33345
69723202	chr18:69723202:G:A	2.24027e-06	-1.36671	-1.36743
69723566	chr18:69723566:A:G	1.3126e-05	-1.29956e-10	-0.966146
69723725	chr18:69723725:C:T	3.89482e-06	-1.622	-0.559095
69723940	chr18:69723940:G:T	2.30346e-05	-1.29956e-10	-0.403745
69723968	chr18:69723968:C:T	8.99072e-06	-1.29956e-10	-1.34455
69724493	chr18:69724493:AAAAAT:A	8.76582e-06	-1.29956e-10	-1.36988
69724591	chr18:69724591:C:G	2.80228e-05	-1.29956e-10	-0.207721
69724618	chr18:69724618:T:C	8.76582e-06	-1.29956e-10	-1.36988
69724828	chr18:69724828:C:T	7.51178e-06	-1.52427	-3.67523e-10
69724886	chr18:69724886:T:C	9.30622e-06	-1.29956e-10	-1.31006
69724923	chr18:69724923:C:T	4.90374e-06	-0.597749	-1.35299
69725062	chr18:69725062:A:G	3.95159e-06	-0.830534	-1.33609
69725438	chr18:69725438:A:T	6.87024e-06	-1.01488	-0.598666
69725602	chr18:69725602:C:T	7.96809e-06	-1.63064	0.165342
69725949	chr18:69725949:C:T	3.24294e-05	-0.913449	0.851775
69726111	chr18:69726111:T:A	2.49366e-05	-0.118934	-0.205471
69726199	chr18:69726199:C:T	2.259e-06	-1.44604	-1.27978
69726283	chr18:69726283:A:C	1.04409e-05	-1.19501	-3.67523e-10
69726462	chr18:69726462:A:G	1.57224e-05	0.576295	-1.36195
69726474	chr18:69726474:C:T	6.28216e-06	-0.91907	-0.783956
69726491	chr18:69726491:C:T	9.09296e-06	-1.32221	-0.0110324
69726914	chr18:69726914:G:A	8.04468e-06	-0.403775	-1.05196
69726950	chr18:69726950:C:T	2.71954e-05	-1.29956e-10	-0.237691
69727268	chr18:69727268:T:C	4.73691e-06	-0.904329	-1.08103
69727465	chr18:69727465:A:G	1.63284e-05	-1.6155	0.867663
69727711	chr18:69727711:G:A	3.78326e-06	-0.865801	-1.34435
69727939	chr18:69727939:A:G	3.18917e-05	-1.29956e-10	-0.0783939
69728031	chr18:69728031:A:G	9.85981e-06	-1.29956e-10	-1.25227
69728366	chr18:69728366:G:A	8.99188e-06	-1.29956e-10	-1.34442
69728465	chr18:69728465:T:C	9.86442e-06	-1.29956e-10	-1.25181
69728857	chr18:69728857:G:A	4.02698e-06	-0.776897	-1.37083
69729057	chr18:69729057:C:G	3.44457e-05	1.31249	-1.31385
69729120	chr18:69729120:A:T	2.40291e-05	-1.29956e-10	-0.361474
69729155	chr18:69729155:G:A	9.16581e-06	-1.29956e-10	-1.32526
69729167	chr18:69729167:A:G	1.10916e-05	-1.29956e-10	-1.13455
69729495	chr18:69729495:C:T	1.35522e-05	-0.934192	-3.67523e-10
69729962	chr18:69729962:TAAG:T	6.68272e-06	-1.64122	-3.67523e-10
69730047	chr18:69730047:T:C	9.03075e-06	-1.29956e-10	-1.34011
69730206	chr18:69730206:T:A	1.04527e-05	-1.29956e-10	-1.19388
69730271	chr18:69730271:A:G	1.11752e-05	0.086552	-1.2136
69730304	chr18:69730304:A:G	1.05e-05	-1.29956e-10	-1.18937
69730355	chr18:69730355:G:T	9.0357e-06	-1.29956e-10	-1.33956
69730618	chr18:69730618:G:GAA	1.13462e-05	-1.29956e-10	-1.11186
69730966	chr18:69730966:A:T	3.82007e-05	-1.29956e-10	0.102113
69731179	chr18:69731179:A:C	6.68237e-06	-1.64127	-3.67523e-10
69731213	chr18:69731213:T:C	3.63481e-06	-1.32508	-0.925108
69731394	chr18:69731394:G:A	1.39233e-05	0.402041	-1.30922
69731454	chr18:69731454:T:G	4.3598e-06	-0.704169	-1.36415
69731642	chr18:69731642:A:AT	4.12421e-06	-0.785066	-1.3388
69731826	chr18:69731826:T:G	1.6622e-05	0.438095	-1.16811
69731941	chr18:69731941:T:C	1.04643e-05	-1.29956e-10	-1.19278
69731972	chr18:69731972:A:G	4.23751e-06	-0.732399	-1.36437
69732194	chr18:69732194:GC:G	8.76935e-06	-1.29956e-10	-1.36948
69732420	chr18:69732420:T:C	1.69263e-05	0.445063	-1.15694
69732456	chr18:69732456:G:T	4.89553e-06	-0.704214	-1.2482
69732881	chr18:69732881:G:A	9.23744e-06	-1.29956e-10	-1.31748
69732898	chr18:69732898:G:A	4.64217e-06	-0.633133	-1.37243
69733026	chr18:69733026:A:G	1.54045e-05	-0.806079	-3.67523e-10
69733153	chr18:69733153:G:A	3.50926e-06	-0.923189	-1.36215
69733311	chr18:69733311:C:T	8.73634e-06	-1.29956e-10	-1.37325
69733354	chr18:69733354:A:C	9.04104e-06	-1.29956e-10	-1.33897
69733513	chr18:69733513:A:G	1.2884e-05	0.207338	-1.19209
69733685	chr18:69733685:T:C	1.73367e-06	-1.61874	-1.37176
69733732	chr18:69733732:CAT:C	3.23599e-06	-1.00094	-1.36546
69733841	chr18:69733841:G:T	1.73989e-06	-1.61433	-1.37259
69734207	chr18:69734207:A:G	1.13792e-05	-1.29956e-10	-1.10895
69735200	chr18:69735200:G:A	1.01715e-05	-1.29956e-10	-1.22115
69735332	chr18:69735332:T:A	4.99172e-05	-1.29956e-10	0.369625
69735447	chr18:69735447:G:C	1.00387e-05	-1.29956e-10	-1.23429
69735622	chr18:69735622:G:A	1.02984e-05	-1.29956e-10	-1.20875
69736557	chr18:69736557:G:A	8.72047e-06	-1.29956e-10	-1.37507
69736809	chr18:69736809:T:C	1.0842e-05	-1.29956e-10	-1.15731
69736875	chr18:69736875:A:T	8.73501e-06	-0.0562231	-1.31718
69736892	chr18:69736892:G:T	3.23769e-06	-1.00521	-1.36067
69736906	chr18:69736906:G:A	6.78211e-06	-0.629191	-0.997261
69736924	chr18:69736924:T:A	9.01401e-06	-0.0330942	-1.30887
69737337	chr18:69737337:A:G	8.81378e-06	-0.051185	-1.31324
69737371	chr18:69737371:G:A	6.21349e-06	-0.709207	-1.00481
69737526	chr18:69737526:C:A	1.15467e-05	-1.09434	-3.67523e-10
69737737	chr18:69737737:G:A	1.04183e-05	-1.19718	-3.67523e-10
69737754	chr18:69737754:G:T	1.1573e-05	-1.09206	-3.67523e-10
69738039	chr18:69738039:G:A	1.12121e-05	-1.29956e-10	-1.12375
69738114	chr18:69738114:CTG:C	6.84187e-06	-1.61768	-3.67523e-10
69738386	chr18:69738386:G:A	1.97808e-06	-1.60175	-1.25687
69738398	chr18:69738398:A:G	2.05457e-06	-1.45252	-1.36815
69738687	chr18:69738687:A:G	7.64931e-06	-0.155637	-1.35049
69739179	chr18:69739179:G:C	9.57221e-05	1.02071	-3.67523e-10
69739182	chr18:69739182:G:C	1.10524e-05	-1.29956e-10	-1.13809
69739229	chr18:69739229:G:T	2.12418e-06	-1.43377	-1.35358
69739604	chr18:69739604:A:G	1.8185e-06	-1.60169	-1.34103
69739912	chr18:69739912:C:T	7.28571e-06	-0.197365	-1.35746
69739994	chr18:69739994:G:C	2.64144e-06	-1.43115	-1.13826
69740011	chr18:69740011:A:G	1.05357e-05	-1.29956e-10	-1.18597
69740176	chr18:69740176:A:C	5.30065e-06	-1.25235	-0.620559
69740182	chr18:69740182:A:C	5.21471e-06	-1.26757	-0.621685
69740648	chr18:69740648:A:G	1.83512e-06	-1.59899	-1.33464
69741299	chr18:69741299:C:T	6.54064e-06	-0.641443	-1.02126
69741427	chr18:69741427:C:G	9.03958e-06	-1.29956e-10	-1.33913
69741812	chr18:69741812:C:T	3.07009e-06	-1.05141	-1.36762
69741858	chr18:69741858:T:C	8.75639e-06	-1.29956e-10	-1.37096
69741899	chr18:69741899:G:T	6.60141e-06	-0.622517	-1.03094
69741906	chr18:69741906:A:T	1.15712e-05	-1.29956e-10	-1.09222
69741942	chr18:69741942:A:G	2.15042e-06	-1.40993	-1.36515
69741985	chr18:69741985:A:G	4.98355e-06	-1.61313	-0.321469
69742980	chr18:69742980:AT:A	1.02134e-05	-1.29956e-10	-1.21704
69743666	chr18:69743666:A:G	2.17655e-06	-1.40158	-1.36142
69743674	chr18:69743674:AG:A	2.17332e-05	-1.29956e-10	-0.461902
69743678	chr18:69743678:T:C	2.2398e-05	-1.29956e-10	-0.43177
69743690	chr18:69743690:C:T	2.15502e-06	-1.43271	-1.34023
69743847	chr18:69743847:G:A	5.60182e-06	-1.61559	-0.202062
69743935	chr18:69743935:C:T	9.33231e-06	-1.29956e-10	-1.30726
69744021	chr18:69744021:A:G	2.23663e-06	-1.39443	-1.34134
69744085	chr18:69744085:T:C	2.22521e-06	-1.40041	-1.34048
69744484	chr18:69744484:C:T	1.80736e-06	-1.5949	-1.35397
69745628	chr18:69745628:AG:A	2.70248e-06	-1.32669	-1.21988
69745658	chr18:69745658:A:G	1.79302e-06	-1.61412	-1.34272
69746014	chr18:69746014:C:T	6.87908e-06	-1.61226	-3.67523e-10
69746448	chr18:69746448:A:G	1.83197e-06	-1.5863	-1.34904
69747023	chr18:69747023:G:A	3.06058e-06	-1.31859	-1.10354
69747357	chr18:69747357:A:G	2.96182e-06	-1.27527	-1.17967
69747758	chr18:69747758:C:T	1.77768e-06	-1.60643	-1.359
69747875	chr18:69747875:T:G	2.64214e-06	-1.22524	-1.34391
69747970	chr18:69747970:AC:A	8.72329e-06	-1.29956e-10	-1.37474
69748263	chr18:69748263:A:G	1.08595e-05	0.139102	-1.2948
69748270	chr18:69748270:T:C	1.90846e-05	-0.591858	-3.67523e-10
69748349	chr18:69748349:A:G	4.64464e-06	-1.59865	-0.406374
69748358	chr18:69748358:C:T	8.73503e-06	-1.29956e-10	-1.3734
69749084	chr18:69749084:T:C	6.6883e-06	-1.64038	-3.67523e-10
69749409	chr18:69749409:T:A	9.98817e-06	0.123964	-1.3633
69749707	chr18:69749707:G:A	2.14699e-05	-1.29956e-10	-0.47409
69749855	chr18:69749855:T:C	1.75466e-06	-1.60502	-1.37345
69749856	chr18:69749856:G:A	6.83319e-06	-1.61895	-3.67523e-10
69750340	chr18:69750340:A:G	2.74689e-06	-1.37817	-1.15211
69750722	chr18:69750722:C:T	1.17613e-05	-1.29956e-10	-1.07592
69750729	chr18:69750729:G:T	1.78239e-05	-1.29956e-10	-0.660198
69750737	chr18:69750737:C:T	5.11737e-06	-1.37392	-0.534179
69750872	chr18:69750872:G:A	2.40841e-06	-1.35228	-1.30949
69751020	chr18:69751020:C:A	1.03816e-05	-1.2007	-3.67523e-10
69751109	chr18:69751109:G:A	8.75572e-06	-1.29956e-10	-1.37103
69751304	chr18:69751304:T:C	1.05321e-05	-1.29956e-10	-1.18632
69751542	chr18:69751542:T:C	1.82339e-05	-1.29956e-10	-0.637457
69751570	chr18:69751570:A:G	1.05453e-05	-1.18506	-3.67523e-10
69751727	chr18:69751727:G:A	8.62266e-06	-0.316221	-1.07013
69751811	chr18:69751811:C:T	9.83106e-06	-1.29956e-10	-1.25519
69751950	chr18:69751950:A:G	3.04056e-06	-1.31764	-1.11106
69752163	chr18:69752163:AAAAGAT:A	9.57237e-06	-1.29956e-10	-1.28186
69752258	chr18:69752258:A:T	9.33529e-06	-1.29956e-10	-1.30694
69752296	chr18:69752296:T:G	2.0052e-06	-1.47287	-1.37212
69753012	chr18:69753012:T:C	1.02032e-05	-1.29956e-10	-1.21803
69753357	chr18:69753357:T:C	1.73548e-06	-1.6184	-1.37106
69753668	chr18:69753668:C:T	1.28129e-05	-1.29956e-10	-0.99029
69754255	chr18:69754255:G:A	1.08276e-05	-1.15864	-3.67523e-10
69754267	chr18:69754267:T:G	2.26405e-06	-1.36479	-1.35879
69754298	chr18:69754298:G:C	8.79636e-06	-1.29956e-10	-1.3664
69755179	chr18:69755179:T:C	9.46939e-06	-1.29268	-3.67523e-10
69755404	chr18:69755404:TAAAC:T	8.71298e-06	-1.29956e-10	-1.37593
69756080	chr18:69756080:G:A	1.40074e-05	-1.29956e-10	-0.901158
69756135	chr18:69756135:A:G	3.0337e-06	-1.42396	-1.007
69756300	chr18:69756300:G:A	1.91915e-06	-1.62245	-1.26641
69756605	chr18:69756605:T:C	7.58e-06	-0.316834	-1.19839
69757021	chr18:69757021:G:C	1.01171e-05	-1.29956e-10	-1.22651
69757378	chr18:69757378:A:G	8.74298e-06	-1.37249	-3.67523e-10
69757423	chr18:69757423:T:A	2.91589e-06	-1.11057	-1.35999
69758113	chr18:69758113:C:T	7.53705e-06	-1.52091	-3.67523e-10
69758534	chr18:69758534:G:C	3.43302e-06	-1.27671	-1.03059
69758745	chr18:69758745:A:G	1.26249e-05	-1.29956e-10	-1.00507
69758874	chr18:69758874:T:C	7.53561e-06	-1.5211	-3.67523e-10
69759277	chr18:69759277:T:C	1.22067e-05	-1.29956e-10	-1.03875
69759362	chr18:69759362:T:C	1.50949e-05	-1.29956e-10	-0.826382
69759655	chr18:69759655:A:G	1.83674e-06	-1.56856	-1.36419
69759681	chr18:69759681:T:C	9.54079e-06	-1.29956e-10	-1.28517
69759832	chr18:69759832:T:TTC	2.1083e-05	-0.492275	-3.67523e-10
69759884	chr18:69759884:G:A	4.80721e-06	-1.26372	-0.706907
69759932	chr18:69759932:G:A	1.17216e-05	-1.07931	-3.67523e-10
69761409	chr18:69761409:G:A	2.55822e-05	-1.29956e-10	-0.298843
69761438	chr18:69761438:T:C	3.8079e-06	-1.50375	-0.699912
69761660	chr18:69761660:A:G	4.99067e-06	-1.42679	-0.506381
69762048	chr18:69762048:T:G	1.8368e-06	-1.63972	-1.29299
69762425	chr18:69762425:A:G	2.23519e-06	-1.59192	-1.14449
69762669	chr18:69762669:G:A	6.69801e-06	-1.63893	-3.67523e-10
69763182	chr18:69763182:G:T	2.83679e-05	-1.29956e-10	-0.195481
69763198	chr18:69763198:A:G	2.03934e-05	-1.29956e-10	-0.525528
69763289	chr18:69763289:T:G	1.20538e-05	-1.29956e-10	-1.05136
69763527	chr18:69763527:G:A	0.000114963	1.20387	-3.67523e-10
69764142	chr18:69764142:G:A	2.24865e-06	-1.45328	-1.27713
69764206	chr18:69764206:C:T	9.10701e-06	-1.29956e-10	-1.3317
69764374	chr18:69764374:TTGAATTGTAATC:T	7.41928e-06	-1.53666	-3.67523e-10
69764506	chr18:69764506:C:T	1.96215e-06	-1.63768	-1.22902
69764676	chr18:69764676:G:A	2.18676e-06	-1.38945	-1.36887
69764694	chr18:69764694:T:A	1.80879e-06	-1.63645	-1.31164
69764905	chr18:69764905:T:C	1.82892e-06	-1.64044	-1.29658
69765008	chr18:69765008:A:G	9.46984e-06	-1.29956e-10	-1.29263
69765237	chr18:69765237:A:G	1.74735e-06	-1.60735	-1.37529
69765460	chr18:69765460:T:C	1.25155e-05	-1.29956e-10	-1.01377
69765547	chr18:69765547:C:T	3.11582e-05	-1.29956e-10	-0.101664
69766488	chr18:69766488:C:G	8.65636e-06	-1.38245	-3.67523e-10
69766690	chr18:69766690:G:C	1.51541e-05	-0.822469	-3.67523e-10
69766882	chr18:69766882:CAG:C	9.51327e-06	-1.29956e-10	-1.28805
69766947	chr18:69766947:C:T	2.23566e-06	-1.45604	-1.28017
69767025	chr18:69767025:G:A	1.50607e-05	-1.29956e-10	-0.828655
69767164	chr18:69767164:G:A	8.69395e-06	-1.37811	-3.67523e-10
69768158	chr18:69768158:T:C	2.63255e-06	-1.35072	-1.22207
69768636	chr18:69768636:G:T	4.23063e-05	-1.29956e-10	0.204196
69768848	chr18:69768848:C:T	2.25489e-06	-1.60371	-1.12393
69768907	chr18:69768907:TTA:T	9.37259e-06	-1.30295	-3.67523e-10
69769140	chr18:69769140:A:G	2.03828e-05	-1.29956e-10	-0.526048
69769657	chr18:69769657:A:G	3.13274e-05	-1.29956e-10	-0.0962485
69769695	chr18:69769695:C:G	1.98283e-06	-1.51088	-1.34533
69770881	chr18:69770881:GC:G	3.07801e-06	-1.32343	-1.09303
69770988	chr18:69770988:T:C	1.15593e-05	-1.29956e-10	-1.09325
69771159	chr18:69771159:T:C	1.36348e-05	-0.928117	-3.67523e-10
69771450	chr18:69771450:A:C	4.22727e-05	-1.29956e-10	0.2034
69771992	chr18:69771992:C:T	9.12231e-06	-1.33002	-3.67523e-10
69772237	chr18:69772237:C:T	1.20026e-05	-1.29956e-10	-1.05562
69772513	chr18:69772513:T:A	1.8342e-06	-1.63995	-1.29418
69773027	chr18:69773027:C:G	9.61744e-06	-1.27716	-3.67523e-10
69773178	chr18:69773178:A:G	1.49175e-05	-1.29956e-10	-0.838206
69773366	chr18:69773366:G:A	1.57666e-05	-1.29956e-10	-0.78285
69773373	chr18:69773373:G:A	4.42409e-06	-0.693872	-1.3598
69773542	chr18:69773542:G:A	7.15975e-06	-0.336093	-1.23617
69773558	chr18:69773558:T:C	1.81256e-06	-1.64056	-1.30544
69773812	chr18:69773812:G:A	9.27153e-06	-1.29956e-10	-1.31379
69774682	chr18:69774682:G:A	1.89017e-06	-1.58731	-1.31677
69775185	chr18:69775185:A:G	1.42409e-05	-1.29956e-10	-0.884625
69775307	chr18:69775307:T:A	1.93227e-05	-0.579461	-3.67523e-10
69775621	chr18:69775621:A:G	1.78124e-05	-1.29956e-10	-0.660848
69775657	chr18:69775657:TATAAA:T	1.46149e-05	-1.29956e-10	-0.858697
69775841	chr18:69775841:G:A	2.48992e-06	-1.35901	-1.26948
69776013	chr18:69776013:T:C	1.85952e-05	-1.29956e-10	-0.617838
69776165	chr18:69776165:T:C	1.58652e-05	-0.776613	-3.67523e-10
69776292	chr18:69776292:T:C	1.10452e-05	-1.29956e-10	-1.13875
69776301	chr18:69776301:T:C	8.36451e-06	-1.41674	-3.67523e-10
69776851	chr18:69776851:T:A	1.15152e-05	-1.29956e-10	-1.09707
69777513	chr18:69777513:C:T	6.09956e-06	-0.361523	-1.371
69777814	chr18:69777814:T:A	2.24987e-06	-1.42781	-1.30206
69777916	chr18:69777916:T:C	1.71487e-06	-1.64123	-1.36017
69777937	chr18:69777937:A:C	3.4786e-06	-0.919634	-1.37448
69777961	chr18:69777961:G:A	2.56607e-06	-1.35597	-1.2424
69777993	chr18:69777993:A:G	2.11776e-06	-1.52618	-1.2642
69778170	chr18:69778170:G:A	3.40924e-05	-1.29956e-10	-0.0116677
69778200	chr18:69778200:A:G	1.03686e-05	-1.29956e-10	-1.20196
69778393	chr18:69778393:TA:T	4.80245e-06	-1.03154	-0.940078
69779188	chr18:69779188:C:T	8.77488e-06	-1.29956e-10	-1.36885
69779600	chr18:69779600:C:T	9.80999e-06	-1.25734	-3.67523e-10
69779682	chr18:69779682:T:C	1.0259e-05	-1.29956e-10	-1.21259
69779876	chr18:69779876:C:A	9.20949e-06	-1.29956e-10	-1.32051
69779879	chr18:69779879:G:A	1.45664e-05	0.326142	-1.18817
69780035	chr18:69780035:G:A	2.23573e-06	-1.36391	-1.37226
69780146	chr18:69780146:C:T	1.36217e-05	-0.929075	-3.67523e-10
69780675	chr18:69780675:A:G	2.68844e-06	-1.30823	-1.24355
69780956	chr18:69780956:G:A	9.05146e-06	-1.29956e-10	-1.33781
69781007	chr18:69781007:C:T	1.79282e-06	-1.64036	-1.31659
69781386	chr18:69781386:C:G	9.03853e-05	2.0062	-1.04286
69782099	chr18:69782099:TATAG:T	2.36637e-05	0.9818	-1.3586
69782181	chr18:69782181:A:G	1.21655e-05	-1.13589	0.0937519
69782433	chr18:69782433:G:A	1.4066e-05	-1.29956e-10	-0.896984
69782446	chr18:69782446:C:T	8.4814e-06	-1.40287	-3.67523e-10
69782458	chr18:69782458:G:A	1.88749e-06	-1.58486	-1.32063
69782719	chr18:69782719:G:A	5.20216e-06	-0.95037	-0.941296
69782758	chr18:69782758:C:T	1.79969e-05	-1.29956e-10	-0.650541
69783022	chr18:69783022:G:A	2.25816e-06	-1.6232	-1.10299
69783306	chr18:69783306:A:G	1.48726e-05	-1.29956e-10	-0.841219
69783964	chr18:69783964:C:T	9.55719e-06	-1.28345	-3.67523e-10
69784221	chr18:69784221:G:A	2.41221e-06	-1.62898	-1.03122
69784329	chr18:69784329:T:A	0.00011233	1.90063	-0.719927
69784895	chr18:69784895:C:A	1.06455e-05	-1.1756	-3.67523e-10
69785274	chr18:69785274:T:C	8.65272e-06	-1.38287	-3.67523e-10
69785312	chr18:69785312:T:C	1.2867e-05	-1.29956e-10	-0.986077
69785712	chr18:69785712:T:C	7.35884e-05	-1.29956e-10	0.757747
69786067	chr18:69786067:C:T	2.37687e-05	-0.372371	-3.67523e-10
69786529	chr18:69786529:G:A	1.39924e-05	-1.29956e-10	-0.902227
69786689	chr18:69786689:T:C	2.65147e-05	1.05226	-1.3153
69786808	chr18:69786808:C:T	9.16568e-06	-1.29956e-10	-1.32527
69787011	chr18:69787011:T:C	1.17225e-05	-1.29956e-10	-1.07923
69787029	chr18:69787029:A:G	9.73332e-06	-1.29956e-10	-1.26519
69787160	chr18:69787160:G:T	1.7441e-06	-1.6299	-1.3546
69787184	chr18:69787184:C:T	9.78761e-06	0.111313	-1.37094
69787209	chr18:69787209:T:C	0.000122936	1.99054	-0.719616
69787626	chr18:69787626:C:T	2.55173e-05	-1.29956e-10	-0.301382
69787671	chr18:69787671:C:T	2.35964e-05	0.959646	-1.33929
69787672	chr18:69787672:G:A	2.63053e-06	-1.35152	-1.22204
69788065	chr18:69788065:G:A	0.000117727	1.95201	-0.724387
69788407	chr18:69788407:G:A	8.80207e-06	-1.29956e-10	-1.36575
69788503	chr18:69788503:T:G	6.64295e-05	1.12037	-0.464974
69788908	chr18:69788908:G:T	3.048e-06	-1.41132	-1.01493
69789154	chr18:69789154:T:C	9.6329e-06	-1.47417	0.198616
69789270	chr18:69789270:C:T	1.79946e-05	-0.429151	-0.221517
69789291	chr18:69789291:T:C	9.22836e-06	-1.29956e-10	-1.31846
69789313	chr18:69789313:T:C	9.96768e-06	-1.29956e-10	-1.24139
69789372	chr18:69789372:G:A	4.14821e-06	-1.63619	-0.481874
69789641	chr18:69789641:G:C	5.86967e-05	-1.29956e-10	0.531642
69790265	chr18:69790265:G:A	1.06066e-05	-1.6336	0.454336
69790501	chr18:69790501:T:C	3.14472e-05	-0.0924319	-3.67523e-10
69790705	chr18:69790705:G:T	1.0595e-05	0.192546	-1.3729
69790852	chr18:69790852:T:C	1.19314e-05	-1.29956e-10	-1.06157
69791112	chr18:69791112:A:ATTTTT	3.73928e-05	-1.29956e-10	0.0807365
69791236	chr18:69791236:T:C	9.22674e-06	-1.29956e-10	-1.31863
69791401	chr18:69791401:T:C	0.000134311	2.09727	-0.737853
69791460	chr18:69791460:A:G	1.19457e-05	-1.29956e-10	-1.06037
69791472	chr18:69791472:T:A	8.91756e-06	-1.29956e-10	-1.35272
69791598	chr18:69791598:A:G	2.63324e-06	-1.2737	-1.29883
69791608	chr18:69791608:T:A	2.89607e-06	-1.21826	-1.25912
69791753	chr18:69791753:TG:T	1.77556e-06	-1.61651	-1.35012
69791789	chr18:69791789:T:C	8.71914e-06	-1.29956e-10	-1.37522
69791943	chr18:69791943:A:G	2.73538e-05	-1.29956e-10	-0.231886
69792849	chr18:69792849:G:A	1.831e-06	-1.61787	-1.31801
69793355	chr18:69793355:C:T	9.27966e-06	-1.29956e-10	-1.31292
69793816	chr18:69793816:C:T	1.34243e-05	0.432279	-1.37595
69793880	chr18:69793880:C:T	4.60502e-06	-1.6227	-0.390888
69794460	chr18:69794460:G:A	1.62453e-05	-1.29956e-10	-0.752935
69794633	chr18:69794633:C:G	2.33119e-05	-0.391778	-3.67523e-10
69795096	chr18:69795096:A:T	3.66454e-06	-0.952556	-1.28948
69795290	chr18:69795290:C:A	8.21376e-06	-0.0893916	-1.34554
69795366	chr18:69795366:A:G	0.000160118	2.11404	-0.578866
69795711	chr18:69795711:T:C	1.47394e-05	-1.29956e-10	-0.850216
69796099	chr18:69796099:C:T	2.79268e-06	-1.36368	-1.15006
69796222	chr18:69796222:G:C	5.27341e-06	-1.61054	-0.267523
69796321	chr18:69796321:A:G	3.04864e-05	-0.894635	0.771176
69796353	chr18:69796353:C:T	1.84193e-06	-1.58537	-1.34455
69796532	chr18:69796532:A:C	9.22589e-06	-1.53483	0.216105
69796776	chr18:69796776:ACT:A	4.1872e-06	-1.63024	-0.478468
69796826	chr18:69796826:G:C	8.43413e-06	-1.56207	0.153616
69796901	chr18:69796901:A:G	8.92019e-06	-1.5592	0.206772
69797044	chr18:69797044:G:A	9.2538e-06	-1.55998	0.244271
69797135	chr18:69797135:C:T	1.13998e-05	-1.29956e-10	-1.10715
69797305	chr18:69797305:C:T	1.132e-05	-1.29956e-10	-1.11417
69797442	chr18:69797442:A:G	1.6626e-05	0.644492	-1.37427
69797571	chr18:69797571:A:T	1.24399e-05	-1.29956e-10	-1.01983
69797585	chr18:69797585:T:C	0.000189382	2.29007	-0.587049
69798832	chr18:69798832:T:C	6.59766e-06	-1.57583	-0.0782008
69799062	chr18:69799062:G:A	3.09744e-05	0.530222	-0.637801
69799115	chr18:69799115:A:T	7.9802e-06	-1.6332	0.169427
69799253	chr18:69799253:T:C	7.20553e-06	-1.56589	-3.67523e-10
69799290	chr18:69799290:G:A	2.97076e-05	1.20549	-1.35483
69799645	chr18:69799645:T:C	2.27373e-05	-1.57049	1.15376
69800290	chr18:69800290:G:T	8.95979e-06	-1.29956e-10	-1.34799
69800396	chr18:69800396:T:C	3.07439e-06	-1.22123	-1.1964
69800549	chr18:69800549:G:T	4.38595e-06	-1.58654	-0.475798
69800693	chr18:69800693:C:G	4.08195e-05	1.2929	-1.12448
69800701	chr18:69800701:A:G	9.97445e-06	-1.56956	0.328841
69800757	chr18:69800757:A:G	9.58097e-06	-1.56712	0.286153
69801067	chr18:69801067:C:T	3.07068e-05	-0.116256	-3.67523e-10
69801216	chr18:69801216:G:A	2.39634e-05	0.994692	-1.3589
69802039	chr18:69802039:C:T	7.57636e-06	-1.63328	0.117573
69802099	chr18:69802099:C:T	7.5753e-06	-1.63158	0.115728
69802839	chr18:69802839:T:A	3.65499e-05	1.43115	-1.37322
69802906	chr18:69802906:T:C	1.01213e-05	-1.29956e-10	-1.2261
69802949	chr18:69802949:G:A	9.33024e-06	-1.49801	0.190529
69803350	chr18:69803350:A:G	9.13485e-06	-1.54841	0.219761
69803375	chr18:69803375:A:G	2.72731e-06	-1.16846	-1.36897
69803549	chr18:69803549:T:A	6.18992e-05	1.61365	-1.02889
69803718	chr18:69803718:G:A	8.80335e-06	-1.29956e-10	-1.36561
69803809	chr18:69803809:A:C	1.13401e-05	-1.29956e-10	-1.1124
69803918	chr18:69803918:C:A	1.56094e-05	-1.19751	0.404645
69804230	chr18:69804230:G:A	1.83544e-05	-0.0953767	-0.535494
69804247	chr18:69804247:G:A	8.36289e-06	-1.57308	0.156141
69804319	chr18:69804319:C:T	8.7496e-06	-1.29956e-10	-1.37173
69804341	chr18:69804341:G:A	1.09873e-05	-1.29956e-10	-1.144
69804455	chr18:69804455:A:G	2.5401e-06	-1.31451	-1.29403
69804514	chr18:69804514:C:T	1.27242e-05	-1.29956e-10	-0.997234
69804518	chr18:69804518:G:A	2.23021e-06	-1.63631	-1.10234
69804604	chr18:69804604:C:G	1.74692e-06	-1.63791	-1.34497
69804719	chr18:69804719:G:C	2.03783e-05	-1.29956e-10	-0.526272
69804751	chr18:69804751:C:T	2.90158e-06	-1.46795	-1.00754
69805086	chr18:69805086:A:G	2.85985e-06	-1.38096	-1.10901
69805141	chr18:69805141:A:G	1.81485e-06	-1.61135	-1.33339
69805293	chr18:69805293:T:C	3.41653e-06	-1.11887	-1.19325
69806080	chr18:69806080:C:T	3.16277e-06	-1.36157	-1.02773
69806822	chr18:69806822:A:G	8.71261e-06	-1.29956e-10	-1.37597
69807209	chr18:69807209:C:G	2.07778e-06	-1.58667	-1.22278
69807357	chr18:69807357:A:G	3.80944e-06	-1.03948	-1.16378
69807399	chr18:69807399:A:G	8.71491e-06	-1.29956e-10	-1.37571
69807636	chr18:69807636:G:A	9.6548e-06	-1.29956e-10	-1.27329
69808433	chr18:69808433:CAG:C	2.16076e-06	-1.6337	-1.13658
69808499	chr18:69808499:G:T	8.71499e-06	-1.29956e-10	-1.3757
69809213	chr18:69809213:T:A	1.79806e-06	-1.57837	-1.37566
69809214	chr18:69809214:C:T	1.7875e-06	-1.58402	-1.3759
69809661	chr18:69809661:A:G	5.52967e-05	-1.29956e-10	0.471972
69809808	chr18:69809808:A:G	8.21448e-06	-0.566025	-0.868818
69810046	chr18:69810046:C:T	2.26074e-06	-1.34993	-1.37512
69810278	chr18:69810278:C:T	9.62046e-06	-1.29956e-10	-1.27685
69810810	chr18:69810810:G:A	2.12129e-06	-1.61685	-1.17187
69810850	chr18:69810850:G:A	8.85493e-06	-1.29956e-10	-1.35977
69810928	chr18:69810928:G:T	1.68982e-05	-1.29956e-10	-0.713535
69811042	chr18:69811042:A:G	4.03024e-06	-1.18165	-0.965263
69811165	chr18:69811165:A:G	4.11898e-06	-0.955288	-1.16985
69811341	chr18:69811341:C:T	3.73174e-06	-1.29109	-0.932773
69811600	chr18:69811600:T:A	7.29643e-06	-1.55336	-3.67523e-10
69811641	chr18:69811641:T:A	4.31949e-06	-1.46052	-0.617085
69811847	chr18:69811847:C:T	3.86221e-06	-1.04303	-1.14648
69811919	chr18:69811919:T:C	7.13281e-06	-1.57604	-3.67523e-10
69812037	chr18:69812037:A:T	7.54853e-06	-1.51939	-3.67523e-10
69812045	chr18:69812045:A:G	7.43406e-06	-1.53467	-3.67523e-10
69812149	chr18:69812149:A:G	9.25975e-06	-1.29956e-10	-1.31506
69812498	chr18:69812498:A:G	9.20493e-06	-1.29956e-10	-1.321
69813498	chr18:69813498:G:A	2.27423e-06	-1.56688	-1.15222
69813576	chr18:69813576:G:A	1.14236e-05	-1.29956e-10	-1.10506
69814346	chr18:69814346:A:C	5.8154e-05	-1.29956e-10	0.522353
69814691	chr18:69814691:G:C	1.10766e-05	-1.29956e-10	-1.1359
69814859	chr18:69814859:G:A	0.000235907	-1.29956e-10	1.92269
69814925	chr18:69814925:C:A	1.16423e-05	-1.29956e-10	-1.0861
69815095	chr18:69815095:T:G	1.55488e-05	-1.64029	0.843533
69815109	chr18:69815109:G:T	2.11808e-06	-1.52489	-1.26535
69815181	chr18:69815181:G:A	2.00862e-06	-1.56474	-1.27855
69816205	chr18:69816205:G:A	2.17247e-06	-1.42712	-1.33776
69816297	chr18:69816297:C:T	1.20566e-05	-1.05113	-3.67523e-10
69816488	chr18:69816488:A:G	2.05068e-06	-1.55411	-1.26846
69816959	chr18:69816959:G:A	7.99452e-06	-1.46198	-3.67523e-10
69817198	chr18:69817198:A:G	8.71734e-06	-1.29956e-10	-1.37543
69817259	chr18:69817259:T:C	2.22324e-06	-1.63592	-1.10585
69817892	chr18:69817892:A:T	2.36314e-06	-1.63853	-1.04222
69817901	chr18:69817901:T:C	2.3872e-06	-1.64023	-1.03039
69817976	chr18:69817976:T:C	3.47415e-06	-1.62919	-0.666205
69818003	chr18:69818003:C:A	5.45611e-05	-1.29956e-10	0.458581
69818103	chr18:69818103:G:T	1.9994e-06	-1.50062	-1.34728
69818761	chr18:69818761:G:C	4.01132e-05	-1.29956e-10	0.150964
69818994	chr18:69818994:T:C	3.32479e-06	-1.55129	-0.788041
69819322	chr18:69819322:C:T	4.36813e-05	-1.29956e-10	0.236179
69819580	chr18:69819580:T:C	8.94661e-06	-1.29956e-10	-1.34947
69819910	chr18:69819910:C:T	6.69072e-06	-1.64002	-3.67523e-10
69820510	chr18:69820510:T:A	9.90775e-06	-1.29956e-10	-1.24742
69821435	chr18:69821435:T:C	3.90577e-05	-1.29956e-10	0.1243
69822036	chr18:69822036:A:G	3.71351e-05	-1.29956e-10	0.0738205
69822170	chr18:69822170:G:A	2.64446e-06	-1.36444	-1.20383
69822541	chr18:69822541:A:T	2.54271e-06	-1.26108	-1.34643
69822605	chr18:69822605:A:T	2.75118e-06	-1.35239	-1.17633
69822643	chr18:69822643:C:A	1.0941e-05	-1.29956e-10	-1.14822
69822739	chr18:69822739:C:T	2.47411e-06	-1.33263	-1.30223
69823028	chr18:69823028:T:C	6.68328e-06	-1.64113	-3.67523e-10
69823297	chr18:69823297:A:T	2.58534e-06	-1.39293	-1.19796
69823469	chr18:69823469:G:A	3.60331e-05	-1.59838	1.64208
69823722	chr18:69823722:T:C	8.95207e-06	-1.29956e-10	-1.34886
69823723	chr18:69823723:T:C	2.71021e-06	-1.34944	-1.19428
69823918	chr18:69823918:T:A	2.13878e-05	-0.47792	-3.67523e-10
69824030	chr18:69824030:T:C	3.04504e-05	-1.29956e-10	-0.124643
69824292	chr18:69824292:G:A	3.09696e-05	-0.107735	-3.67523e-10
69824326	chr18:69824326:A:G	2.63288e-06	-1.37423	-1.19843
69824508	chr18:69824508:C:T	4.38112e-06	-1.6304	-0.433038
69824782	chr18:69824782:TG:T	1.05635e-05	-1.29956e-10	-1.18333
69824858	chr18:69824858:T:C	3.46622e-06	-1.34307	-0.95461
69824863	chr18:69824863:T:C	3.44036e-06	-1.35511	-0.950052
69824969	chr18:69824969:T:C	3.62892e-06	-1.37938	-0.872431
69825285	chr18:69825285:T:C	4.68188e-06	-1.64103	-0.356011
69825349	chr18:69825349:G:A	2.17988e-06	-1.42481	-1.33667
69826030	chr18:69826030:G:A	2.62044e-05	-0.274815	-3.67523e-10
69826349	chr18:69826349:T:G	1.15205e-05	-1.09661	-3.67523e-10
69826488	chr18:69826488:T:G	7.02484e-06	-1.59129	-3.67523e-10
69826489	chr18:69826489:G:T	3.31486e-06	-1.44517	-0.897155
69826648	chr18:69826648:G:A	3.27575e-06	-1.46716	-0.887034
69826892	chr18:69826892:A:G	1.12786e-05	-1.29956e-10	-1.11783
69826921	chr18:69826921:G:A	3.94803e-05	-1.29956e-10	0.13506
69827401	chr18:69827401:T:C	4.00906e-05	-1.29956e-10	0.150401
69827478	chr18:69827478:G:T	1.52479e-05	-1.29956e-10	-0.816296
69827479	chr18:69827479:C:T	4.01611e-05	-1.29956e-10	0.152158
69827797	chr18:69827797:T:G	4.01693e-05	-1.29956e-10	0.152363
69827893	chr18:69827893:A:G	9.04054e-06	-1.29956e-10	-1.33902
69827923	chr18:69827923:T:C	2.42871e-05	-1.58812	1.23732
69827942	chr18:69827942:T:C	3.44755e-06	-1.56721	-0.73587
69828197	chr18:69828197:A:T	4.28661e-06	-1.58311	-0.50213
69828277	chr18:69828277:T:C	1.86503e-06	-1.55165	-1.36581
69828286	chr18:69828286:T:C	1.8373e-06	-1.56218	-1.37027
69828699	chr18:69828699:T:C	1.72575e-06	-1.62881	-1.36627
69828975	chr18:69828975:T:C	9.1903e-06	-1.29956e-10	-1.32259
69829768	chr18:69829768:T:C	2.4507e-06	-1.34774	-1.29663
69829793	chr18:69829793:A:G	2.62426e-06	-1.62368	-0.952267
69830157	chr18:69830157:C:T	3.50331e-06	-1.4419	-0.845138
69830756	chr18:69830756:C:T	1.1169e-05	-1.29956e-10	-1.1276
69831396	chr18:69831396:A:G	2.61583e-06	-1.24647	-1.33269
69831437	chr18:69831437:C:T	2.66197e-06	-1.48265	-1.07903
69831574	chr18:69831574:T:C	1.85378e-05	-0.620932	-3.67523e-10
69832066	chr18:69832066:T:C	6.81132e-06	-1.62216	-3.67523e-10
69832285	chr18:69832285:T:C	2.37266e-06	-1.38449	-1.29224
69832309	chr18:69832309:T:C	3.66913e-06	-1.52409	-0.716699
69832483	chr18:69832483:G:GT	1.96038e-05	-1.62298	1.05797
69832762	chr18:69832762:A:C	3.47106e-05	-1.29956e-10	0.00630423
69833146	chr18:69833146:G:A	2.03614e-06	-1.54588	-1.28381
69833149	chr18:69833149:T:G	3.60425e-06	-1.54114	-0.717483
69833458	chr18:69833458:A:G	8.49926e-05	-1.29956e-10	0.901824
69833565	chr18:69833565:C:T	1.47843e-05	-1.29956e-10	-0.847176
69833589	chr18:69833589:A:G	2.07386e-05	-1.60688	1.09813
69834403	chr18:69834403:C:T	5.09037e-06	-1.55089	-0.362496
69834615	chr18:69834615:A:C	2.22206e-06	-1.40703	-1.33528
69834736	chr18:69834736:G:T	3.85116e-05	-1.29956e-10	0.110218
69834917	chr18:69834917:C:T	4.92256e-05	-1.29956e-10	0.355673
69835120	chr18:69835120:A:G	3.68776e-05	-1.29956e-10	0.0668627
69835255	chr18:69835255:G:A	3.66229e-05	-1.29956e-10	0.0599331
69835444	chr18:69835444:G:A	2.38802e-06	-1.2993	-1.37098
69835460	chr18:69835460:G:A	9.02899e-06	-1.29956e-10	-1.3403
69835926	chr18:69835926:T:G	1.24794e-05	-1.29956e-10	-1.01667
69836289	chr18:69836289:G:T	1.39083e-05	-1.57164	0.663382
69836487	chr18:69836487:TG:T	3.20901e-05	-1.29956e-10	-0.0721942
69836783	chr18:69836783:G:T	3.53562e-06	-0.965968	-1.31188
69838190	chr18:69838190:T:A	1.93095e-06	-1.63416	-1.24857
69838345	chr18:69838345:C:T	6.68739e-06	-1.64052	-3.67523e-10
69838420	chr18:69838420:A:G	1.66629e-05	-1.29956e-10	-0.727556
69838924	chr18:69838924:C:T	3.13728e-05	-1.29956e-10	-0.0947982
69838956	chr18:69838956:C:T	1.84395e-05	-1.29956e-10	-0.626243
69838968	chr18:69838968:C:T	1.96632e-06	-1.59823	-1.26635
69839143	chr18:69839143:C:T	2.26472e-06	-1.3806	-1.3427
69839167	chr18:69839167:A:T	6.9346e-06	-1.60422	-3.67523e-10
69839985	chr18:69839985:T:C	8.80041e-06	-1.29956e-10	-1.36594
69840075	chr18:69840075:G:C	3.19434e-06	-1.56429	-0.81507
69840117	chr18:69840117:G:T	2.12751e-05	-1.29956e-10	-0.483205
69840265	chr18:69840265:T:C	1.17844e-05	0.205697	-1.27966
69840733	chr18:69840733:T:C	9.43401e-06	-1.29956e-10	-1.29642
69840749	chr18:69840749:T:C	1.76542e-05	-1.29956e-10	-0.669766
69840793	chr18:69840793:T:C	8.71304e-06	-1.29956e-10	-1.37592
69843122	chr18:69843122:C:T	5.93532e-05	-1.29956e-10	0.542765
69843598	chr18:69843598:C:T	1.09401e-05	-1.29956e-10	-1.14831
69843831	chr18:69843831:A:G	1.24857e-05	-0.680892	-0.335262
69844289	chr18:69844289:G:T	1.12528e-05	-1.29956e-10	-1.12012
69844409	chr18:69844409:T:C	1.55167e-05	0.12623	-0.925052
69844425	chr18:69844425:T:G	1.90703e-05	-0.592608	-3.67523e-10
69844582	chr18:69844582:C:T	2.37354e-05	-1.29956e-10	-0.373774
69845261	chr18:69845261:A:G	9.41537e-06	-1.29956e-10	-1.2984
69845445	chr18:69845445:T:TA	2.06993e-05	-1.29956e-10	-0.510641
69845516	chr18:69845516:C:A	8.71309e-06	-1.29956e-10	-1.37591
69846098	chr18:69846098:G:T	1.07433e-05	-1.29956e-10	-1.16646
69846304	chr18:69846304:C:T	2.11869e-05	-1.29956e-10	-0.487359
69846569	chr18:69846569:T:C	1.15029e-05	0.222226	-1.32037
69846802	chr18:69846802:C:G	1.02021e-05	-0.266479	-0.951669
69846836	chr18:69846836:G:T	8.9377e-06	-1.29956e-10	-1.35046
69846944	chr18:69846944:TGAA:T	1.35429e-05	-1.29956e-10	-0.934881
69847037	chr18:69847037:T:A	9.90132e-06	-1.29956e-10	-1.24807
69847465	chr18:69847465:A:G	1.73871e-05	-1.29956e-10	-0.685012
69847828	chr18:69847828:A:C	3.09266e-06	-1.48466	-0.927049
69848082	chr18:69848082:C:T	1.30615e-05	-1.29956e-10	-0.971074
69848330	chr18:69848330:T:G	1.34891e-05	-1.29956e-10	-0.938857
69848541	chr18:69848541:C:A	2.84549e-05	-1.29956e-10	-0.19242
69848562	chr18:69848562:A:T	9.19777e-06	-1.29956e-10	-1.32178
69848672	chr18:69848672:G:A	3.5278e-06	-1.08906	-1.19101
69848851	chr18:69848851:G:A	3.40287e-06	-1.12651	-1.18961
69849071	chr18:69849071:C:T	1.17009e-05	-1.29956e-10	-1.08108
69849125	chr18:69849125:C:T	1.08409e-05	-1.15741	-3.67523e-10
69849174	chr18:69849174:C:T	6.36361e-06	-0.333801	-1.35634
69849254	chr18:69849254:C:T	6.35715e-06	-0.332553	-1.35861
69849412	chr18:69849412:A:G	4.75009e-06	-0.662656	-1.31992
69849583	chr18:69849583:G:A	4.56765e-06	-0.694977	-1.32676
69849842	chr18:69849842:G:T	2.86973e-05	-1.29956e-10	-0.183937
69849902	chr18:69849902:G:A	1.43915e-05	-1.29956e-10	-0.874104
69850345	chr18:69850345:G:A	1.22148e-05	-1.29956e-10	-1.03809
69850651	chr18:69850651:G:A	2.85056e-06	-1.50003	-0.993194
69850659	chr18:69850659:A:G	1.5482e-05	-1.29956e-10	-0.80106
69851607	chr18:69851607:A:C	8.11782e-06	-0.0761226	-1.37056
69851843	chr18:69851843:C:T	9.92315e-06	-0.0791221	-1.16675
69851918	chr18:69851918:C:T	1.67459e-05	-1.29956e-10	-0.722585
69851968	chr18:69851968:C:A	7.05596e-06	-0.2273	-1.35957
69852159	chr18:69852159:TTA:T	7.97261e-06	-0.113466	-1.35126
69852208	chr18:69852208:T:G	5.7133e-06	-0.425153	-1.37279
69852305	chr18:69852305:A:G	2.23795e-05	-1.29956e-10	-0.432596
69852312	chr18:69852312:T:C	2.29704e-05	-1.29956e-10	-0.406533
69852317	chr18:69852317:A:G	1.5302e-05	-1.29956e-10	-0.812758
69852368	chr18:69852368:G:A	8.54212e-06	-0.519677	-0.876054
69852874	chr18:69852874:G:A	6.98976e-06	-1.5963	-3.67523e-10
69853106	chr18:69853106:G:A	3.68695e-06	-1.63419	-0.601754
69853615	chr18:69853615:C:A	1.53212e-05	-1.29956e-10	-0.811502
69853761	chr18:69853761:T:C	8.72964e-06	-1.29956e-10	-1.37402
69853951	chr18:69853951:G:A	3.61034e-06	-1.63448	-0.622461
69854518	chr18:69854518:T:C	1.38935e-05	-1.29956e-10	-0.909321
69855211	chr18:69855211:C:T	1.44787e-05	-1.29956e-10	-0.868061
69855585	chr18:69855585:C:T	1.01022e-05	-0.236684	-0.991306
69855648	chr18:69855648:G:C	2.43228e-06	-1.63927	-1.01264
69856021	chr18:69856021:G:A	1.38868e-05	-1.29956e-10	-0.909799
69856024	chr18:69856024:A:G	1.14664e-05	-0.198894	-0.902429
69856038	chr18:69856038:C:T	1.39039e-05	-1.29956e-10	-0.908574
69856217	chr18:69856217:T:C	7.07364e-06	-1.61295	0.0285805
69856707	chr18:69856707:A:T	2.15805e-05	-1.29956e-10	-0.468952
69857125	chr18:69857125:C:T	8.73586e-06	-1.29956e-10	-1.3733
69857147	chr18:69857147:C:T	2.5646e-05	0.0675184	-0.363873
69857332	chr18:69857332:C:A	1.04814e-05	-1.29956e-10	-1.19114
69857397	chr18:69857397:C:T	1.3919e-05	-1.29956e-10	-0.907485
69857894	chr18:69857894:A:G	4.47831e-05	0.215703	0.0453869
69858050	chr18:69858050:T:G	7.93634e-06	-0.367754	-1.10153
69858607	chr18:69858607:AGTGT:A	1.20082e-05	-1.29956e-10	-1.05515
69858612	chr18:69858612:T:C	1.28875e-05	-1.29956e-10	-0.984487
69858937	chr18:69858937:CA:C	9.31139e-06	-1.29956e-10	-1.3095
69858939	chr18:69858939:A:T	9.32809e-06	-1.29956e-10	-1.30771
69859051	chr18:69859051:T:C	9.29728e-06	-1.31102	-3.67523e-10
69859489	chr18:69859489:T:A	1.11842e-05	-0.341655	-0.78458
69859766	chr18:69859766:T:C	1.27671e-05	-1.29956e-10	-0.993873
69859884	chr18:69859884:C:T	7.20787e-06	-1.56557	-3.67523e-10
69860346	chr18:69860346:G:A	6.0698e-06	-0.36972	-1.3677
69860373	chr18:69860373:A:G	6.79891e-06	-0.51133	-1.11265
69860463	chr18:69860463:G:C	1.4366e-05	-1.29956e-10	-0.875879
69860465	chr18:69860465:T:C	1.11443e-05	-0.330687	-0.799126
69860489	chr18:69860489:AAT:A	2.78962e-05	-1.29956e-10	-0.212249
69860524	chr18:69860524:T:G	7.30083e-06	-0.470854	-1.0819
69860593	chr18:69860593:A:G	6.66709e-06	-0.270054	-1.3735
69860686	chr18:69860686:G:GA	1.69564e-05	-1.29956e-10	-0.710099
69860915	chr18:69860915:A:T	3.05312e-06	-1.52719	-0.897382
69861158	chr18:69861158:ATATAG:A	1.46314e-05	-1.29956e-10	-0.857569
69861194	chr18:69861194:C:T	7.12554e-06	-0.459792	-1.11726
69861279	chr18:69861279:T:A	1.2551e-05	-1.29956e-10	-1.01094
69861717	chr18:69861717:T:A	6.75057e-06	-1.63111	-3.67523e-10
69861778	chr18:69861778:A:G	3.96e-06	-0.822137	-1.34236
69862293	chr18:69862293:G:A	9.80832e-06	-1.29956e-10	-1.25751
69862728	chr18:69862728:TACTC:T	9.2502e-06	-0.282143	-1.03395
69862861	chr18:69862861:A:G	1.50067e-05	-1.29956e-10	-0.832241
69862959	chr18:69862959:C:T	3.70873e-05	0.373012	-0.300478
69863203	chr18:69863203:G:A	1.14544e-05	-0.0986169	-1.00375
69863416	chr18:69863416:G:A	4.3639e-05	-1.29956e-10	0.23521
69863560	chr18:69863560:G:A	5.44321e-05	0.455792	0.000421293
69863790	chr18:69863790:C:A	2.97402e-06	-1.15337	-1.29746
69863922	chr18:69863922:G:A	1.58384e-05	-1.29956e-10	-0.778302
69864406	chr18:69864406:T:C	7.08877e-06	-0.473387	-1.10884
69864561	chr18:69864561:A:G	4.83644e-06	-1.2337	-0.730862
69864659	chr18:69864659:T:A	1.04141e-05	-0.322004	-0.875575
69865056	chr18:69865056:A:G	7.74266e-06	-0.559175	-0.934821
69865069	chr18:69865069:T:C	1.98492e-05	-1.29956e-10	-0.552575
69865097	chr18:69865097:A:G	1.38905e-05	-1.29956e-10	-0.909532
69865180	chr18:69865180:G:T	1.0172e-05	-1.29956e-10	-1.22111
69865310	chr18:69865310:A:G	6.51444e-06	-1.23604	-0.430678
69865633	chr18:69865633:T:C	8.71324e-06	-1.3759	-3.67523e-10
69865653	chr18:69865653:C:G	6.15871e-06	-0.347523	-1.37535
69865838	chr18:69865838:G:A	4.52506e-06	-0.793691	-1.23742
69866096	chr18:69866096:T:C	1.78218e-05	0.69699	-1.35731
69866158	chr18:69866158:C:T	1.9661e-05	-1.29956e-10	-0.562103
69866164	chr18:69866164:C:T	1.24876e-05	-0.158042	-0.857963
69866592	chr18:69866592:C:T	6.70967e-06	-1.63719	-3.67523e-10
69866780	chr18:69866780:G:A	1.21627e-05	-1.29956e-10	-1.04237
69867396	chr18:69867396:C:T	4.44966e-06	-0.996982	-1.05093
69867406	chr18:69867406:C:T	7.18823e-06	-0.893174	-0.675123
69867472	chr18:69867472:G:A	6.74339e-06	-0.377451	-1.25473
69867474	chr18:69867474:A:G	6.87173e-06	-1.61333	-3.67523e-10
69867698	chr18:69867698:T:C	1.86239e-05	-1.29956e-10	-0.616294
69867766	chr18:69867766:A:C	4.7533e-06	-1.30508	-0.676826
69867815	chr18:69867815:T:TTA	4.54461e-06	-1.30607	-0.720727
69867948	chr18:69867948:T:C	7.82814e-06	-0.20224	-1.28078
69868073	chr18:69868073:G:A	1.22437e-05	-1.29956e-10	-1.03573
69868776	chr18:69868776:T:C	4.94125e-06	-1.29872	-0.644404
69868807	chr18:69868807:A:G	1.01356e-05	-1.29956e-10	-1.22468
69868883	chr18:69868883:G:T	0.000388454	-1.29956e-10	2.42143
69868951	chr18:69868951:T:G	4.00389e-06	-1.31302	-0.84045
69869238	chr18:69869238:G:T	9.06187e-06	-1.33667	-3.67523e-10
69869260	chr18:69869260:C:T	7.42384e-06	-0.21791	-1.31813
69869306	chr18:69869306:T:C	1.03411e-05	-1.29956e-10	-1.20462
69869333	chr18:69869333:A:G	4.41308e-06	-1.25397	-0.802199
69869381	chr18:69869381:T:C	1.66571e-05	-0.315972	-0.411935
69869731	chr18:69869731:C:T	1.18339e-05	-1.29956e-10	-1.06977
69869804	chr18:69869804:T:C	1.94706e-05	-1.29956e-10	-0.571837
69869925	chr18:69869925:T:A	2.16535e-05	-1.29956e-10	-0.465573
69869975	chr18:69869975:T:G	8.57113e-06	-1.39234	-3.67523e-10
69870050	chr18:69870050:C:T	1.22436e-05	-1.29956e-10	-1.03574
69870100	chr18:69870100:C:G	7.36137e-06	-0.875347	-0.669148
69870115	chr18:69870115:T:C	9.6891e-06	-0.17316	-1.09658
69870387	chr18:69870387:G:A	7.05699e-06	-0.919621	-0.667101
69870638	chr18:69870638:G:A	4.19927e-06	-1.33608	-0.769747
69870849	chr18:69870849:G:A	9.25972e-06	-1.29956e-10	-1.31507
69871111	chr18:69871111:C:T	1.21282e-05	-1.04521	-3.67523e-10
69871624	chr18:69871624:T:A	3.43129e-06	-1.10399	-1.20382
69871681	chr18:69871681:T:C	8.95478e-06	-1.29956e-10	-1.34855
69871742	chr18:69871742:C:T	4.71866e-05	-1.29956e-10	0.313368
69872156	chr18:69872156:T:C	6.3864e-06	-0.344321	-1.34225
69872436	chr18:69872436:T:C	5.43582e-06	-1.12222	-0.725515
69872492	chr18:69872492:C:T	6.8299e-06	-1.61943	-3.67523e-10
69872883	chr18:69872883:G:C	9.98481e-06	-1.29956e-10	-1.23968
69873132	chr18:69873132:T:G	1.98891e-06	-1.58973	-1.26343
69873286	chr18:69873286:G:A	8.72605e-06	-1.29956e-10	-1.37443
69873399	chr18:69873399:A:AT	1.30255e-05	-1.29956e-10	-0.973828
69873487	chr18:69873487:A:G	9.56764e-06	-0.133714	-1.14864
69873811	chr18:69873811:C:T	1.59761e-05	-1.29956e-10	-0.769648
69873955	chr18:69873955:C:T	9.22528e-06	-1.29956e-10	-1.31879
69874082	chr18:69874082:C:G	3.72397e-06	-1.30517	-0.920777
69874203	chr18:69874203:G:A	6.85607e-06	-1.61561	-3.67523e-10
69874352	chr18:69874352:T:C	4.28849e-06	-0.712871	-1.37193
69874397	chr18:69874397:C:T	3.92804e-06	-1.25304	-0.919565
69874581	chr18:69874581:G:A	2.00005e-05	-1.29956e-10	-0.544984
69875296	chr18:69875296:C:T	6.38418e-06	-1.06593	-0.620991
69875911	chr18:69875911:G:T	2.83513e-06	-1.15337	-1.34528
69875929	chr18:69875929:G:A	1.42328e-05	-0.885192	-3.67523e-10
69876027	chr18:69876027:T:C	5.98051e-06	-1.11378	-0.638454
69876047	chr18:69876047:T:C	9.254e-06	-1.29956e-10	-1.31568
69876452	chr18:69876452:C:T	7.90391e-06	-0.160811	-1.31257
69876590	chr18:69876590:A:G	6.4607e-06	-1.18195	-0.493058
69876797	chr18:69876797:C:A	6.48595e-06	-1.43117	-0.239929
69876810	chr18:69876810:T:C	4.2852e-06	-0.737434	-1.34814
69877020	chr18:69877020:C:T	3.26727e-05	-1.19693	1.14273
69877053	chr18:69877053:G:A	4.3207e-05	-0.35388	0.579142
69877084	chr18:69877084:G:A	2.45167e-05	-1.29956e-10	-0.341386
69877115	chr18:69877115:C:T	3.20901e-05	-1.29956e-10	-0.0721924
69877401	chr18:69877401:T:A	3.04061e-06	-1.05294	-1.37574
69877481	chr18:69877481:C:T	1.80406e-05	0.726384	-1.3745
69877496	chr18:69877496:A:G	5.23484e-06	-1.11883	-0.766571
69877861	chr18:69877861:G:A	8.92059e-06	-1.29956e-10	-1.35238
69878044	chr18:69878044:G:A	1.79814e-06	-1.5782	-1.3758
69878063	chr18:69878063:T:A	2.87411e-06	-1.17693	-1.30807
69878239	chr18:69878239:T:C	9.04575e-06	-1.29956e-10	-1.33845
69878288	chr18:69878288:A:ACTTTT	3.17467e-06	-1.09533	-1.2902
69878300	chr18:69878300:A:G	1.68668e-05	-1.01196	0.296565
69878779	chr18:69878779:C:T	6.92215e-06	-1.60601	-3.67523e-10
69878854	chr18:69878854:G:A	6.07657e-06	-0.486048	-1.25025
69878949	chr18:69878949:A:G	2.14433e-05	-1.29956e-10	-0.475328
69879140	chr18:69879140:C:T	1.94774e-06	-1.57516	-1.29892
69879367	chr18:69879367:T:C	7.5304e-06	-1.52179	-3.67523e-10
69879453	chr18:69879453:C:T	7.73009e-06	-0.944391	-0.551229
69879454	chr18:69879454:G:A	8.24515e-06	-1.43112	-3.67523e-10
69879549	chr18:69879549:T:C	3.59334e-06	-1.14511	-1.11655
69879552	chr18:69879552:G:GA	3.54269e-06	-1.15274	-1.12311
69879583	chr18:69879583:C:T	8.05233e-06	-1.45478	-3.67523e-10
69879595	chr18:69879595:T:C	4.82113e-06	-0.735223	-1.23251
69879603	chr18:69879603:A:G	2.81616e-06	-1.39106	-1.11431
69879606	chr18:69879606:T:C	3.59986e-06	-1.12982	-1.13003
69879743	chr18:69879743:C:T	1.78161e-06	-1.59648	-1.36674
69880024	chr18:69880024:T:A	8.86115e-06	-1.29956e-10	-1.35906
69880178	chr18:69880178:T:G	8.78926e-06	-1.29956e-10	-1.36721
69880351	chr18:69880351:A:AG	0.000146998	-1.29956e-10	1.44968
69880946	chr18:69880946:C:T	3.04415e-06	-1.50682	-0.920694
69881246	chr18:69881246:A:G	2.37784e-06	-1.37659	-1.29796
69881391	chr18:69881391:G:A	6.21075e-06	-0.338672	-1.37579
69881745	chr18:69881745:C:T	1.36293e-05	-1.29956e-10	-0.928516
69882370	chr18:69882370:A:G	5.19368e-06	-0.829293	-1.064
69882450	chr18:69882450:C:T	8.82042e-06	-1.29956e-10	-1.36367
69882564	chr18:69882564:A:G	8.72962e-06	-1.29956e-10	-1.37402
69882828	chr18:69882828:T:C	1.09625e-05	-1.29956e-10	-1.14626
69883123	chr18:69883123:G:A	3.14233e-06	-1.64002	-0.75576
69883176	chr18:69883176:T:C	2.91293e-06	-1.64007	-0.83151
69883350	chr18:69883350:T:C	2.01347e-06	-1.57461	-1.26627
69883539	chr18:69883539:G:T	4.28763e-06	-0.889194	-1.19581
69883643	chr18:69883643:T:A	2.73089e-06	-1.6179	-0.918218
69883738	chr18:69883738:T:A	1.95577e-06	-1.49813	-1.37183
69883829	chr18:69883829:G:A	8.88484e-06	-1.29956e-10	-1.35639
69883916	chr18:69883916:G:C	4.6287e-06	-0.732305	-1.27616
69884110	chr18:69884110:T:C	2.58091e-06	-1.62707	-0.965524
69884182	chr18:69884182:AG:A	1.8115e-05	-1.29956e-10	-0.643998
69884232	chr18:69884232:T:C	3.18195e-06	-1.57598	-0.807265
69884301	chr18:69884301:A:G	1.67356e-05	-1.29956e-10	-0.723204
69884351	chr18:69884351:G:A	9.21722e-06	-1.31967	-3.67523e-10
69884398	chr18:69884398:CCA:C	3.4653e-05	-1.29956e-10	0.00464326
69884545	chr18:69884545:A:G	3.80836e-06	-0.832249	-1.37129
69885102	chr18:69885102:T:C	2.14149e-06	-1.62443	-1.15481
69885140	chr18:69885140:T:C	8.86671e-06	-1.29956e-10	-1.35844
69885231	chr18:69885231:T:G	9.65293e-06	-1.29956e-10	-1.27348
69885353	chr18:69885353:A:G	3.2134e-06	-1.63643	-0.736979
69885858	chr18:69885858:C:T	9.48565e-06	-1.29956e-10	-1.29096
69885961	chr18:69885961:GAC:G	4.15266e-06	-0.868429	-1.24856
69886373	chr18:69886373:G:C	6.2546e-06	-0.507519	-1.19991
69886398	chr18:69886398:T:C	3.51457e-05	-1.29956e-10	0.0187617
69886482	chr18:69886482:G:T	1.93262e-06	-1.62995	-1.25192
69886667	chr18:69886667:T:C	6.69421e-06	-1.6395	-3.67523e-10
69887162	chr18:69887162:A:G	9.36946e-06	-1.29956e-10	-1.30329
69887248	chr18:69887248:C:T	1.91659e-06	-1.57815	-1.31204
69887936	chr18:69887936:G:C	3.84364e-06	-1.25635	-0.937969
69887965	chr18:69887965:T:G	2.94138e-06	-1.26252	-1.19935
69887985	chr18:69887985:C:T	3.58892e-06	-0.980598	-1.28229
69888169	chr18:69888169:T:C	2.19292e-05	-1.29956e-10	-0.452922
69888182	chr18:69888182:T:C	1.4364e-05	-1.29956e-10	-0.876014
69888324	chr18:69888324:G:A	3.77411e-06	-1.14396	-1.06862
69889252	chr18:69889252:G:A	1.03911e-05	-1.29956e-10	-1.19979
69889402	chr18:69889402:T:C	2.06344e-06	-1.58121	-1.23515
69889410	chr18:69889410:A:G	2.29812e-06	-1.61447	-1.09418
69889449	chr18:69889449:T:C	4.10661e-06	-0.963911	-1.16423
69889675	chr18:69889675:A:C	1.81452e-05	-1.29956e-10	-0.642332
69889731	chr18:69889731:C:T	2.85153e-06	-1.40533	-1.08756
69889798	chr18:69889798:A:G	7.81284e-06	-1.48497	-3.67523e-10
69889817	chr18:69889817:C:A	1.27909e-05	-1.29956e-10	-0.992008
69890040	chr18:69890040:G:T	4.41766e-06	-0.787809	-1.26732
69890192	chr18:69890192:C:T	2.97888e-06	-1.39727	-1.05192
69890193	chr18:69890193:G:A	5.17324e-06	-0.721406	-1.17584
69890447	chr18:69890447:G:A	6.9808e-06	-1.59758	-3.67523e-10
69891080	chr18:69891080:C:T	1.69464e-06	-1.63762	-1.37565
69891157	chr18:69891157:T:G	9.13303e-06	-1.29956e-10	-1.32884
69891174	chr18:69891174:A:G	4.68254e-06	-0.779292	-1.21761
69891324	chr18:69891324:A:G	8.90063e-06	-1.29956e-10	-1.35462
69891495	chr18:69891495:C:A	2.76063e-06	-1.44246	-1.08282
69891597	chr18:69891597:C:T	1.02644e-05	-1.29956e-10	-1.21206
69891598	chr18:69891598:A:G	2.23954e-06	-1.41708	-1.31739
69892107	chr18:69892107:C:T	8.90471e-06	-1.29956e-10	-1.35416
69892134	chr18:69892134:C:T	1.36514e-05	-1.29956e-10	-0.926902
69892171	chr18:69892171:A:G	2.29745e-06	-1.40562	-1.30332
69892498	chr18:69892498:G:A	7.79798e-06	-1.48688	-3.67523e-10
69892816	chr18:69892816:ATC:A	6.83169e-06	-0.728531	-0.890638
69893156	chr18:69893156:T:C	4.37995e-05	-1.29956e-10	0.238882
69893261	chr18:69893261:C:A	8.86792e-06	-1.29956e-10	-1.3583
69893611	chr18:69893611:A:C	2.33936e-06	-1.61651	-1.07435
69893844	chr18:69893844:T:C	2.67837e-06	-1.22091	-1.33463
69894272	chr18:69894272:G:T	6.48604e-06	-1.0723	-0.598791
69894282	chr18:69894282:G:A	4.14588e-06	-1.0714	-1.04722
69894893	chr18:69894893:T:C	2.33758e-05	-1.29956e-10	-0.389038
69895091	chr18:69895091:C:T	1.7243e-05	-1.29956e-10	-0.693332
69895421	chr18:69895421:T:C	2.93198e-06	-1.13346	-1.3316
69895441	chr18:69895441:G:C	1.97642e-06	-1.61562	-1.24384
69895704	chr18:69895704:C:T	1.83992e-05	-1.29956e-10	-0.628432
69896073	chr18:69896073:A:C	8.88395e-06	-1.29956e-10	-1.35649
69896112	chr18:69896112:T:C	1.81379e-06	-1.63086	-1.31447
69896297	chr18:69896297:T:C	5.17638e-06	-1.1678	-0.728837
69896394	chr18:69896394:G:A	1.43527e-05	-1.29956e-10	-0.876801
69896479	chr18:69896479:T:C	1.74527e-06	-1.63879	-1.34504
69896589	chr18:69896589:CATAAGTGTTACT:C	2.68908e-05	-0.248957	-3.67523e-10
69896736	chr18:69896736:T:C	2.92694e-06	-1.09091	-1.37587
69897967	chr18:69897967:C:T	8.72213e-06	-1.29956e-10	-1.37488
69898233	chr18:69898233:T:C	9.03906e-06	-1.29956e-10	-1.33919
69898244	chr18:69898244:C:T	2.461e-05	-1.29956e-10	-0.337589
69898662	chr18:69898662:T:C	5.367e-06	-1.2663	-0.594167
69898732	chr18:69898732:G:A	2.13606e-06	-1.56577	-1.216
69899246	chr18:69899246:G:A	1.06064e-05	-1.17928	-3.67523e-10
69899351	chr18:69899351:C:T	2.42611e-06	-1.29732	-1.35713
69899764	chr18:69899764:A:G	2.43427e-06	-1.31345	-1.33764
69899848	chr18:69899848:A:G	8.06565e-06	-1.45313	-3.67523e-10
69900395	chr18:69900395:T:C	9.43768e-06	-1.29603	-3.67523e-10
69900507	chr18:69900507:C:T	2.46105e-06	-1.34625	-1.2939
69900632	chr18:69900632:T:C	0.000905635	-1.29956e-10	3.2679
69900664	chr18:69900664:G:A	2.32053e-06	-1.40162	-1.29733
69900708	chr18:69900708:C:T	4.25144e-05	-1.29956e-10	0.209102
69900909	chr18:69900909:T:C	7.07469e-06	-0.218167	-1.36605
69901013	chr18:69901013:A:G	9.67618e-06	-1.20379	-0.0672836
69901081	chr18:69901081:G:T	6.14373e-05	0.832238	-0.254962
69901152	chr18:69901152:GACA:G	2.02824e-05	-1.29956e-10	-0.530986
69901265	chr18:69901265:G:C	9.42288e-06	-0.66255	-0.63505
69901437	chr18:69901437:A:G	0.00014048	-1.29956e-10	1.40432
69901572	chr18:69901572:A:G	9.33125e-06	-1.29956e-10	-1.30737
69901607	chr18:69901607:A:G	1.44583e-05	-1.29956e-10	-0.869473
69901627	chr18:69901627:T:TC	6.96032e-05	1.34908	-0.647014
69901651	chr18:69901651:A:G	3.23105e-06	-1.1417	-1.22624
69901811	chr18:69901811:A:G	2.00026e-05	-0.544878	-3.67523e-10
69901836	chr18:69901836:A:G	3.3355e-05	-0.0335329	-3.67523e-10
69901843	chr18:69901843:C:T	2.56927e-06	-1.38328	-1.21384
69902311	chr18:69902311:C:G	5.36357e-06	-1.34942	-0.511688
69902502	chr18:69902502:C:G	1.04037e-05	-1.29956e-10	-1.19858
69902734	chr18:69902734:C:T	4.40569e-05	-1.29956e-10	0.24474
69902874	chr18:69902874:G:A	1.17534e-05	-1.29956e-10	-1.07659
69902924	chr18:69902924:T:C	1.9952e-05	-1.29956e-10	-0.54741
69903138	chr18:69903138:A:G	9.04822e-06	-1.29956e-10	-1.33817
69903230	chr18:69903230:A:G	6.6938e-06	-1.63956	-3.67523e-10
69903275	chr18:69903275:G:A	0.000185549	1.68258	-3.67523e-10
69903600	chr18:69903600:G:A	1.14291e-05	-1.29956e-10	-1.10458
69903912	chr18:69903912:C:A	6.71399e-06	-1.63655	-3.67523e-10
69903977	chr18:69903977:T:C	2.53158e-05	-1.29956e-10	-0.309312
69904194	chr18:69904194:G:T	2.25453e-06	-1.6194	-1.1084
69904327	chr18:69904327:T:C	4.26151e-05	-1.29956e-10	0.211467
69904611	chr18:69904611:T:G	2.90152e-06	-1.482	-0.993509
69905236	chr18:69905236:C:A	1.00609e-05	-1.29956e-10	-1.23208
69906387	chr18:69906387:T:C	8.99363e-06	-1.29956e-10	-1.34422
69906419	chr18:69906419:A:C	1.0708e-05	-1.29956e-10	-1.16975
69906516	chr18:69906516:A:G	3.10539e-05	-1.29956e-10	-0.105017
69906573	chr18:69906573:T:C	2.98114e-05	-1.29956e-10	-0.14585
69906574	chr18:69906574:G:A	1.91161e-06	-1.53019	-1.3626
69906858	chr18:69906858:G:A	2.68012e-05	-1.29956e-10	-0.252296
69907194	chr18:69907194:T:C	5.06949e-05	-1.29956e-10	0.385085
69907305	chr18:69907305:G:A	8.91028e-06	-1.29956e-10	-1.35354
69907343	chr18:69907343:G:C	1.08005e-05	-1.29956e-10	-1.16115
69907391	chr18:69907391:A:G	0.0127444	6.17851	-0.266403
69907817	chr18:69907817:T:C	9.07938e-06	-1.29956e-10	-1.33474
69908040	chr18:69908040:C:T	1.17303e-05	-1.29956e-10	-1.07857
69908133	chr18:69908133:G:A	9.59604e-06	-1.27939	-3.67523e-10
69908603	chr18:69908603:CTCTAATTGTAGCCCCTTT:C	3.97945e-05	-1.29956e-10	0.142987
69908657	chr18:69908657:C:CT	5.9304e-06	-0.729995	-1.03065
69908738	chr18:69908738:T:C	3.83094e-05	0.104955	-3.67523e-10
69908767	chr18:69908767:A:G	3.9959e-05	-1.29956e-10	0.147113
69909370	chr18:69909370:T:C	8.76712e-06	-1.29956e-10	-1.36973
69910226	chr18:69910226:G:A	9.64525e-06	-1.29956e-10	-1.27427
69910627	chr18:69910627:T:C	1.02637e-05	-1.29956e-10	-1.21213
69910782	chr18:69910782:T:C	1.02598e-05	-1.29956e-10	-1.21251
69910961	chr18:69910961:T:C	1.02261e-05	-1.29956e-10	-1.2158
69911028	chr18:69911028:A:G	8.90214e-06	-1.29956e-10	-1.35445
69911234	chr18:69911234:G:GCCTTCT	1.0347e-05	-1.29956e-10	-1.20405
69911286	chr18:69911286:G:A	8.71257e-06	-1.29956e-10	-1.37597
69911580	chr18:69911580:A:C	0.000231784	3.08731	-1.18225
69911695	chr18:69911695:T:C	1.46876e-05	0.380637	-1.23437
69911697	chr18:69911697:T:C	1.04997e-05	-1.29956e-10	-1.1894
69912619	chr18:69912619:T:C	1.11254e-05	-1.29956e-10	-1.13151
69913107	chr18:69913107:T:C	1.04887e-05	-1.29956e-10	-1.19044
69913312	chr18:69913312:A:G	1.01714e-05	-1.29956e-10	-1.22116
69913334	chr18:69913334:G:A	4.55737e-05	-1.29956e-10	0.27859
69913520	chr18:69913520:T:C	1.01954e-05	-1.29956e-10	-1.21881
69913675	chr18:69913675:T:C	9.99916e-06	-1.29956e-10	-1.23824
69913773	chr18:69913773:T:C	5.39364e-05	1.73615	-1.28908
69913960	chr18:69913960:T:C	2.5037e-06	-1.39177	-1.2312
69914352	chr18:69914352:A:G	1.13496e-05	-1.29956e-10	-1.11156
69914414	chr18:69914414:G:A	4.3922e-05	-1.29956e-10	0.241673
69914801	chr18:69914801:G:T	1.26167e-05	-1.29956e-10	-1.00572
69914981	chr18:69914981:G:T	7.3966e-06	-1.53972	-3.67523e-10
69915318	chr18:69915318:C:A	9.42827e-06	-1.29703	-3.67523e-10
69915559	chr18:69915559:C:T	8.98556e-06	-1.29956e-10	-1.34512
69916071	chr18:69916071:ATT:A	9.33859e-06	-1.29956e-10	-1.30659
69916195	chr18:69916195:G:T	6.06777e-05	1.83145	-1.26662
69917116	chr18:69917116:T:C	1.06671e-05	-1.29956e-10	-1.17358
69917640	chr18:69917640:G:A	1.78952e-06	-1.62694	-1.33185
69917728	chr18:69917728:G:A	2.45281e-05	-1.29956e-10	-0.340922
69918008	chr18:69918008:T:G	1.01045e-05	-1.29956e-10	-1.22776
69918350	chr18:69918350:T:C	3.22226e-06	-1.17197	-1.19869
69918465	chr18:69918465:G:A	9.51845e-06	-1.28751	-3.67523e-10
69918763	chr18:69918763:G:A	8.71343e-06	-1.29956e-10	-1.37588
69918981	chr18:69918981:T:C	8.58015e-06	-0.0225783	-1.36871
69919344	chr18:69919344:T:C	0.000175738	-1.29956e-10	1.62825
69919714	chr18:69919714:T:C	1.0735e-05	-1.29956e-10	-1.16723
69919820	chr18:69919820:G:A	1.0715e-05	-1.29956e-10	-1.1691
69920007	chr18:69920007:A:C	9.71121e-06	-1.29956e-10	-1.26746
69920544	chr18:69920544:C:T	8.79279e-06	-1.29956e-10	-1.36681
69920545	chr18:69920545:A:G	1.04667e-05	-1.29956e-10	-1.19254
69920783	chr18:69920783:GAC:G	3.63349e-05	-1.29956e-10	0.0520384
69921128	chr18:69921128:G:A	6.83924e-06	-1.61806	-3.67523e-10
69921216	chr18:69921216:T:C	1.06228e-05	-1.29956e-10	-1.17773
69921305	chr18:69921305:C:T	8.75089e-06	-1.29956e-10	-1.37159
69921369	chr18:69921369:C:T	8.93657e-06	-1.35059	-3.67523e-10
69921395	chr18:69921395:C:T	3.27049e-06	-1.13129	-1.22452
69921465	chr18:69921465:T:C	1.08e-05	-1.29956e-10	-1.1612
69921471	chr18:69921471:T:A	2.92745e-05	-1.29956e-10	-0.164023
69921871	chr18:69921871:T:C	1.08427e-05	-1.29956e-10	-1.15725
69922292	chr18:69922292:T:C	3.97828e-06	-0.97949	-1.1804
69922344	chr18:69922344:C:T	1.88363e-05	-1.29956e-10	-0.604955
69922398	chr18:69922398:C:T	2.23499e-05	-1.29956e-10	-0.43392
69922681	chr18:69922681:T:C	8.96067e-06	-1.29956e-10	-1.3479
69923150	chr18:69923150:G:A	1.23655e-05	-1.29956e-10	-1.02583
69923422	chr18:69923422:C:T	2.02756e-06	-1.45798	-1.37593
69923609	chr18:69923609:G:A	2.40316e-05	-1.29956e-10	-0.361373
69923680	chr18:69923680:G:A	9.37489e-06	-1.30271	-3.67523e-10
69923770	chr18:69923770:C:T	2.37887e-06	-1.45058	-1.22353
69923871	chr18:69923871:A:G	2.33496e-05	-1.29956e-10	-0.390159
69923879	chr18:69923879:A:G	2.87535e-05	-1.29956e-10	-0.181981
69924240	chr18:69924240:T:C	3.01267e-05	0.136777	-0.272105
69924473	chr18:69924473:T:C	8.83943e-06	-1.29956e-10	-1.36152
69924941	chr18:69924941:G:A	7.23305e-06	-1.56208	-3.67523e-10
69925005	chr18:69925005:A:G	9.79557e-06	-1.29956e-10	-1.25881
69925333	chr18:69925333:A:G	8.73941e-06	-1.29956e-10	-1.3729
69925582	chr18:69925582:A:G	9.38579e-06	-1.30154	-3.67523e-10
69925589	chr18:69925589:G:A	2.39927e-05	-1.29956e-10	-0.362991
69925803	chr18:69925803:C:T	6.69761e-06	-1.63899	-3.67523e-10
69926011	chr18:69926011:C:T	9.76467e-06	-1.26197	-3.67523e-10
69926679	chr18:69926679:T:C	8.74983e-06	-1.29956e-10	-1.37171
69927283	chr18:69927283:C:T	9.63894e-06	-1.29956e-10	-1.27493
69927625	chr18:69927625:C:T	2.13541e-06	-1.40662	-1.37546
69928025	chr18:69928025:C:T	9.42181e-06	-1.29771	-3.67523e-10
69928148	chr18:69928148:C:A	1.41941e-05	0.299114	-1.18703
69928213	chr18:69928213:A:G	1.51611e-05	0.370291	-1.1923
69928367	chr18:69928367:G:A	2.06973e-06	-1.45023	-1.36309
69928402	chr18:69928402:G:A	1.89506e-06	-1.5284	-1.37309
69928692	chr18:69928692:C:A	1.49052e-05	0.354101	-1.19313
69929117	chr18:69929117:T:C	1.14736e-05	-1.29956e-10	-1.10069
69929438	chr18:69929438:G:T	1.16399e-05	-1.29956e-10	-1.0863
69929737	chr18:69929737:G:A	9.5939e-06	-1.29956e-10	-1.27961
69930097	chr18:69930097:C:T	2.0188e-06	-1.46349	-1.37474
69930160	chr18:69930160:A:G	2.12729e-06	-1.4694	-1.3165
69930528	chr18:69930528:C:CA	3.37827e-06	-1.13118	-1.1922
69930612	chr18:69930612:AAAG:A	9.31912e-06	-1.29956e-10	-1.30867
69930613	chr18:69930613:A:G	1.38278e-05	0.332194	-1.24625
69930943	chr18:69930943:C:T	2.09184e-06	-1.44592	-1.35677
69930974	chr18:69930974:G:T	9.54204e-06	-1.29956e-10	-1.28503
69931125	chr18:69931125:T:A	1.16679e-05	-1.29956e-10	-1.0839
69931301	chr18:69931301:G:A	1.74206e-05	0.383182	-1.06627
69931979	chr18:69931979:T:G	8.89725e-06	-1.29956e-10	-1.355
69932258	chr18:69932258:A:G	1.14553e-05	-1.29956e-10	-1.10229
69932280	chr18:69932280:T:C	0.0117362	6.46481	-0.635116
69932398	chr18:69932398:T:C	8.79732e-06	-1.29956e-10	-1.36629
69933075	chr18:69933075:G:A	8.57164e-05	-1.29956e-10	0.910303
69933090	chr18:69933090:A:C	3.11537e-05	-1.29956e-10	-0.101809
69933135	chr18:69933135:T:C	1.08652e-05	-1.29956e-10	-1.15517
69933147	chr18:69933147:T:C	2.59664e-06	-1.56904	-1.01748
69933274	chr18:69933274:G:C	1.45743e-05	0.311951	-1.17343
69933429	chr18:69933429:C:T	1.11569e-05	-1.29956e-10	-1.12868
69933434	chr18:69933434:C:A	1.40854e-05	0.28634	-1.18194
69933755	chr18:69933755:C:T	3.01084e-06	-1.16316	-1.27536
69933789	chr18:69933789:C:T	9.85941e-06	-1.29956e-10	-1.25231
69934137	chr18:69934137:T:C	2.97239e-05	-1.29956e-10	-0.14879
69934400	chr18:69934400:G:C	3.34995e-05	0.79057	-0.819782
69934663	chr18:69934663:CA:C	9.79813e-06	-1.29956e-10	-1.25855
69934729	chr18:69934729:A:G	1.69205e-05	0.144846	-0.85706
69935024	chr18:69935024:A:G	2.04276e-06	-1.45452	-1.37192
69935160	chr18:69935160:T:G	3.59896e-05	-1.29956e-10	0.0424902
69935167	chr18:69935167:G:A	1.34258e-05	-0.943565	-3.67523e-10
69935677	chr18:69935677:A:T	3.27434e-05	-1.29956e-10	-0.0520408
69935736	chr18:69935736:T:C	9.61941e-06	-1.29956e-10	-1.27696
69936467	chr18:69936467:G:A	1.83593e-05	-1.29956e-10	-0.630602
69936744	chr18:69936744:G:A	3.37611e-05	0.983692	-1.00512
69936873	chr18:69936873:T:C	6.79074e-06	-1.62518	-3.67523e-10
69937005	chr18:69937005:G:C	9.12614e-06	-1.3296	-3.67523e-10
69937115	chr18:69937115:T:C	0.000113139	-1.29956e-10	1.18788
69937305	chr18:69937305:A:T	8.7348e-06	-1.29956e-10	-1.37343
69937576	chr18:69937576:A:G	5.06105e-05	1.68264	-1.29922
69937581	chr18:69937581:T:C	3.93188e-05	-1.29956e-10	0.130961
69937708	chr18:69937708:C:T	1.25543e-05	-1.29956e-10	-1.01068
69937770	chr18:69937770:C:T	9.11089e-06	-1.33127	-3.67523e-10
69937799	chr18:69937799:C:G	0.000414906	1.29952	1.18779
69937888	chr18:69937888:T:C	6.8317e-06	-1.61917	-3.67523e-10
69937889	chr18:69937889:A:G	1.14797e-05	-1.29956e-10	-1.10016
69938150	chr18:69938150:T:G	9.42956e-06	-1.29689	-3.67523e-10
69938571	chr18:69938571:C:T	1.36831e-05	0.142137	-1.06671
69938617	chr18:69938617:C:T	1.16272e-05	-1.29956e-10	-1.0874
69938700	chr18:69938700:C:T	8.34256e-05	-1.29956e-10	0.883214
69939603	chr18:69939603:G:A	6.0587e-05	-1.29956e-10	0.563339
69939702	chr18:69939702:C:T	2.50572e-05	-1.29956e-10	-0.319582
69939894	chr18:69939894:A:G	9.03721e-06	-1.29956e-10	-1.33939
69940056	chr18:69940056:T:C	0.000146844	1.44863	-3.67523e-10
69940529	chr18:69940529:T:G	2.98564e-05	0.679572	-0.823913
69940931	chr18:69940931:G:A	1.91493e-05	0.765664	-1.35414
69941094	chr18:69941094:A:C	2.13995e-05	-0.477376	-3.67523e-10
69941911	chr18:69941911:A:G	5.35053e-05	1.61611	-1.17707
69941930	chr18:69941930:C:T	3.43394e-06	-1.24443	-1.06261
69942200	chr18:69942200:T:C	2.34742e-05	-1.29956e-10	-0.38484
69942255	chr18:69942255:C:T	8.75462e-06	-1.29956e-10	-1.37116
69943036	chr18:69943036:G:A	8.84828e-06	-1.29956e-10	-1.36052
69943362	chr18:69943362:T:C	2.99713e-06	-1.2947	-1.14838
69943461	chr18:69943461:T:C	2.39516e-05	-1.29956e-10	-0.364704
69943493	chr18:69943493:C:T	9.3504e-06	-1.29956e-10	-1.30532
69944181	chr18:69944181:A:G	9.46558e-06	-1.29956e-10	-1.29308
69944307	chr18:69944307:G:A	1.53869e-05	0.379147	-1.18637
69944697	chr18:69944697:T:C	9.86513e-06	-1.25174	-3.67523e-10
69944934	chr18:69944934:G:A	9.37268e-06	-1.30294	-3.67523e-10
69945020	chr18:69945020:G:C	1.10728e-05	-1.29956e-10	-1.13625
69945146	chr18:69945146:G:T	4.39834e-05	0.747281	-0.504209
69945293	chr18:69945293:G:A	3.87492e-05	-1.29956e-10	0.11637
69945362	chr18:69945362:A:G	8.80257e-06	-1.29956e-10	-1.3657
69945619	chr18:69945619:C:T	1.23747e-05	-1.29956e-10	-1.02509
69946058	chr18:69946058:C:A	8.79756e-06	-1.29956e-10	-1.36627
69946380	chr18:69946380:A:AATG	9.29156e-06	-1.31163	-3.67523e-10
69946690	chr18:69946690:A:G	3.22072e-06	-1.19398	-1.17715
69946693	chr18:69946693:G:C	9.33738e-06	-1.30672	-3.67523e-10
69947216	chr18:69947216:T:C	2.17702e-05	-1.29956e-10	-0.460197
69947331	chr18:69947331:T:C	3.35517e-05	-1.29956e-10	-0.0276526
69947916	chr18:69947916:C:A	8.80202e-06	-1.29956e-10	-1.36576
69948268	chr18:69948268:T:C	9.63785e-06	-1.27504	-3.67523e-10
69948330	chr18:69948330:T:C	1.41203e-05	-1.29956e-10	-0.893129
69948725	chr18:69948725:C:T	2.68467e-06	-1.35048	-1.2027
69949344	chr18:69949344:A:G	1.79775e-05	-1.29956e-10	-0.651618
69949377	chr18:69949377:C:A	1.88115e-05	0.597637	-1.20391
69949483	chr18:69949483:C:T	1.67832e-05	-1.29956e-10	-0.720363
69949555	chr18:69949555:C:A	2.23913e-05	-1.29956e-10	-0.432068
69949654	chr18:69949654:C:T	9.15105e-06	-1.29956e-10	-1.32687
69949766	chr18:69949766:A:C	1.10149e-05	-1.29956e-10	-1.14149
69949855	chr18:69949855:C:T	8.7291e-06	-1.29956e-10	-1.37408
69949862	chr18:69949862:T:C	9.62875e-06	-1.29956e-10	-1.27599
69949890	chr18:69949890:T:C	2.46245e-05	-1.29956e-10	-0.337001
69950046	chr18:69950046:T:C	8.72427e-06	-1.29956e-10	-1.37463
69950214	chr18:69950214:G:A	1.87577e-06	-1.54818	-1.36355
69950261	chr18:69950261:C:G	1.52629e-05	-1.29956e-10	-0.815316
69950396	chr18:69950396:C:G	9.09976e-06	-1.29956e-10	-1.33249
69950433	chr18:69950433:C:T	2.39679e-05	-1.29956e-10	-0.364024
69951033	chr18:69951033:T:C	8.71566e-06	-1.29956e-10	-1.37562
69951190	chr18:69951190:G:T	8.72382e-06	-1.29956e-10	-1.37468
69951205	chr18:69951205:A:G	9.26752e-06	-1.29956e-10	-1.31423
69951213	chr18:69951213:T:C	1.3035e-05	0.247751	-1.22085
69951602	chr18:69951602:T:C	3.85016e-05	1.06601	-0.956056
69952204	chr18:69952204:A:G	8.71332e-06	-1.29956e-10	-1.37589
69952327	chr18:69952327:T:C	9.81883e-06	-1.29956e-10	-1.25644
69952361	chr18:69952361:A:C	8.25843e-06	-1.22615	-0.203351
69952712	chr18:69952712:G:C	3.08799e-06	-1.33486	-1.07836
69952917	chr18:69952917:T:G	8.82698e-06	-1.29956e-10	-1.36293
69953102	chr18:69953102:C:T	0.000575095	3.51801	-0.704218
69953123	chr18:69953123:GAA:G	3.72533e-06	-1.25546	-0.970129
69953270	chr18:69953270:C:T	0.00107658	3.93031	-0.489509
69953906	chr18:69953906:A:T	1.09399e-05	-1.29956e-10	-1.14832
69954139	chr18:69954139:G:A	9.28588e-06	-1.29956e-10	-1.31225
69954445	chr18:69954445:A:G	5.83026e-05	-1.29956e-10	0.524907
69954518	chr18:69954518:C:A	0.00343261	5.0824	-0.482066
69956383	chr18:69956383:T:TA	6.69433e-06	-1.63948	-3.67523e-10
69956672	chr18:69956672:GCAGCCCC:G	1.5246e-05	0.310327	-1.12675
69956821	chr18:69956821:C:T	1.11001e-05	-1.29956e-10	-1.13379
69956937	chr18:69956937:A:G	4.70263e-06	-1.16431	-0.828314
69957318	chr18:69957318:T:C	2.30966e-05	0.518753	-0.919807
69957944	chr18:69957944:T:C	1.36947e-05	-1.29956e-10	-0.92373
69958049	chr18:69958049:C:T	2.4258e-06	-1.34398	-1.3106
69958501	chr18:69958501:A:C	9.70597e-06	-1.268	-3.67523e-10
69958638	chr18:69958638:T:C	9.79132e-06	-1.25925	-3.67523e-10
69958914	chr18:69958914:C:G	9.54469e-06	-1.29956e-10	-1.28476
69958992	chr18:69958992:C:T	1.12107e-05	-1.29956e-10	-1.12387
69959212	chr18:69959212:G:T	1.6551e-05	-0.734297	-3.67523e-10
69959223	chr18:69959223:C:T	0.000167112	-1.29956e-10	1.57792
69959318	chr18:69959318:C:A	8.7552e-06	-1.29956e-10	-1.37109
69960275	chr18:69960275:T:G	1.62674e-05	0.601992	-1.35357
69960338	chr18:69960338:G:A	9.02096e-06	-1.29956e-10	-1.34119
69960366	chr18:69960366:G:A	3.7105e-05	-1.29956e-10	0.07301
69960702	chr18:69960702:G:A	2.5089e-05	-0.31831	-3.67523e-10
69961194	chr18:69961194:T:C	5.40188e-05	1.75633	-1.30774
69961209	chr18:69961209:A:C	8.84346e-06	-1.29956e-10	-1.36106
69961681	chr18:69961681:C:T	9.60204e-06	-1.27877	-3.67523e-10
69962110	chr18:69962110:T:C	0.00181964	4.78735	-0.821693
69962238	chr18:69962238:A:C	9.81465e-06	-1.29956e-10	-1.25687
69962877	chr18:69962877:G:A	7.04765e-06	-1.58805	-3.67523e-10
69963155	chr18:69963155:AAAG:A	3.77856e-05	0.0911864	-3.67523e-10
69963287	chr18:69963287:T:C	8.71569e-06	-1.29956e-10	-1.37562
69963295	chr18:69963295:G:A	9.2156e-06	-1.31984	-3.67523e-10
69963384	chr18:69963384:A:G	2.59698e-06	-1.2823	-1.30409
69963624	chr18:69963624:C:T	2.52909e-06	-1.3113	-1.30158
69964147	chr18:69964147:T:A	9.54538e-06	-1.28468	-3.67523e-10
69964751	chr18:69964751:T:C	0.000280504	-1.29956e-10	2.09585
69964778	chr18:69964778:G:GC	0.00571658	5.91561	-0.805223
69964785	chr18:69964785:A:G	2.12826e-05	0.722215	-1.20507
69964862	chr18:69964862:AC:A	8.73473e-06	-1.29956e-10	-1.37343
69964930	chr18:69964930:A:G	0.0069477	5.95676	-0.651338
69965184	chr18:69965184:CA:C	1.0167e-05	-1.29956e-10	-1.22159
69965852	chr18:69965852:T:C	1.02579e-05	-1.21269	-3.67523e-10
69965863	chr18:69965863:C:G	2.46825e-06	-1.26297	-1.37426
69965887	chr18:69965887:A:T	8.94389e-06	-1.29956e-10	-1.34977
69965908	chr18:69965908:A:G	2.51605e-06	-1.25104	-1.36701
69966141	chr18:69966141:C:T	9.74195e-06	-1.2643	-3.67523e-10
69966204	chr18:69966204:C:T	0.000111763	-1.29956e-10	1.17564
69966566	chr18:69966566:A:G	1.02462e-05	-1.29956e-10	-1.21384
69966593	chr18:69966593:A:C	2.53889e-06	-1.23832	-1.37069
69966969	chr18:69966969:T:G	2.49743e-06	-1.25803	-1.36745
69967598	chr18:69967598:G:T	1.02951e-05	-1.20908	-3.67523e-10
69967838	chr18:69967838:A:G	1.61538e-05	-1.29956e-10	-0.758584
69968111	chr18:69968111:C:T	9.19212e-06	-1.29956e-10	-1.32239
69968122	chr18:69968122:A:T	4.5144e-05	-1.29956e-10	0.269117
69968414	chr18:69968414:T:C	5.69903e-05	1.61552	-1.11338
69968712	chr18:69968712:C:T	1.43472e-05	0.343596	-1.22078
69968828	chr18:69968828:T:C	0.00130381	4.72885	-1.09655
69968837	chr18:69968837:C:T	2.41917e-06	-1.31782	-1.3395
69969219	chr18:69969219:C:T	2.66103e-05	-1.29956e-10	-0.259443
69969243	chr18:69969243:C:T	1.01802e-05	-0.373838	-0.846458
69969360	chr18:69969360:T:C	9.23906e-06	-1.29956e-10	-1.3173
69969749	chr18:69969749:T:C	1.8698e-05	-0.612325	-3.67523e-10
69969909	chr18:69969909:T:C	1.16051e-05	-1.29956e-10	-1.0893
69970212	chr18:69970212:T:C	7.33799e-06	-1.54768	-3.67523e-10
69970241	chr18:69970241:CACTT:C	8.81651e-06	-1.29956e-10	-1.36411
69970281	chr18:69970281:C:T	2.46663e-06	-1.28866	-1.34923
69971097	chr18:69971097:G:A	4.05317e-05	-1.29956e-10	0.161343
69971821	chr18:69971821:T:C	1.61538e-05	-1.29956e-10	-0.758584
69972846	chr18:69972846:G:A	9.01217e-06	-1.29956e-10	-1.34216
69973483	chr18:69973483:G:A	5.40073e-05	-1.29956e-10	0.448379
69973850	chr18:69973850:G:A	9.23143e-06	-1.29956e-10	-1.31813
69974026	chr18:69974026:T:G	9.29615e-06	-1.29956e-10	-1.31114
69974244	chr18:69974244:G:A	4.32309e-05	-1.29956e-10	0.225815
69974311	chr18:69974311:G:A	8.84264e-06	-1.29956e-10	-1.36116
69975014	chr18:69975014:A:G	0.0012243	4.4172	-0.847818
69975058	chr18:69975058:G:A	9.66433e-06	-1.2723	-3.67523e-10
69975251	chr18:69975251:C:T	9.1894e-06	-1.29956e-10	-1.32269
69975253	chr18:69975253:A:G	9.07496e-06	-1.29956e-10	-1.33522
69975299	chr18:69975299:G:A	3.44085e-05	-1.29956e-10	-0.00243626
69975408	chr18:69975408:T:C	8.73407e-06	-1.29956e-10	-1.37351
69975436	chr18:69975436:G:A	1.07349e-05	-1.29956e-10	-1.16724
69975732	chr18:69975732:A:G	8.95215e-06	-1.29956e-10	-1.34885
69975780	chr18:69975780:C:T	0.00132356	4.4781	-0.83076
69975815	chr18:69975815:A:G	0.00129378	4.48158	-0.856989
69976095	chr18:69976095:A:G	9.08523e-06	-1.29956e-10	-1.33409
69976299	chr18:69976299:T:C	0.00126747	4.49528	-0.891241
69976537	chr18:69976537:G:C	9.59899e-06	-1.27908	-3.67523e-10
69976581	chr18:69976581:G:A	1.20775e-05	-1.29956e-10	-1.04939
69976777	chr18:69976777:C:T	1.48681e-05	0.39952	-1.24104
69976982	chr18:69976982:C:T	9.23802e-06	-1.29956e-10	-1.31741
69977167	chr18:69977167:G:T	8.98498e-06	-1.29956e-10	-1.34519
69978083	chr18:69978083:G:T	3.41198e-06	-0.975989	-1.33746
69978130	chr18:69978130:T:C	1.00678e-05	-1.04463	-0.186765
69978498	chr18:69978498:G:A	0.00106549	-1.29956e-10	3.43045
69978532	chr18:69978532:C:T	2.02574e-05	-1.29956e-10	-0.532222
69978577	chr18:69978577:A:G	9.0351e-06	-1.29956e-10	-1.33962
69978792	chr18:69978792:G:A	2.55004e-06	-1.26743	-1.3372
69978996	chr18:69978996:GAGA:G	2.53899e-05	-1.29956e-10	-0.30639
69979338	chr18:69979338:T:C	8.71367e-06	-1.29956e-10	-1.37585
69979436	chr18:69979436:T:C	1.61945e-05	-1.29956e-10	-0.75607
69979531	chr18:69979531:C:T	3.40594e-05	-1.29956e-10	-0.012636
69979703	chr18:69979703:C:T	6.75219e-05	1.87667	-1.20496
69980087	chr18:69980087:C:T	0.000112223	-1.29956e-10	1.17974
69981067	chr18:69981067:A:G	1.13807e-05	-1.10882	-3.67523e-10
69981439	chr18:69981439:C:T	0.000241141	-1.29956e-10	1.94464
69981541	chr18:69981541:A:G	3.51346e-05	-1.29956e-10	0.0184442
69981959	chr18:69981959:A:T	2.62635e-06	-1.21973	-1.35542
69982607	chr18:69982607:T:G	1.00521e-05	-1.23296	-3.67523e-10
69982828	chr18:69982828:CT:C	2.04342e-05	-0.523532	-3.67523e-10
69983127	chr18:69983127:GATT:G	9.37313e-06	-1.29956e-10	-1.30289
69983300	chr18:69983300:T:C	4.34657e-06	-0.739367	-1.33199
69983312	chr18:69983312:G:C	1.71909e-06	-1.63995	-1.359
69983545	chr18:69983545:G:C	1.37062e-05	0.282322	-1.20522
69983674	chr18:69983674:G:A	9.04428e-06	-1.29956e-10	-1.33861
69983713	chr18:69983713:G:T	0.00162305	4.50888	-0.657558
69984302	chr18:69984302:A:G	0.00141396	4.54944	-0.836034
69984576	chr18:69984576:T:C	8.93637e-06	-1.29956e-10	-1.35061
69984974	chr18:69984974:T:C	8.71317e-06	-1.29956e-10	-1.37591
69985254	chr18:69985254:C:CAAGAAATAAAAAGGAAGA	2.51791e-06	-1.30736	-1.30995
69985705	chr18:69985705:G:T	1.42908e-05	-1.29956e-10	-0.881125
69986003	chr18:69986003:C:T	1.72713e-05	-0.691695	-3.67523e-10
69986343	chr18:69986343:C:T	1.54205e-05	-1.29956e-10	-0.80504
69986571	chr18:69986571:C:A	4.05386e-05	-1.29956e-10	0.161513
69986970	chr18:69986970:T:C	9.21458e-06	-1.29956e-10	-1.31995
69987423	chr18:69987423:T:C	5.57014e-05	-1.29956e-10	0.479265
69987509	chr18:69987509:A:G	1.16177e-05	-1.29956e-10	-1.08821
69987860	chr18:69987860:C:T	0.00124719	4.48011	-0.892198
69987989	chr18:69987989:T:C	2.81531e-05	-1.29956e-10	-0.203083
69988237	chr18:69988237:A:G	2.04209e-06	-1.46549	-1.36128
69988542	chr18:69988542:C:T	1.06177e-05	-1.17822	-3.67523e-10
69988712	chr18:69988712:A:C	1.33281e-05	-1.29956e-10	-0.950867
69988877	chr18:69988877:T:A	9.78943e-06	-1.25944	-3.67523e-10
69989029	chr18:69989029:A:G	2.46261e-05	-1.29956e-10	-0.336935
69989093	chr18:69989093:C:T	1.1967e-05	-1.29956e-10	-1.05859
69989095	chr18:69989095:C:A	3.92763e-05	0.129879	-3.67523e-10
69989300	chr18:69989300:A:G	7.55924e-06	-1.07092	-0.447048
69990372	chr18:69990372:T:C	0.000123279	-1.29956e-10	1.27371
69990447	chr18:69990447:C:T	4.10081e-05	-1.29956e-10	0.173029
69990606	chr18:69990606:C:T	1.06851e-05	-1.29956e-10	-1.17189
69991334	chr18:69991334:T:C	1.46369e-05	-1.29956e-10	-0.857197
69991421	chr18:69991421:C:T	2.63418e-06	-1.26398	-1.30819
69991463	chr18:69991463:T:C	0.000102095	-1.29956e-10	1.08516
69991678	chr18:69991678:C:T	1.3943e-05	-1.29956e-10	-0.905764
69992028	chr18:69992028:C:T	8.72104e-06	-1.29956e-10	-1.375
69992525	chr18:69992525:C:T	1.06957e-05	-1.1709	-3.67523e-10
69993366	chr18:69993366:T:C	4.55297e-05	-1.29956e-10	0.277625
69993581	chr18:69993581:T:TTA	1.82417e-05	-0.637032	-3.67523e-10
69993618	chr18:69993618:T:G	9.32942e-06	-1.29956e-10	-1.30757
69993708	chr18:69993708:T:C	3.22089e-06	-1.04795	-1.32313
69994050	chr18:69994050:T:C	1.40771e-05	-1.29956e-10	-0.896192
69994190	chr18:69994190:A:T	3.50851e-06	-0.942499	-1.34305
69994736	chr18:69994736:C:T	8.78819e-06	-1.29956e-10	-1.36733
69994873	chr18:69994873:C:T	1.85693e-05	-1.29956e-10	-0.619229
69995173	chr18:69995173:T:C	5.87459e-05	0.532481	-3.67523e-10
69995225	chr18:69995225:A:G	1.82435e-05	-1.29956e-10	-0.636934
69995324	chr18:69995324:T:A	9.02192e-06	-1.29956e-10	-1.34108
69996393	chr18:69996393:T:C	8.9441e-06	-1.29956e-10	-1.34975
69996914	chr18:69996914:A:T	1.48449e-05	0.345786	-1.18887
69997065	chr18:69997065:A:G	2.25603e-05	-1.29956e-10	-0.424549
69997214	chr18:69997214:T:C	0.00111243	4.34903	-0.875472
69997351	chr18:69997351:C:CA	9.54285e-06	-1.28495	-3.67523e-10
69998123	chr18:69998123:G:C	3.61389e-05	-1.29956e-10	0.0466279
69998227	chr18:69998227:A:T	9.74701e-06	-1.29956e-10	-1.26378
69998228	chr18:69998228:A:T	5.70689e-06	-1.19461	-0.604461
69998306	chr18:69998306:G:T	9.65045e-06	-1.29956e-10	-1.27374
69998354	chr18:69998354:T:C	1.28079e-05	-1.29956e-10	-0.990678
69998496	chr18:69998496:G:T	9.56122e-06	-1.28303	-3.67523e-10
69999147	chr18:69999147:G:A	5.03236e-06	-1.19805	-0.726805
69999735	chr18:69999735:T:G	1.24343e-05	-1.29956e-10	-1.02029
69999748	chr18:69999748:C:T	1.23858e-05	-1.29956e-10	-1.02419
69999795	chr18:69999795:C:T	0.00265969	3.97661	0.368609
69999912	chr18:69999912:G:A	4.59019e-06	-0.753665	-1.26315
70000128	chr18:70000128:C:T	8.74369e-06	-1.29956e-10	-1.37241
70000190	chr18:70000190:T:G	8.73377e-06	-1.29956e-10	-1.37354
70000243	chr18:70000243:GACACTCAA:G	9.18526e-06	-1.29956e-10	-1.32314
70000280	chr18:70000280:T:G	9.85403e-06	-1.25286	-3.67523e-10
70000979	chr18:70000979:A:AT	1.04152e-05	-1.29956e-10	-1.19748
70000980	chr18:70000980:A:T	1.02996e-05	-1.29956e-10	-1.20863
70001031	chr18:70001031:T:G	1.01062e-05	-1.29956e-10	-1.22759
70001781	chr18:70001781:G:C	0.00156765	4.50278	-0.686188
70001913	chr18:70001913:C:T	8.00536e-06	-1.46063	-3.67523e-10
70002034	chr18:70002034:G:GTGCC	1.05392e-05	-1.29956e-10	-1.18564
70002154	chr18:70002154:T:G	1.03968e-05	-1.29956e-10	-1.19924
70002371	chr18:70002371:G:A	7.41994e-06	-1.53657	-3.67523e-10
70002573	chr18:70002573:G:A	8.8286e-06	-1.29956e-10	-1.36274
70003111	chr18:70003111:A:T	1.0421e-05	-1.29956e-10	-1.19691
70003382	chr18:70003382:T:G	3.8652e-06	-0.878598	-1.31013
70003524	chr18:70003524:A:G	1.10654e-05	-1.29956e-10	-1.13692
70003532	chr18:70003532:C:G	8.71745e-06	-1.29956e-10	-1.37541
70003629	chr18:70003629:T:C	1.33195e-05	-1.29956e-10	-0.951513
70004058	chr18:70004058:C:T	3.16828e-06	-1.07356	-1.31399
70004296	chr18:70004296:G:A	3.8913e-05	-1.29956e-10	0.120586
70004420	chr18:70004420:C:T	0.00476318	5.52071	-0.592782
70004509	chr18:70004509:T:C	4.02924e-06	-0.813139	-1.33402
70004514	chr18:70004514:T:C	3.61195e-05	-1.29956e-10	0.0460911
70004552	chr18:70004552:T:A	3.80768e-05	-1.29956e-10	0.0988637
70004869	chr18:70004869:TA:T	0.000118255	2.50371	-1.27161
70004903	chr18:70004903:T:C	0.000563915	4.11353	-1.31937
70004977	chr18:70004977:A:G	1.70263e-05	-0.705983	-3.67523e-10
70005029	chr18:70005029:CATCT:C	9.23271e-06	-1.29956e-10	-1.31799
70005060	chr18:70005060:T:C	1.5021e-05	-1.29956e-10	-0.831294
70005488	chr18:70005488:T:C	9.02953e-06	-1.34024	-3.67523e-10
70005515	chr18:70005515:T:C	1.52944e-05	0.377336	-1.19059
70005788	chr18:70005788:A:C	9.04206e-06	-1.29956e-10	-1.33885
70006030	chr18:70006030:AC:A	2.32304e-05	-1.29956e-10	-0.39528
70006056	chr18:70006056:G:C	6.84857e-06	-1.6167	-3.67523e-10
70006230	chr18:70006230:G:T	1.08188e-05	-1.29956e-10	-1.15946
70006813	chr18:70006813:A:G	9.07433e-06	-1.29956e-10	-1.33529
70007452	chr18:70007452:T:C	8.754e-06	-1.29956e-10	-1.37123
70007575	chr18:70007575:G:A	5.46929e-06	-1.20755	-0.63404
70007787	chr18:70007787:C:T	3.70281e-05	-1.29956e-10	0.070937
70007876	chr18:70007876:G:A	1.62136e-05	0.484658	-1.23955
70007984	chr18:70007984:T:C	0.00118443	4.47283	-0.936558
70008302	chr18:70008302:C:T	1.00712e-05	-1.23106	-3.67523e-10
70008869	chr18:70008869:C:T	3.06835e-05	-1.29956e-10	-0.117015
70008956	chr18:70008956:A:G	7.05507e-06	-1.58699	-3.67523e-10
70009179	chr18:70009179:G:C	1.73021e-06	-1.63307	-1.35942
70010006	chr18:70010006:A:G	8.23764e-06	-0.585947	-0.84608
70010333	chr18:70010333:G:A	9.80834e-06	-1.25751	-3.67523e-10
70010400	chr18:70010400:A:G	0.00159196	4.52429	-0.692308
70010701	chr18:70010701:T:C	9.52728e-06	-1.28658	-3.67523e-10
70011154	chr18:70011154:G:C	2.654e-05	-0.26209	-3.67523e-10
70011161	chr18:70011161:A:G	2.55421e-05	-0.300414	-3.67523e-10
70011541	chr18:70011541:T:C	0.00120407	4.44687	-0.894145
70011618	chr18:70011618:C:T	2.45089e-05	-0.341706	-3.67523e-10
70012659	chr18:70012659:G:A	9.53104e-06	-1.29956e-10	-1.28619
70012774	chr18:70012774:T:C	9.04099e-06	-1.29956e-10	-1.33897
70012872	chr18:70012872:GA:G	9.42943e-06	-1.2969	-3.67523e-10
70013414	chr18:70013414:T:C	8.00307e-05	-1.29956e-10	0.84167
70013806	chr18:70013806:A:G	0.000105004	-1.29956e-10	1.11325
70014049	chr18:70014049:G:A	1.03417e-05	-1.29956e-10	-1.20456
70014939	chr18:70014939:A:G	1.07682e-05	-1.16414	-3.67523e-10
70015515	chr18:70015515:C:T	2.99178e-05	0.74379	-0.886076
70015520	chr18:70015520:G:A	0.000106635	-1.29956e-10	1.12867
70015651	chr18:70015651:CAA:C	2.2802e-05	-1.29956e-10	-0.413894
70015744	chr18:70015744:T:C	9.59226e-06	-1.27978	-3.67523e-10
70015828	chr18:70015828:T:C	3.65886e-06	-1.32083	-0.922759
70015928	chr18:70015928:C:T	1.281e-05	-1.29956e-10	-0.990511
70015976	chr18:70015976:T:C	1.06015e-05	-1.29956e-10	-1.17975
70016075	chr18:70016075:G:A	0.000111527	-1.29956e-10	1.17353
70016126	chr18:70016126:T:C	6.81868e-06	-1.62108	-3.67523e-10
70016181	chr18:70016181:T:C	0.00026068	-1.29956e-10	2.02255
70016216	chr18:70016216:AAT:A	1.54746e-05	0.398666	-1.20021
70016462	chr18:70016462:C:T	1.65174e-05	0.453907	-1.19023
70016479	chr18:70016479:A:G	7.6746e-06	-0.602577	-0.900248
70016584	chr18:70016584:C:T	0.00110796	3.41409	0.0554464
70017249	chr18:70017249:G:C	1.21466e-05	-1.29956e-10	-1.04369
70017771	chr18:70017771:C:T	1.65797e-05	0.466568	-1.19913
70017793	chr18:70017793:T:C	1.90706e-05	-1.29956e-10	-0.592595
70018092	chr18:70018092:T:C	1.95048e-05	-1.29956e-10	-0.570079
70018108	chr18:70018108:A:C	9.16541e-06	-1.29956e-10	-1.3253
70018466	chr18:70018466:T:G	1.67091e-05	0.453049	-1.17784
70019164	chr18:70019164:T:C	9.33863e-06	-1.29956e-10	-1.30658
70019354	chr18:70019354:A:C	1.02976e-05	-1.20883	-3.67523e-10
70019399	chr18:70019399:T:G	1.54119e-05	0.406504	-1.21211
70019448	chr18:70019448:G:A	8.91833e-06	-1.29956e-10	-1.35263
70019497	chr18:70019497:T:C	9.57594e-06	-1.28149	-3.67523e-10
70020001	chr18:70020001:G:A	1.37268e-05	-1.29956e-10	-0.921392
70020023	chr18:70020023:G:T	2.6039e-05	0.607677	-0.888822
70020409	chr18:70020409:A:G	9.09451e-06	-1.29956e-10	-1.33307
70020624	chr18:70020624:T:C	0.00136667	3.31049	0.368904
70020777	chr18:70020777:A:G	3.11091e-05	-1.29956e-10	-0.103241
70020874	chr18:70020874:A:G	8.80101e-06	-1.29956e-10	-1.36587
70021835	chr18:70021835:T:C	9.10818e-06	-1.29956e-10	-1.33157
70022283	chr18:70022283:A:AT	9.59865e-06	-1.29956e-10	-1.27912
70022333	chr18:70022333:T:C	1.06577e-05	-1.17446	-3.67523e-10
70022965	chr18:70022965:T:C	8.34547e-05	1.35966	-0.476092
70023057	chr18:70023057:CT:C	3.19373e-05	-1.29956e-10	-0.0769674
70023957	chr18:70023957:G:A	0.187591	9.97715	-1.37587
70024284	chr18:70024284:A:C	1.61253e-05	0.464025	-1.22438
70024584	chr18:70024584:C:T	3.826e-05	-1.29956e-10	0.103664
70024685	chr18:70024685:T:G	1.33414e-05	-1.29956e-10	-0.949866
70024987	chr18:70024987:C:T	8.94996e-06	-1.29956e-10	-1.34909
70025096	chr18:70025096:T:C	1.19493e-05	-1.29956e-10	-1.06007
70025689	chr18:70025689:G:A	9.33598e-06	-1.30687	-3.67523e-10
70025805	chr18:70025805:G:A	8.71437e-06	-1.29956e-10	-1.37577
70026264	chr18:70026264:G:T	1.95495e-05	-1.29956e-10	-0.567793
70027072	chr18:70027072:A:C	5.36087e-05	-1.29956e-10	0.44097
70027416	chr18:70027416:C:A	1.59063e-05	-0.774024	-3.67523e-10
70027484	chr18:70027484:C:T	2.76853e-05	-1.29956e-10	-0.21984
70028041	chr18:70028041:G:T	1.12365e-05	-1.12158	-3.67523e-10
70028059	chr18:70028059:A:C	1.57794e-05	-1.29956e-10	-0.782033
70028269	chr18:70028269:G:A	1.43736e-05	0.322146	-1.1975
70028345	chr18:70028345:C:A	1.3379e-05	-1.29956e-10	-0.947057
70028520	chr18:70028520:G:A	1.95383e-05	-1.29956e-10	-0.568362
70028637	chr18:70028637:AT:A	8.81386e-06	-1.29956e-10	-1.36442
70029078	chr18:70029078:G:T	0.00011284	-1.29956e-10	1.18523
70029977	chr18:70029977:CTATA:C	1.03029e-05	-1.29956e-10	-1.20832
70030196	chr18:70030196:G:C	1.59107e-05	-1.29956e-10	-0.773747
70030233	chr18:70030233:T:C	4.4698e-05	-1.29956e-10	0.259188
70030860	chr18:70030860:G:A	1.33599e-05	-1.29956e-10	-0.94848
70031069	chr18:70031069:G:C	9.06111e-06	-1.29956e-10	-1.33675
70031499	chr18:70031499:T:C	0.00111836	4.22637	-0.747501
70031857	chr18:70031857:C:T	1.56838e-05	0.424367	-1.21248
70031858	chr18:70031858:T:C	1.2811e-05	-1.29956e-10	-0.990435
70032106	chr18:70032106:T:C	4.23887e-06	-1.64092	-0.455529
70032147	chr18:70032147:T:C	0.000965103	3.17289	0.158601
70032182	chr18:70032182:C:T	9.01443e-06	-1.29956e-10	-1.34191
70032354	chr18:70032354:T:C	4.98468e-06	-0.924925	-1.00945
70032523	chr18:70032523:T:C	1.12029e-05	-1.29956e-10	-1.12457
70032563	chr18:70032563:A:G	1.76432e-05	-1.29956e-10	-0.670391
70032619	chr18:70032619:G:A	9.0695e-06	-1.29956e-10	-1.33582
70032676	chr18:70032676:A:T	8.98181e-06	-1.29956e-10	-1.34554
70032944	chr18:70032944:G:A	1.53916e-05	0.358218	-1.16513
70032957	chr18:70032957:A:T	3.15301e-05	-1.29956e-10	-0.0897996
70033387	chr18:70033387:C:T	3.8454e-06	-0.890158	-1.30371
70033710	chr18:70033710:AAAT:A	1.79174e-05	-1.29956e-10	-0.654969
70033910	chr18:70033910:A:C	6.48154e-06	-1.14473	-0.527058
70034164	chr18:70034164:C:T	9.57172e-06	-1.28193	-3.67523e-10
70034239	chr18:70034239:CAG:C	0.000102574	-1.29956e-10	1.08985
70034347	chr18:70034347:T:C	8.10312e-06	-1.44849	-3.67523e-10
70034650	chr18:70034650:T:C	1.67329e-05	0.44756	-1.17092
70034907	chr18:70034907:C:T	4.15819e-05	-1.29956e-10	0.186924
70034974	chr18:70034974:A:T	1.4469e-05	0.305095	-1.17383
70035173	chr18:70035173:C:T	9.15515e-06	-1.29956e-10	-1.32642
70035319	chr18:70035319:A:T	2.19806e-05	-1.29956e-10	-0.450583
70035350	chr18:70035350:A:G	1.52793e-05	0.32757	-1.14181
70035830	chr18:70035830:C:A	8.91955e-06	-1.29956e-10	-1.3525
70035871	chr18:70035871:C:T	0.000120636	-1.29956e-10	1.25204
70036021	chr18:70036021:A:G	3.02881e-06	-1.6413	-0.791275
70036127	chr18:70036127:G:A	1.02894e-05	-1.29956e-10	-1.20963
70036518	chr18:70036518:G:C	1.6499e-05	0.441567	-1.17901
70036850	chr18:70036850:C:G	3.96807e-06	-1.46449	-0.697974
70037713	chr18:70037713:T:C	7.96514e-05	1.29218	-0.455259
70037850	chr18:70037850:T:A	1.31904e-05	-1.29956e-10	-0.961251
70037895	chr18:70037895:A:T	8.13211e-05	1.38205	-0.524381
70037897	chr18:70037897:C:T	1.05536e-05	-1.29956e-10	-1.18428
70038048	chr18:70038048:C:G	1.89578e-05	-1.29956e-10	-0.598524
70038184	chr18:70038184:A:G	1.65353e-05	0.427169	-1.16241
70038364	chr18:70038364:G:A	7.68213e-05	1.28747	-0.486725
70038702	chr18:70038702:G:A	0.000125547	-1.29956e-10	1.29194
70039005	chr18:70039005:G:T	8.77638e-06	-1.29956e-10	-1.36868
70039088	chr18:70039088:C:T	1.06702e-05	-1.29956e-10	-1.17328
70039398	chr18:70039398:T:C	0.00154523	-1.29956e-10	3.80219
70039408	chr18:70039408:A:G	1.25139e-05	-1.0139	-3.67523e-10
70039459	chr18:70039459:G:A	1.01315e-05	-1.22509	-3.67523e-10
70039460	chr18:70039460:A:G	7.80713e-05	-1.29956e-10	0.816882
70039473	chr18:70039473:T:G	1.51169e-05	0.371522	-1.19645
70039507	chr18:70039507:C:G	8.75828e-06	-1.29956e-10	-1.37074
70039553	chr18:70039553:T:C	7.62816e-06	-1.50889	-3.67523e-10
70039646	chr18:70039646:C:T	7.67775e-05	1.31158	-0.511414
70039724	chr18:70039724:A:G	2.15131e-05	-1.29956e-10	-0.472079
70040053	chr18:70040053:A:AAAG	7.94683e-05	1.32174	-0.487119
70040164	chr18:70040164:A:G	1.76069e-05	-1.29956e-10	-0.672448
70040254	chr18:70040254:T:C	1.6148e-05	0.439892	-1.19884
70040285	chr18:70040285:C:A	1.65423e-05	-1.29956e-10	-0.734817
70040457	chr18:70040457:G:A	9.40849e-06	-1.29913	-3.67523e-10
70040513	chr18:70040513:G:A	1.02325e-05	-1.21517	-3.67523e-10
70040703	chr18:70040703:T:C	1.07718e-05	-1.29956e-10	-1.16381
70041280	chr18:70041280:A:G	9.31583e-06	-1.29956e-10	-1.30903
70041316	chr18:70041316:T:C	1.0595e-05	-1.29956e-10	-1.18036
70041466	chr18:70041466:C:T	9.1527e-06	-1.29956e-10	-1.32669
70041699	chr18:70041699:T:C	1.07826e-05	-1.29956e-10	-1.16281
70041907	chr18:70041907:C:T	1.02978e-05	-1.20881	-3.67523e-10
70042026	chr18:70042026:T:C	3.98256e-06	-1.51269	-0.646121
70042086	chr18:70042086:T:C	3.15635e-05	-1.29956e-10	-0.08874
70042229	chr18:70042229:A:G	9.49671e-06	-1.29956e-10	-1.2898
70042382	chr18:70042382:TTTTTTTTTTTTG:T	8.74249e-06	-1.29956e-10	-1.37255
70042853	chr18:70042853:T:C	3.25359e-05	-0.0583984	-3.67523e-10
70042948	chr18:70042948:C:G	9.59813e-06	-1.27917	-3.67523e-10
70043291	chr18:70043291:A:G	1.0835e-05	-1.29956e-10	-1.15796
70043351	chr18:70043351:A:G	2.57683e-05	0.177663	-0.46926
70043498	chr18:70043498:T:C	2.5433e-05	0.244903	-0.549598
70043751	chr18:70043751:T:C	2.24418e-06	-1.58699	-1.14542
70044197	chr18:70044197:T:C	1.24027e-05	-0.758736	-0.264094
70044424	chr18:70044424:T:C	3.85836e-05	-1.29956e-10	0.112086
70044649	chr18:70044649:T:C	3.60593e-06	-1.18403	-1.07414
70044745	chr18:70044745:T:C	4.51603e-05	-1.29956e-10	0.269477
70044869	chr18:70044869:C:T	3.13297e-06	-1.09677	-1.30199
70044916	chr18:70044916:C:T	3.08699e-05	-1.29956e-10	-0.110959
70044974	chr18:70044974:C:T	8.72185e-06	-1.29956e-10	-1.37491
70045878	chr18:70045878:G:C	0.00011467	-1.29956e-10	1.20132
70046073	chr18:70046073:G:A	9.01086e-06	-1.29956e-10	-1.34231
70046093	chr18:70046093:T:G	3.56331e-06	-0.917022	-1.35303
70046106	chr18:70046106:T:C	3.08924e-06	-1.03689	-1.37592
70046327	chr18:70046327:C:A	4.10612e-06	-1.48351	-0.644751
70046501	chr18:70046501:T:C	7.80284e-06	-1.48625	-3.67523e-10
70046773	chr18:70046773:G:A	8.83957e-06	-1.29956e-10	-1.3615
70047059	chr18:70047059:A:G	9.45761e-06	-1.29956e-10	-1.29392
70047071	chr18:70047071:A:C	6.71115e-06	-1.63697	-3.67523e-10
70047373	chr18:70047373:C:A	1.89443e-05	-1.29956e-10	-0.599239
70047839	chr18:70047839:AT:A	3.05224e-06	-1.08352	-1.34135
70047955	chr18:70047955:C:A	0.000112648	-1.29956e-10	1.18353
70048484	chr18:70048484:G:A	2.2672e-05	-1.29956e-10	-0.419608
70048597	chr18:70048597:TTTTG:T	8.71249e-06	-1.29956e-10	-1.37598
70048818	chr18:70048818:C:A	6.43524e-06	-0.830975	-0.847977
70049002	chr18:70049002:C:T	9.23968e-06	-1.29956e-10	-1.31723
70049072	chr18:70049072:A:T	8.1717e-06	-1.44006	-3.67523e-10
70049378	chr18:70049378:C:T	6.50207e-06	-0.835468	-0.833153
70049462	chr18:70049462:C:T	1.2125e-05	-1.29956e-10	-1.04547
70049541	chr18:70049541:A:C	5.706e-05	-1.29956e-10	0.503362
70049687	chr18:70049687:T:C	7.40629e-06	-1.53841	-3.67523e-10
70049967	chr18:70049967:T:C	4.26415e-06	-1.02219	-1.06831
70050145	chr18:70050145:A:G	4.90009e-05	-1.29956e-10	0.351099
70050451	chr18:70050451:G:A	6.41738e-06	-0.611964	-1.06977
70050779	chr18:70050779:G:A	8.71657e-06	-1.29956e-10	-1.37552
70050844	chr18:70050844:T:C	1.15793e-05	-1.29956e-10	-1.09153
70050995	chr18:70050995:T:G	3.82563e-06	-1.12079	-1.07823
70051015	chr18:70051015:C:G	2.33864e-05	-1.29956e-10	-0.388588
70051452	chr18:70051452:A:G	2.4211e-05	0.154209	-0.508143
70051509	chr18:70051509:T:C	3.61795e-05	-1.29956e-10	0.0477505
70052112	chr18:70052112:G:A	0.000126883	-1.29956e-10	1.30253
70052208	chr18:70052208:T:C	1.32285e-05	-0.958367	-3.67523e-10
70052316	chr18:70052316:C:T	9.0521e-06	-1.29956e-10	-1.33774
70052348	chr18:70052348:T:A	6.8793e-06	-0.664381	-0.947844
70052459	chr18:70052459:A:G	9.07878e-06	-1.29956e-10	-1.3348
70052698	chr18:70052698:AT:A	3.25823e-06	-1.26464	-1.09492
70052774	chr18:70052774:C:T	1.4205e-05	-1.29956e-10	-0.887148
70052998	chr18:70052998:T:C	1.10224e-05	-1.29956e-10	-1.14082
70053010	chr18:70053010:A:T	0.000129649	-1.29956e-10	1.32409
70053018	chr18:70053018:G:C	1.03579e-05	-1.29956e-10	-1.203
70053170	chr18:70053170:G:A	1.09063e-05	-1.29956e-10	-1.1514
70053422	chr18:70053422:T:G	6.72653e-06	-1.63468	-3.67523e-10
70053771	chr18:70053771:G:T	2.45191e-05	0.194739	-0.536029
70053803	chr18:70053803:T:C	8.80591e-06	-1.29956e-10	-1.36532
70054045	chr18:70054045:A:T	9.75364e-06	-1.29956e-10	-1.2631
70054256	chr18:70054256:G:C	1.02338e-05	-1.21504	-3.67523e-10
70054515	chr18:70054515:A:C	1.18426e-05	-0.838486	-0.23055
70054615	chr18:70054615:T:C	1.58776e-05	-1.29956e-10	-0.775834
70054653	chr18:70054653:T:C	5.51136e-06	-1.57407	-0.259858
70054970	chr18:70054970:G:A	1.04485e-05	-1.29956e-10	-1.19428
70055046	chr18:70055046:T:A	5.47384e-06	-1.55741	-0.283355
70055467	chr18:70055467:TCTC:T	1.01127e-05	-1.22694	-3.67523e-10
70055517	chr18:70055517:A:G	1.02877e-05	-1.20979	-3.67523e-10
70055583	chr18:70055583:C:T	8.8901e-06	-1.29956e-10	-1.3558
70056950	chr18:70056950:A:G	3.01201e-05	-1.29956e-10	-0.13555
70057351	chr18:70057351:T:C	8.8446e-06	-1.29956e-10	-1.36093
70057566	chr18:70057566:A:G	3.59232e-06	-1.19018	-1.07177
70057781	chr18:70057781:C:G	3.54357e-05	-1.29956e-10	0.0269789
70057903	chr18:70057903:A:C	8.71833e-06	-1.29956e-10	-1.37531
70057972	chr18:70057972:T:C	1.8607e-05	-1.29956e-10	-0.617201
70058062	chr18:70058062:C:T	5.42231e-06	-0.489931	-1.36029
70058346	chr18:70058346:G:A	2.80493e-05	-1.29956e-10	-0.206777
70058433	chr18:70058433:G:A	3.78482e-05	-1.29956e-10	0.0928426
70058484	chr18:70058484:T:C	0.00166549	4.95372	-1.07659
70058513	chr18:70058513:C:T	2.19578e-06	-1.6257	-1.1285
70058924	chr18:70058924:C:T	2.10705e-06	-1.62645	-1.16901
70059025	chr18:70059025:G:C	3.99273e-05	-1.29956e-10	0.14632
70059739	chr18:70059739:A:G	2.27827e-06	-1.4023	-1.31502
70059843	chr18:70059843:C:T	8.78352e-06	-1.29956e-10	-1.36786
70059940	chr18:70059940:A:G	1.08921e-05	-1.29956e-10	-1.1527
70060047	chr18:70060047:T:C	4.38228e-05	-1.29956e-10	0.239414
70060095	chr18:70060095:A:T	8.80702e-06	-1.29956e-10	-1.36519
70060112	chr18:70060112:T:C	4.63662e-06	-1.01508	-0.991672
70060391	chr18:70060391:G:T	9.55097e-06	-1.2841	-3.67523e-10
70060430	chr18:70060430:C:T	6.85782e-06	-0.463089	-1.15226
70060466	chr18:70060466:A:C	4.34586e-06	-1.33781	-0.733709
70060966	chr18:70060966:AT:A	0.00131769	4.68679	-1.04389
70061293	chr18:70061293:C:T	1.47627e-05	-1.29956e-10	-0.848638
70061560	chr18:70061560:A:G	6.72992e-06	-1.63418	-3.67523e-10
70061857	chr18:70061857:A:G	9.30996e-06	-1.30966	-3.67523e-10
70062003	chr18:70062003:C:T	1.09804e-05	-1.29956e-10	-1.14463
70062004	chr18:70062004:C:A	1.44609e-05	-1.29956e-10	-0.86929
70062097	chr18:70062097:A:T	2.14959e-06	-1.63296	-1.1425
70062295	chr18:70062295:T:C	2.05519e-05	-1.29956e-10	-0.517788
70062303	chr18:70062303:G:T	8.96885e-06	-1.29956e-10	-1.34698
70062649	chr18:70062649:A:T	3.86616e-06	-1.08337	-1.10511
70062851	chr18:70062851:C:T	1.72143e-06	-1.6411	-1.35649
70063319	chr18:70063319:T:G	4.03862e-06	-1.16625	-0.978589
70063613	chr18:70063613:A:G	9.07386e-06	-1.29956e-10	-1.33534
70063622	chr18:70063622:A:AT	0.000122336	-1.29956e-10	1.26603
70063753	chr18:70063753:C:T	2.41859e-05	-1.29956e-10	-0.354972
70063889	chr18:70063889:T:C	3.44134e-05	-1.29956e-10	-0.00229501
70064125	chr18:70064125:G:T	8.91943e-06	-1.29956e-10	-1.35251
70064475	chr18:70064475:A:G	1.00489e-05	-1.23328	-3.67523e-10
70064661	chr18:70064661:T:C	1.07818e-05	-1.29956e-10	-1.16289
70064704	chr18:70064704:G:C	8.91088e-06	-1.29956e-10	-1.35347
70064725	chr18:70064725:T:C	1.08199e-05	-1.29956e-10	-1.15935
70065973	chr18:70065973:A:C	1.20667e-05	-1.29956e-10	-1.05029
70066097	chr18:70066097:T:A	7.25126e-06	-1.55957	-3.67523e-10
70066246	chr18:70066246:A:G	3.99545e-06	-1.20363	-0.951958
70066547	chr18:70066547:G:A	8.61601e-06	-1.38712	-3.67523e-10
70066669	chr18:70066669:T:C	9.83867e-06	-1.29956e-10	-1.25442
70067000	chr18:70067000:G:T	9.99463e-06	-1.29956e-10	-1.23869
70067013	chr18:70067013:A:G	9.57214e-06	-1.29956e-10	-1.28188
70067023	chr18:70067023:T:C	9.75862e-06	-1.29956e-10	-1.26259
70067138	chr18:70067138:A:G	4.69735e-06	-1.02404	-0.969698
70067285	chr18:70067285:G:A	2.61123e-06	-1.26871	-1.31221
70067330	chr18:70067330:T:C	9.25959e-06	-1.29956e-10	-1.31508
70067402	chr18:70067402:G:A	4.82601e-06	-1.02011	-0.946616
70067411	chr18:70067411:T:G	6.9374e-06	-1.60381	-3.67523e-10
70067449	chr18:70067449:G:A	1.262e-05	-1.29956e-10	-1.00545
70067450	chr18:70067450:C:T	4.4563e-05	-1.29956e-10	0.256162
70067509	chr18:70067509:T:C	3.12191e-05	-1.29956e-10	-0.0997112
70067590	chr18:70067590:A:G	4.56502e-06	-1.04852	-0.9738
70067762	chr18:70067762:C:T	9.26662e-06	-1.31432	-3.67523e-10
70067777	chr18:70067777:C:G	9.7018e-06	-1.26843	-3.67523e-10
70067968	chr18:70067968:T:C	4.58567e-05	-1.29956e-10	0.284779
70068543	chr18:70068543:C:T	7.86902e-06	-1.47781	-3.67523e-10
70068544	chr18:70068544:G:A	1.2283e-05	-1.29956e-10	-1.03252
70068738	chr18:70068738:T:C	2.90742e-06	-1.17043	-1.30304
70069288	chr18:70069288:G:A	7.42153e-06	-0.620735	-0.91562
70069305	chr18:70069305:T:C	9.18934e-06	-1.29956e-10	-1.3227
70069467	chr18:70069467:C:T	6.90232e-06	-1.60888	-3.67523e-10
70070240	chr18:70070240:A:G	2.24542e-05	-1.29956e-10	-0.429264
70070245	chr18:70070245:G:T	9.57913e-06	-1.28115	-3.67523e-10
70070691	chr18:70070691:A:G	3.05125e-06	-1.13785	-1.28733
70070710	chr18:70070710:C:T	3.16776e-05	-1.29956e-10	-0.085132
70070730	chr18:70070730:C:T	1.04619e-05	-1.29956e-10	-1.193
70070934	chr18:70070934:G:A	9.97554e-06	-1.2406	-3.67523e-10
70071869	chr18:70071869:C:T	1.03492e-05	-1.29956e-10	-1.20384
70072130	chr18:70072130:T:C	8.73555e-06	-1.29956e-10	-1.37334
70072562	chr18:70072562:A:C	1.06097e-05	-1.29956e-10	-1.17898
70072705	chr18:70072705:A:G	0.000119497	-1.29956e-10	1.24255
70072892	chr18:70072892:G:A	8.65668e-06	-1.38241	-3.67523e-10
70072951	chr18:70072951:A:G	4.88218e-05	-1.29956e-10	0.347435
70073018	chr18:70073018:A:T	0.000128021	-1.29956e-10	1.31145
70073365	chr18:70073365:C:T	2.7004e-06	-1.20988	-1.33747
70073881	chr18:70073881:G:A	3.18999e-06	-1.37676	-1.00396
70074073	chr18:70074073:G:A	2.87112e-05	0.2876	-0.471052
70074254	chr18:70074254:G:C	2.39554e-06	-1.34891	-1.31822
70074602	chr18:70074602:T:A	1.75764e-05	0.145811	-0.819996
70074996	chr18:70074996:C:T	2.39143e-05	0.0873177	-0.453584
70075035	chr18:70075035:T:C	9.02434e-06	-1.34082	-3.67523e-10
70075210	chr18:70075210:T:C	8.2531e-06	-1.27105	-0.159098
70075295	chr18:70075295:AAC:A	1.49717e-05	-1.29956e-10	-0.834582
70075630	chr18:70075630:A:G	1.0339e-05	-1.29956e-10	-1.20482
70076666	chr18:70076666:C:T	0.000112842	-1.29956e-10	1.18525
70076677	chr18:70076677:C:T	3.29096e-05	-1.29956e-10	-0.0469762
70076740	chr18:70076740:C:T	9.28812e-06	-1.29956e-10	-1.312
70076741	chr18:70076741:G:A	0.507256	10.6059	-1.00988
70076977	chr18:70076977:C:T	2.97208e-05	1.14616	-1.29505
70077059	chr18:70077059:G:C	0.000158281	-1.29956e-10	1.52363
70077093	chr18:70077093:A:C	2.0185e-05	-1.29956e-10	-0.535801
70077299	chr18:70077299:C:T	2.72792e-06	-1.17355	-1.36365
70077704	chr18:70077704:T:C	8.7125e-06	-1.29956e-10	-1.37598
70077828	chr18:70077828:G:T	3.12345e-06	-1.03339	-1.36841
70078359	chr18:70078359:A:G	0.000130923	-1.29956e-10	1.33387
70078601	chr18:70078601:A:T	5.08601e-06	-0.569361	-1.34489
70078888	chr18:70078888:C:T	2.59933e-05	1.01482	-1.29772
70079063	chr18:70079063:T:C	3.70204e-06	-1.07349	-1.15837
70079223	chr18:70079223:T:TG	1.58658e-05	-1.29956e-10	-0.776577
70080248	chr18:70080248:T:C	2.27139e-06	-1.558	-1.16235
70080545	chr18:70080545:C:G	0.000148665	-1.29956e-10	1.46096
70080802	chr18:70080802:G:T	2.4797e-05	1.03755	-1.36757
70081235	chr18:70081235:G:T	5.32547e-05	-1.29956e-10	0.434345
70081244	chr18:70081244:A:G	9.31958e-06	-1.29956e-10	-1.30862
70081604	chr18:70081604:C:A	1.62279e-05	-1.29956e-10	-0.754006
70081843	chr18:70081843:A:T	2.14918e-06	-1.54876	-1.22689
70082091	chr18:70082091:C:A	1.60978e-05	-0.762058	-3.67523e-10
70082422	chr18:70082422:A:AC	3.84136e-05	1.021	-0.913333
70082731	chr18:70082731:C:T	2.27571e-05	0.956628	-1.37249
70083117	chr18:70083117:G:A	2.49374e-06	-1.29306	-1.3339
70083630	chr18:70083630:T:A	9.2916e-06	-1.29956e-10	-1.31163
70083816	chr18:70083816:G:T	1.20483e-05	-1.29956e-10	-1.05182
70084053	chr18:70084053:CTA:C	1.05644e-05	-1.18325	-3.67523e-10
70084054	chr18:70084054:T:C	6.84633e-06	-1.61703	-3.67523e-10
70084115	chr18:70084115:A:G	2.63885e-05	1.03825	-1.30607
70084441	chr18:70084441:T:C	1.22192e-05	-1.29956e-10	-1.03773
70084981	chr18:70084981:C:T	2.01117e-05	0.831282	-1.37072
70084992	chr18:70084992:C:T	8.72295e-06	-1.37478	-3.67523e-10
70085683	chr18:70085683:A:T	1.86405e-05	-1.29956e-10	-0.615404
70085742	chr18:70085742:G:A	2.44829e-05	1.00177	-1.34454
70086153	chr18:70086153:C:A	0.000115958	-1.29956e-10	1.21249
70086207	chr18:70086207:G:C	8.95081e-06	-1.29956e-10	-1.349
70086497	chr18:70086497:C:T	1.92167e-05	-1.29956e-10	-0.58496
70086843	chr18:70086843:G:A	9.60208e-06	-1.29956e-10	-1.27876
70086912	chr18:70086912:C:T	2.34233e-05	0.979908	-1.36692
70087026	chr18:70087026:T:G	1.00678e-05	-1.2314	-3.67523e-10
70087877	chr18:70087877:G:A	6.77857e-06	-1.62697	-3.67523e-10
70089008	chr18:70089008:T:C	2.05805e-05	0.857624	-1.37402
70089374	chr18:70089374:C:G	1.21495e-05	-1.29956e-10	-1.04346
70089585	chr18:70089585:T:C	3.29637e-05	-1.29956e-10	-0.0453342
70090322	chr18:70090322:G:A	3.28772e-05	-1.29956e-10	-0.0479617
70090443	chr18:70090443:T:C	1.96154e-05	-1.29956e-10	-0.564424
70090456	chr18:70090456:A:G	3.85578e-06	-1.60757	-0.583599
70090554	chr18:70090554:G:C	7.16655e-06	-1.57132	-3.67523e-10
70090813	chr18:70090813:G:A	1.02377e-05	-1.29956e-10	-1.21466
70090858	chr18:70090858:C:A	1.59296e-05	-1.29956e-10	-0.772564
70091037	chr18:70091037:A:G	9.17182e-06	-1.29956e-10	-1.32461
70091731	chr18:70091731:A:G	1.66498e-05	-1.29956e-10	-0.728342
70092007	chr18:70092007:C:T	0.000930362	-1.29956e-10	3.29483
70092251	chr18:70092251:T:C	2.19136e-05	-0.453632	-3.67523e-10
70092453	chr18:70092453:G:C	1.46265e-05	-1.29956e-10	-0.857908
70092853	chr18:70092853:A:T	1.59585e-05	-1.29956e-10	-0.770751
70093382	chr18:70093382:T:C	1.04132e-05	-1.29956e-10	-1.19766
70093570	chr18:70093570:T:C	9.07983e-06	-1.29956e-10	-1.33469
70093680	chr18:70093680:G:C	8.41894e-06	-1.41026	-3.67523e-10
70093832	chr18:70093832:G:C	7.04337e-06	-1.58865	-3.67523e-10
70093838	chr18:70093838:CTCTTT:C	8.71379e-06	-1.29956e-10	-1.37583
70094098	chr18:70094098:ACT:A	2.28592e-05	0.961138	-1.37253
70094265	chr18:70094265:T:G	2.161e-06	-1.40111	-1.36906
70094730	chr18:70094730:C:T	8.98514e-06	-1.29956e-10	-1.34517
70094858	chr18:70094858:C:T	2.84293e-05	1.1257	-1.31902
70095175	chr18:70095175:A:G	1.86663e-05	-1.29956e-10	-0.614019
70095376	chr18:70095376:G:A	1.14105e-05	-1.29956e-10	-1.10621
70095424	chr18:70095424:T:C	1.12252e-05	-1.12258	-3.67523e-10
70095696	chr18:70095696:G:A	8.82677e-06	-1.36295	-3.67523e-10
70096009	chr18:70096009:T:C	1.18221e-05	-1.29956e-10	-1.07077
70096467	chr18:70096467:C:T	0.000215797	-1.29956e-10	1.8336
70096689	chr18:70096689:T:C	3.89161e-05	1.01834	-0.897679
70096734	chr18:70096734:C:T	8.71807e-06	-1.29956e-10	-1.37534
70096794	chr18:70096794:T:C	6.68267e-06	-1.64122	-3.67523e-10
70097221	chr18:70097221:G:A	8.7138e-06	-1.29956e-10	-1.37583
70097571	chr18:70097571:G:A	8.79685e-06	-1.29956e-10	-1.36635
70097573	chr18:70097573:G:C	7.19488e-06	-1.56737	-3.67523e-10
70097594	chr18:70097594:C:T	1.13149e-05	-1.29956e-10	-1.11462
70097595	chr18:70097595:G:A	1.56455e-05	-1.29956e-10	-0.790557
70097619	chr18:70097619:G:C	1.08511e-05	0.218518	-1.37499
70098061	chr18:70098061:ATAAAC:A	2.29193e-06	-1.35904	-1.3523
70098246	chr18:70098246:C:T	1.57471e-05	-1.29956e-10	-0.784084
70098609	chr18:70098609:C:A	3.04055e-05	1.16474	-1.29085
70098796	chr18:70098796:C:G	1.25246e-05	-1.01305	-3.67523e-10
70098916	chr18:70098916:G:A	9.31905e-06	-1.29956e-10	-1.30868
70098928	chr18:70098928:C:T	3.09342e-05	-1.29956e-10	-0.10888
70099398	chr18:70099398:C:T	2.49012e-05	1.04729	-1.37312
70099409	chr18:70099409:C:T	8.91576e-06	-1.29956e-10	-1.35292
70099612	chr18:70099612:T:C	8.93217e-06	-1.29956e-10	-1.35108
70099757	chr18:70099757:G:A	2.42442e-06	-1.5549	-1.10025
70100043	chr18:70100043:G:A	1.59048e-05	-1.29956e-10	-0.774118
70100192	chr18:70100192:T:C	1.07759e-05	-1.16343	-3.67523e-10
70100279	chr18:70100279:TTGAAGACG:T	3.70458e-05	-1.29956e-10	0.0714141
70100403	chr18:70100403:T:C	2.9221e-05	1.13675	-1.3026
70100807	chr18:70100807:T:A	0.00011719	-1.29956e-10	1.22306
70100948	chr18:70100948:G:T	1.18803e-05	-1.29956e-10	-1.06586
70101262	chr18:70101262:T:C	1.5911e-05	-1.29956e-10	-0.773731
70101593	chr18:70101593:C:A	2.86458e-05	1.12375	-1.30948
70101678	chr18:70101678:A:G	4.23708e-05	1.02413	-0.818408
70102032	chr18:70102032:G:A	9.10598e-06	-1.29956e-10	-1.33181
70102334	chr18:70102334:C:T	6.83088e-06	-1.61929	-3.67523e-10
70102746	chr18:70102746:A:G	8.71943e-06	-1.29956e-10	-1.37519
70102767	chr18:70102767:A:G	1.95563e-06	-1.64086	-1.22917
70103032	chr18:70103032:G:A	1.4593e-05	-1.29956e-10	-0.860196
70103106	chr18:70103106:G:A	1.10314e-05	-1.13999	-3.67523e-10
70103267	chr18:70103267:G:A	6.91707e-06	-1.60675	-3.67523e-10
70103274	chr18:70103274:G:A	1.21575e-05	-1.29956e-10	-1.04279
70103951	chr18:70103951:C:T	2.95764e-06	-1.38556	-1.07079
70104107	chr18:70104107:C:T	2.50022e-05	-1.25682	0.935042
70104593	chr18:70104593:C:A	9.21514e-06	-1.29956e-10	-1.31989
70104700	chr18:70104700:A:T	6.72805e-06	-1.63446	-3.67523e-10
70104724	chr18:70104724:C:T	1.66512e-05	-1.29956e-10	-0.728256
70104867	chr18:70104867:CA:C	2.28102e-05	0.961494	-1.37503
70104885	chr18:70104885:G:C	1.59333e-05	-1.29956e-10	-0.772329
70105026	chr18:70105026:G:C	1.59048e-05	-1.29956e-10	-0.774118
70105281	chr18:70105281:G:A	1.40022e-05	0.474451	-1.37598
70105302	chr18:70105302:G:A	9.17479e-06	-1.29956e-10	-1.32428
70105456	chr18:70105456:G:A	1.13931e-05	-1.29956e-10	-1.10774
70105561	chr18:70105561:G:A	1.55861e-05	-1.29956e-10	-0.794361
70106072	chr18:70106072:T:G	2.55684e-06	-1.54456	-1.05741
70106134	chr18:70106134:G:A	9.15395e-06	-1.29956e-10	-1.32656
70106380	chr18:70106380:T:A	1.13023e-05	-1.11574	-3.67523e-10
70106382	chr18:70106382:A:AC	1.11812e-05	-1.1265	-3.67523e-10
70106652	chr18:70106652:T:C	1.50514e-05	-1.29956e-10	-0.829267
70106738	chr18:70106738:A:G	4.29284e-05	0.774612	-0.55582
70106990	chr18:70106990:T:C	7.12749e-06	-1.57678	-3.67523e-10
70107013	chr18:70107013:A:C	1.71677e-06	-1.63722	-1.36308
70107137	chr18:70107137:C:T	1.1292e-05	-1.11665	-3.67523e-10
70107263	chr18:70107263:G:A	6.73259e-06	-1.63378	-3.67523e-10
70107475	chr18:70107475:C:A	1.73174e-05	-1.29956e-10	-0.689032
70108015	chr18:70108015:C:T	1.56986e-05	-1.29956e-10	-0.787172
70108017	chr18:70108017:G:A	8.7911e-06	-1.29956e-10	-1.367
70108452	chr18:70108452:A:G	3.50174e-05	0.924805	-0.909702
70108644	chr18:70108644:C:T	9.09242e-06	-1.29956e-10	-1.3333
70109175	chr18:70109175:G:C	1.69337e-05	0.657458	-1.36889
70109236	chr18:70109236:C:T	8.91064e-06	-1.29956e-10	-1.35349
70109278	chr18:70109278:A:G	7.85898e-05	-1.29956e-10	0.823501
70109639	chr18:70109639:C:T	1.68481e-05	-1.29956e-10	-0.716502
70109826	chr18:70109826:T:C	0.000119176	-1.29956e-10	1.23986
70110109	chr18:70110109:T:C	9.54464e-06	-1.29956e-10	-1.28476
70110649	chr18:70110649:C:T	1.01736e-05	-1.29956e-10	-1.22094
70111282	chr18:70111282:G:A	1.09599e-05	-1.1465	-3.67523e-10
70111522	chr18:70111522:T:C	3.54117e-05	0.875359	-0.849058
70111558	chr18:70111558:T:C	2.3733e-05	0.955707	-1.32958
70111762	chr18:70111762:T:C	8.98937e-06	-1.29956e-10	-1.3447
70112543	chr18:70112543:A:T	8.7141e-06	-1.29956e-10	-1.3758
70113093	chr18:70113093:G:A	0.000163261	-1.29956e-10	1.55461
70113237	chr18:70113237:CA:C	8.71282e-06	-1.29956e-10	-1.37595
70113263	chr18:70113263:G:A	3.30571e-05	0.867341	-0.909845
70113320	chr18:70113320:T:C	5.53309e-06	-1.56709	-0.2629
70113586	chr18:70113586:C:T	2.1789e-05	0.913366	-1.3727
70113975	chr18:70113975:T:C	2.42456e-05	0.972982	-1.32549
70115447	chr18:70115447:G:A	8.82748e-06	-1.29956e-10	-1.36287
70115607	chr18:70115607:T:C	8.71783e-06	-1.29956e-10	-1.37537
70115628	chr18:70115628:T:C	1.03348e-05	-1.29956e-10	-1.20522
70115631	chr18:70115631:T:C	2.28939e-06	-1.38079	-1.33167
70115729	chr18:70115729:T:C	1.54276e-05	-0.804583	-3.67523e-10
70117014	chr18:70117014:ACTC:A	3.70044e-05	0.958025	-0.887729
70117387	chr18:70117387:T:C	1.01364e-05	-1.29956e-10	-1.22461
70117537	chr18:70117537:C:T	1.31595e-05	-1.29956e-10	-0.963601
70117538	chr18:70117538:G:A	1.47296e-05	-1.29956e-10	-0.850881
70117611	chr18:70117611:A:G	0.000152086	-1.29956e-10	1.4837
70117784	chr18:70117784:C:T	9.32127e-06	-1.29956e-10	-1.30844
70117845	chr18:70117845:A:G	6.69796e-06	-1.63894	-3.67523e-10
70117918	chr18:70117918:T:A	2.33324e-06	-1.57917	-1.11431
70118036	chr18:70118036:T:C	2.40007e-05	-0.362656	-3.67523e-10
70118075	chr18:70118075:T:C	2.59692e-06	-1.4754	-1.11102
70118506	chr18:70118506:C:T	1.25458e-05	-1.01135	-3.67523e-10
70118760	chr18:70118760:G:A	9.75754e-06	-1.29956e-10	-1.2627
70118793	chr18:70118793:G:A	1.05148e-05	-1.29956e-10	-1.18795
70119251	chr18:70119251:T:A	9.13134e-06	-1.29956e-10	-1.32903
70119854	chr18:70119854:T:C	1.08389e-05	-1.1576	-3.67523e-10
70119982	chr18:70119982:C:T	9.11255e-06	-1.29956e-10	-1.33109
70120117	chr18:70120117:A:G	2.11574e-06	-1.41731	-1.37402
70120225	chr18:70120225:CAG:C	6.52826e-06	-0.304118	-1.36048
70120450	chr18:70120450:A:G	1.0803e-05	-1.29956e-10	-1.16091
70120841	chr18:70120841:C:T	2.28146e-05	-0.413339	-3.67523e-10
70120999	chr18:70120999:C:T	1.01541e-05	-1.29956e-10	-1.22287
70121159	chr18:70121159:A:G	9.04537e-06	-1.29956e-10	-1.33849
70121179	chr18:70121179:C:T	1.17773e-05	-1.07457	-3.67523e-10
70121363	chr18:70121363:T:C	2.95623e-06	-1.10509	-1.35174
70121926	chr18:70121926:G:C	7.09796e-06	-1.58093	-3.67523e-10
70122480	chr18:70122480:G:T	2.7412e-05	1.14424	-1.374
70122866	chr18:70122866:T:C	1.72156e-06	-1.62907	-1.36844
70123073	chr18:70123073:T:C	9.81888e-05	-1.29956e-10	1.04615
70123150	chr18:70123150:A:G	1.71285e-05	-1.29956e-10	-0.699997
70123273	chr18:70123273:T:C	4.84825e-05	-1.29956e-10	0.340462
70123397	chr18:70123397:T:C	3.58429e-05	0.0384037	-3.67523e-10
70124118	chr18:70124118:G:T	1.08094e-05	-1.16033	-3.67523e-10
70124158	chr18:70124158:G:A	1.58575e-05	-1.29956e-10	-0.777097
70124510	chr18:70124510:A:T	5.44812e-06	-0.469942	-1.37553
70124653	chr18:70124653:T:C	2.24917e-05	0.932711	-1.3603
70124757	chr18:70124757:G:A	0.000132736	-1.29956e-10	1.34762
70126218	chr18:70126218:T:C	2.52228e-06	-1.26795	-1.34763
70126333	chr18:70126333:T:TA	1.25639e-05	-1.00992	-3.67523e-10
70126997	chr18:70126997:G:A	1.50794e-05	-1.29956e-10	-0.827413
70127918	chr18:70127918:T:C	3.81033e-05	-1.29956e-10	0.0995603
70128214	chr18:70128214:G:T	1.46387e-05	-1.29956e-10	-0.857072
70128719	chr18:70128719:CT:C	1.40349e-05	-0.899192	-3.67523e-10
70129498	chr18:70129498:C:G	8.89063e-06	-1.29956e-10	-1.35574
70129540	chr18:70129540:C:T	8.39604e-06	-1.41298	-3.67523e-10
70129644	chr18:70129644:T:TA	9.05748e-06	-1.29956e-10	-1.33715
70129937	chr18:70129937:T:C	5.6234e-05	-1.29956e-10	0.488781
70130084	chr18:70130084:C:T	2.97621e-05	-0.147506	-3.67523e-10
70130701	chr18:70130701:G:C	1.25602e-05	-1.01021	-3.67523e-10
70130752	chr18:70130752:AT:A	1.36854e-05	-1.29956e-10	-0.92441
70131017	chr18:70131017:C:T	3.64045e-05	1.22968	-1.17573
70131107	chr18:70131107:TAGTG:T	1.48209e-05	-1.29956e-10	-0.8447
70131183	chr18:70131183:A:G	1.88265e-05	0.75769	-1.36316
70131432	chr18:70131432:C:T	2.39756e-05	0.918126	-1.28183
70132286	chr18:70132286:A:G	1.0457e-05	-1.29956e-10	-1.19347
70132460	chr18:70132460:C:G	8.89746e-06	-1.29956e-10	-1.35498
70132472	chr18:70132472:AAATATT:A	2.10323e-06	-1.45737	-1.3399
70132499	chr18:70132499:A:G	7.80624e-06	-1.48582	-3.67523e-10
70133029	chr18:70133029:AATAAACT:A	8.87847e-06	-1.29956e-10	-1.35711
70133219	chr18:70133219:A:G	0.000139318	-1.29956e-10	1.39602
70133847	chr18:70133847:C:T	1.07931e-05	-1.16183	-3.67523e-10
70134133	chr18:70134133:T:C	5.12147e-06	-0.531319	-1.37598
70134550	chr18:70134550:T:C	6.78173e-06	-1.62651	-3.67523e-10
70134725	chr18:70134725:G:A	9.43012e-06	-1.29683	-3.67523e-10
70134938	chr18:70134938:CA:C	3.78574e-05	-1.29956e-10	0.0930863
70135014	chr18:70135014:T:C	9.00792e-06	-1.29956e-10	-1.34264
70135213	chr18:70135213:T:C	6.88705e-06	-1.6111	-3.67523e-10
70135254	chr18:70135254:T:C	8.84769e-06	-1.29956e-10	-1.36058
70135759	chr18:70135759:T:C	1.43202e-05	-1.29956e-10	-0.879071
70135946	chr18:70135946:A:G	1.46747e-05	-1.38053	0.525909
70136225	chr18:70136225:G:GA	2.96268e-05	0.885385	-1.03745
70136280	chr18:70136280:G:A	5.39727e-06	-0.479042	-1.37581
70136425	chr18:70136425:ATAAATT:A	5.29953e-06	-0.533695	-1.33943
70136634	chr18:70136634:T:C	1.05875e-05	-1.18107	-3.67523e-10
70136788	chr18:70136788:CCAACACTGAATG:C	1.63291e-05	-1.31471	0.566918
70136910	chr18:70136910:GT:G	8.87494e-06	-1.29956e-10	-1.35751
70137057	chr18:70137057:T:G	1.89123e-06	-1.64129	-1.26222
70137388	chr18:70137388:A:G	8.74875e-06	-1.29956e-10	-1.37183
70137532	chr18:70137532:C:T	1.50884e-05	-1.29956e-10	-0.826815
70137773	chr18:70137773:C:T	8.71775e-06	-1.37538	-3.67523e-10
70137941	chr18:70137941:C:T	3.52218e-05	-1.29956e-10	0.0209229
70138035	chr18:70138035:T:C	2.35306e-06	-1.30904	-1.37598
70138653	chr18:70138653:C:T	2.35602e-05	0.986173	-1.36736
70139281	chr18:70139281:A:G	2.03409e-06	-1.61711	-1.21358
70139282	chr18:70139282:T:C	1.43252e-05	-1.29956e-10	-0.878723
70140465	chr18:70140465:C:T	1.60228e-05	-1.29956e-10	-0.76673
70140523	chr18:70140523:T:C	1.00734e-05	-1.29956e-10	-1.23084
70140620	chr18:70140620:C:A	9.08513e-06	-1.29956e-10	-1.3341
70140636	chr18:70140636:C:T	3.70383e-05	-1.29956e-10	0.071212
70140689	chr18:70140689:CTATA:C	1.10112e-05	-1.14183	-3.67523e-10
70140809	chr18:70140809:C:T	8.72133e-06	-1.29956e-10	-1.37497
70140828	chr18:70140828:G:A	1.99096e-05	0.817525	-1.36706
70140957	chr18:70140957:T:C	2.29595e-06	-1.35869	-1.3509
70141604	chr18:70141604:C:G	0.000194279	-1.29956e-10	1.72855
70141613	chr18:70141613:G:A	1.92803e-05	0.782647	-1.3643
70141859	chr18:70141859:A:G	6.85363e-06	-1.61596	-3.67523e-10
70142412	chr18:70142412:C:A	0.000106832	-1.29956e-10	1.13052
70142625	chr18:70142625:A:G	2.78818e-05	1.12368	-1.33645
70143056	chr18:70143056:C:A	2.64914e-06	-1.21966	-1.34685
70143332	chr18:70143332:C:A	1.19406e-05	-1.0608	-3.67523e-10
70143462	chr18:70143462:G:A	1.27432e-05	-1.29956e-10	-0.995741
70143525	chr18:70143525:T:G	9.74047e-05	-1.29956e-10	1.03813
70143640	chr18:70143640:C:T	1.49476e-05	-1.29956e-10	-0.836191
70143641	chr18:70143641:G:A	0.000100215	-1.29956e-10	1.06658
70144186	chr18:70144186:A:G	7.12747e-05	-1.29956e-10	0.7258
70144430	chr18:70144430:C:T	1.86134e-05	-0.61686	-3.67523e-10
70144727	chr18:70144727:A:C	3.68567e-05	-1.29956e-10	0.0662963
70145087	chr18:70145087:G:A	2.6121e-05	1.0774	-1.35541
70145194	chr18:70145194:C:T	6.68269e-06	-1.64122	-3.67523e-10
70145212	chr18:70145212:C:T	2.66281e-06	-1.39188	-1.16948
70145226	chr18:70145226:A:G	9.30804e-06	-1.29956e-10	-1.30986
70145537	chr18:70145537:G:A	2.61129e-06	-1.23567	-1.34523
70145627	chr18:70145627:T:C	1.06226e-05	-1.29956e-10	-1.17775
70145836	chr18:70145836:TTA:T	2.59353e-06	-1.28947	-1.29826
70145989	chr18:70145989:T:G	6.68509e-06	-1.64086	-3.67523e-10
70146121	chr18:70146121:C:A	6.34894e-06	-0.331931	-1.36052
70146647	chr18:70146647:T:C	2.05823e-06	-1.62276	-1.19613
70147261	chr18:70147261:T:C	1.92718e-06	-1.61872	-1.26596
70147681	chr18:70147681:T:C	5.90167e-06	-0.404833	-1.36067
70147880	chr18:70147880:C:T	2.49394e-06	-1.28122	-1.34566
70147961	chr18:70147961:C:T	0.000100325	-1.29956e-10	1.06768
70148009	chr18:70148009:T:C	6.73781e-06	-1.63301	-3.67523e-10
70148121	chr18:70148121:G:C	1.08066e-05	-1.16058	-3.67523e-10
70148240	chr18:70148240:C:T	6.13538e-06	-0.359455	-1.36721
70148651	chr18:70148651:G:A	9.21821e-06	-1.29956e-10	-1.31956
70148661	chr18:70148661:A:G	8.7149e-06	-1.29956e-10	-1.37571
70148670	chr18:70148670:G:A	2.59584e-05	-1.29956e-10	-0.284245
70148711	chr18:70148711:G:A	0.000129501	-1.29956e-10	1.32295
70149326	chr18:70149326:G:A	3.72758e-06	-0.950683	-1.2743
70150508	chr18:70150508:T:C	3.55571e-05	0.938763	-0.908363
70150601	chr18:70150601:G:A	2.63047e-05	-0.270995	-3.67523e-10
70150810	chr18:70150810:C:T	1.8951e-05	-1.29956e-10	-0.598884
70150830	chr18:70150830:T:C	5.55828e-06	-0.466202	-1.35925
70150880	chr18:70150880:CCTGT:C	2.10259e-05	0.880337	-1.37532
70151006	chr18:70151006:T:C	2.93085e-06	-1.17336	-1.29209
70151241	chr18:70151241:G:A	3.45186e-05	-1.29956e-10	0.000758483
70152142	chr18:70152142:T:C	6.84687e-06	-1.61695	-3.67523e-10
70152215	chr18:70152215:GCTGATGAC:G	5.36502e-06	-0.489411	-1.37143
70152278	chr18:70152278:G:A	5.3968e-06	-0.491959	-1.36298
70152369	chr18:70152369:T:A	0.00132696	-1.29956e-10	3.64991
70152433	chr18:70152433:T:C	8.36291e-06	-1.41693	-3.67523e-10
70152644	chr18:70152644:G:A	3.71977e-05	-1.29956e-10	0.0755062
70152705	chr18:70152705:G:A	5.33284e-06	-0.502662	-1.3642
70153024	chr18:70153024:G:A	1.12547e-05	-1.11996	-3.67523e-10
70153296	chr18:70153296:T:C	6.80874e-06	-1.62253	-3.67523e-10
70153453	chr18:70153453:T:C	3.64029e-06	-1.27635	-0.972325
70153601	chr18:70153601:A:T	1.0239e-05	-1.29956e-10	-1.21454
70153853	chr18:70153853:T:C	1.40907e-05	-1.29956e-10	-0.895225
70153930	chr18:70153930:T:C	1.4998e-05	-1.29956e-10	-0.832827
70154412	chr18:70154412:A:C	1.50303e-05	-1.29956e-10	-0.830675
70154536	chr18:70154536:T:C	2.06527e-06	-1.61761	-1.19787
70154699	chr18:70154699:G:A	6.76856e-06	-0.262072	-1.36638
70154999	chr18:70154999:T:C	1.11062e-05	-1.13324	-3.67523e-10
70155324	chr18:70155324:C:T	6.86528e-06	-1.61426	-3.67523e-10
70155633	chr18:70155633:T:G	9.58049e-06	-1.29956e-10	-1.28101
70156066	chr18:70156066:A:C	8.89405e-06	-1.29956e-10	-1.35536
70156541	chr18:70156541:T:C	1.89568e-06	-1.57379	-1.32737
70156670	chr18:70156670:C:T	6.79973e-06	-0.251683	-1.37218
70156675	chr18:70156675:G:A	1.65415e-05	-1.29956e-10	-0.734866
70156949	chr18:70156949:T:A	0.000271664	-1.29956e-10	2.06383
70157083	chr18:70157083:A:C	3.62197e-05	1.41929	-1.37043
70157125	chr18:70157125:G:A	8.73303e-06	-1.29956e-10	-1.37363
70157143	chr18:70157143:C:G	2.92533e-06	-1.17206	-1.29528
70157173	chr18:70157173:C:T	1.03269e-05	-1.29956e-10	-1.20599
70157178	chr18:70157178:C:A	3.28594e-06	-1.28833	-1.06276
70157734	chr18:70157734:T:C	8.73948e-06	-1.29956e-10	-1.37289
70158077	chr18:70158077:G:C	1.31334e-05	-1.29956e-10	-0.965584
70158182	chr18:70158182:C:A	1.09562e-05	-1.29956e-10	-1.14683
70158214	chr18:70158214:A:G	6.76e-06	-1.62972	-3.67523e-10
70158550	chr18:70158550:A:G	1.08297e-05	-1.29956e-10	-1.15845
70158566	chr18:70158566:A:G	1.23447e-05	-1.29956e-10	-1.02751
70158574	chr18:70158574:A:G	2.92112e-05	1.20945	-1.37564
70159242	chr18:70159242:C:A	0.000104228	-1.29956e-10	1.10584
70159696	chr18:70159696:A:G	5.66762e-06	-0.434215	-1.37176
70159713	chr18:70159713:C:A	1.98013e-06	-1.4914	-1.36617
70160106	chr18:70160106:C:T	1.88753e-06	-1.63853	-1.26694
70160189	chr18:70160189:A:C	1.01878e-05	-1.29956e-10	-1.21955
70160250	chr18:70160250:T:C	0.00075809	-1.29956e-10	3.09006
70160363	chr18:70160363:GC:G	3.1623e-06	-1.25861	-1.13083
70160370	chr18:70160370:A:G	3.12836e-06	-1.25929	-1.14095
70160587	chr18:70160587:A:C	8.17261e-06	-1.43995	-3.67523e-10
70160764	chr18:70160764:C:A	2.55255e-06	-1.28318	-1.32047
70160842	chr18:70160842:T:C	1.50827e-05	-1.29956e-10	-0.827196
70160975	chr18:70160975:T:G	6.75579e-05	-1.29956e-10	0.672244
70161129	chr18:70161129:G:A	8.88975e-06	-1.29956e-10	-1.35584
70161188	chr18:70161188:T:C	8.87992e-06	-1.29956e-10	-1.35695
70161388	chr18:70161388:C:A	2.55415e-05	-1.29956e-10	-0.300435
70161460	chr18:70161460:T:C	6.57714e-06	-0.288327	-1.36881
70161552	chr18:70161552:A:G	1.06811e-05	-1.17226	-3.67523e-10
70161601	chr18:70161601:T:C	8.8623e-06	-1.29956e-10	-1.35893
70161891	chr18:70161891:A:G	8.91576e-06	-1.29956e-10	-1.35292
70161924	chr18:70161924:G:A	7.48305e-06	-0.180089	-1.34801
70162622	chr18:70162622:G:A	9.72166e-06	-1.29956e-10	-1.26638
70162690	chr18:70162690:G:A	0.000181933	-1.29956e-10	1.6629
70162725	chr18:70162725:C:A	1.09661e-05	-1.14593	-3.67523e-10
70162779	chr18:70162779:T:C	1.11861e-05	-1.29956e-10	-1.12607
70162815	chr18:70162815:A:AAACCC	6.50706e-05	-1.29956e-10	0.634732
70163264	chr18:70163264:C:T	1.07511e-05	-1.29956e-10	-1.16573
70163334	chr18:70163334:A:G	1.00901e-05	-1.29956e-10	-1.22919
70163839	chr18:70163839:G:A	0.000125059	-1.29956e-10	1.28804
70164154	chr18:70164154:T:C	0.000222771	-1.29956e-10	1.8654
70164239	chr18:70164239:TA:T	6.94324e-06	-0.240312	-1.36266
70164302	chr18:70164302:C:CCCTTGACCT	1.17238e-05	-1.29956e-10	-1.07912
70164862	chr18:70164862:A:G	7.10291e-06	-1.58024	-3.67523e-10
70164957	chr18:70164957:A:C	1.16034e-05	-1.29956e-10	-1.08944
70165207	chr18:70165207:A:C	2.40285e-06	-1.29973	-1.36436
70165286	chr18:70165286:A:C	8.26599e-05	-1.29956e-10	0.873994
70165375	chr18:70165375:T:G	2.51624e-06	-1.2617	-1.35628
70165505	chr18:70165505:T:C	9.073e-06	-1.29956e-10	-1.33544
70165737	chr18:70165737:C:T	2.66151e-06	-1.19049	-1.37135
70165975	chr18:70165975:A:C	1.05298e-05	-1.29956e-10	-1.18653
70166059	chr18:70166059:C:T	1.17802e-05	-1.29956e-10	-1.07432
70166508	chr18:70166508:C:T	9.12557e-06	-1.29956e-10	-1.32966
70167259	chr18:70167259:C:G	2.02206e-05	-1.29956e-10	-0.534041
70167336	chr18:70167336:G:A	1.55477e-05	-1.29956e-10	-0.79683
70167465	chr18:70167465:G:A	8.8021e-06	-1.29956e-10	-1.36575
70167947	chr18:70167947:G:C	1.42526e-05	-1.29956e-10	-0.883803
70168053	chr18:70168053:C:T	2.52777e-06	-1.23982	-1.37358
70168529	chr18:70168529:T:C	1.17363e-05	-1.29956e-10	-1.07805
70168879	chr18:70168879:G:T	1.08872e-05	-1.15315	-3.67523e-10
70169264	chr18:70169264:A:G	1.16047e-05	-1.08933	-3.67523e-10
70169385	chr18:70169385:G:A	1.42507e-05	-1.29956e-10	-0.883936
70170281	chr18:70170281:C:A	2.2948e-06	-1.33593	-1.37417
70170292	chr18:70170292:C:T	8.90838e-06	-1.29956e-10	-1.35375
70170293	chr18:70170293:G:A	1.05498e-05	-1.29956e-10	-1.18464
70170432	chr18:70170432:G:A	8.88001e-06	-1.29956e-10	-1.35694
70170662	chr18:70170662:G:A	2.30357e-06	-1.33356	-1.37272
70170803	chr18:70170803:G:C	7.81968e-06	-1.4841	-3.67523e-10
70170914	chr18:70170914:C:T	1.44002e-05	-1.29956e-10	-0.8735
70171031	chr18:70171031:TG:T	8.74594e-06	-1.29956e-10	-1.37215
70172185	chr18:70172185:T:C	0.00010202	-1.29956e-10	1.08442
70172302	chr18:70172302:A:G	0.000122735	-1.29956e-10	1.26929
70172558	chr18:70172558:T:C	8.81432e-06	-1.29956e-10	-1.36436
70172720	chr18:70172720:T:C	1.40482e-05	-1.29956e-10	-0.898246
70173264	chr18:70173264:G:A	2.16322e-06	-1.41751	-1.35163
70173277	chr18:70173277:G:C	0.000297662	-1.29956e-10	2.15522
70173531	chr18:70173531:T:C	2.04894e-06	-1.63132	-1.1921
70173762	chr18:70173762:C:T	2.4761e-06	-1.28853	-1.34553
70174060	chr18:70174060:T:C	1.17806e-05	-1.29956e-10	-1.07429
70174335	chr18:70174335:G:A	1.23782e-05	-1.29956e-10	-1.0248
70174472	chr18:70174472:T:C	1.11343e-05	-1.13071	-3.67523e-10
70174489	chr18:70174489:T:C	4.11251e-05	-1.29956e-10	0.175878
70174525	chr18:70174525:G:A	1.72158e-06	-1.62399	-1.37351
70174842	chr18:70174842:G:A	3.00621e-06	-1.33914	-1.10092
70175545	chr18:70175545:T:G	9.77501e-06	-1.29956e-10	-1.26091
70175580	chr18:70175580:A:C	1.1576e-05	-1.0918	-3.67523e-10
70176084	chr18:70176084:T:C	9.08156e-05	-1.29956e-10	0.96809
70176146	chr18:70176146:AAAG:A	9.50873e-06	-1.29956e-10	-1.28853
70176376	chr18:70176376:CAATA:C	1.17356e-05	-1.07811	-3.67523e-10
70177050	chr18:70177050:A:T	1.43815e-05	-1.29956e-10	-0.874798
70177326	chr18:70177326:A:T	1.4094e-05	-1.29956e-10	-0.894993
70177959	chr18:70177959:G:T	2.90138e-06	-1.13028	-1.34527
70177967	chr18:70177967:A:G	1.10241e-05	-1.14066	-3.67523e-10
70178102	chr18:70178102:G:A	1.08382e-05	-1.29956e-10	-1.15766
70178249	chr18:70178249:G:A	1.04993e-05	-1.18943	-3.67523e-10
70178424	chr18:70178424:T:C	2.25649e-06	-1.3657	-1.36123
70178488	chr18:70178488:T:C	2.01495e-06	-1.58203	-1.25812
70178589	chr18:70178589:AT:A	5.09163e-06	-0.792675	-1.12047
70178969	chr18:70178969:G:C	1.12164e-05	-1.29956e-10	-1.12336
70179208	chr18:70179208:G:A	8.90552e-06	-1.29956e-10	-1.35407
70179406	chr18:70179406:AAAG:A	2.0642e-05	-1.29956e-10	-0.513414
70179538	chr18:70179538:C:T	1.01638e-05	-1.29956e-10	-1.22191
70180059	chr18:70180059:C:T	4.98044e-06	-1.61557	-0.319655
70180087	chr18:70180087:A:G	2.27925e-06	-1.34894	-1.36796
70180763	chr18:70180763:C:T	3.88943e-05	-1.29956e-10	0.120106
70180770	chr18:70180770:A:C	9.21984e-06	-1.29956e-10	-1.31938
70181254	chr18:70181254:A:G	8.79405e-06	-1.29956e-10	-1.36667
70181357	chr18:70181357:T:C	7.31982e-05	-1.29956e-10	0.75243
70182361	chr18:70182361:G:A	8.73112e-06	-1.29956e-10	-1.37385
70182380	chr18:70182380:G:A	1.06136e-05	-1.29956e-10	-1.1786
70182545	chr18:70182545:A:G	7.97441e-06	-1.27921	-0.185297
70183538	chr18:70183538:G:A	2.45786e-06	-1.26914	-1.37231
70183609	chr18:70183609:C:T	2.45571e-06	-1.27155	-1.37078
70184516	chr18:70184516:C:T	2.21167e-06	-1.37446	-1.37254
70184526	chr18:70184526:T:C	1.24785e-05	-1.01673	-3.67523e-10
70184863	chr18:70184863:C:T	8.73691e-06	-1.29956e-10	-1.37318
70184889	chr18:70184889:A:C	6.74125e-06	-0.969951	-0.662544
70185180	chr18:70185180:G:A	2.38128e-06	-1.29806	-1.37505
70185280	chr18:70185280:A:G	3.70724e-05	1.04801	-0.975878
70185300	chr18:70185300:G:C	8.87405e-06	-1.29956e-10	-1.35761
70185432	chr18:70185432:ATCAT:A	1.97131e-05	-1.29956e-10	-0.559458
70185471	chr18:70185471:T:C	1.16977e-05	-1.08135	-3.67523e-10
70185611	chr18:70185611:G:A	1.96745e-05	-1.29956e-10	-0.561416
70185748	chr18:70185748:A:G	8.18547e-06	-0.765078	-0.673303
70185807	chr18:70185807:T:G	1.3513e-05	-0.937087	-3.67523e-10
70185823	chr18:70185823:G:C	0.000101518	-1.29956e-10	1.07949
70185832	chr18:70185832:T:C	1.26455e-05	-1.00344	-3.67523e-10
70185897	chr18:70185897:T:C	2.47898e-06	-1.25691	-1.37598
70186049	chr18:70186049:T:C	1.07354e-05	-1.29956e-10	-1.1672
70186846	chr18:70186846:T:C	0.000112448	-1.29956e-10	1.18175
70186917	chr18:70186917:G:C	1.65236e-05	-1.2799	0.543949
70186978	chr18:70186978:C:T	1.2986e-05	-1.29956e-10	-0.976872
70187460	chr18:70187460:A:G	5.0144e-05	-1.29956e-10	0.374157
70188688	chr18:70188688:A:C	1.27307e-05	-0.996726	-3.67523e-10
70188865	chr18:70188865:A:AC	2.3031e-06	-1.37757	-1.32891
70189663	chr18:70189663:A:C	1.89523e-05	-0.598815	-3.67523e-10
70190191	chr18:70190191:T:C	1.29755e-05	-1.29956e-10	-0.977679
70190242	chr18:70190242:T:A	2.80393e-06	-1.423	-1.08672
70190482	chr18:70190482:C:T	1.41351e-05	-1.29956e-10	-0.892082
70190849	chr18:70190849:C:T	1.30843e-05	-1.29956e-10	-0.96933
70190856	chr18:70190856:G:A	1.15637e-05	-1.29956e-10	-1.09287
70191013	chr18:70191013:T:C	9.1808e-06	-1.29956e-10	-1.32363
70191069	chr18:70191069:C:T	1.24249e-05	-1.29956e-10	-1.02104
70191141	chr18:70191141:C:G	8.81594e-06	-1.29956e-10	-1.36418
70191234	chr18:70191234:A:G	2.72563e-06	-1.59947	-0.938576
70191949	chr18:70191949:CAT:C	9.25613e-06	-1.29956e-10	-1.31546
70192165	chr18:70192165:A:C	1.15053e-05	-1.29956e-10	-1.09793
70192206	chr18:70192206:T:C	6.78903e-06	-1.62543	-3.67523e-10
70192308	chr18:70192308:A:G	3.28486e-05	0.862427	-0.911259
70192443	chr18:70192443:G:A	9.23801e-06	-1.29956e-10	-1.31741
70192565	chr18:70192565:C:A	9.88194e-06	-1.29956e-10	-1.25003
70192625	chr18:70192625:G:A	1.16549e-05	-1.29956e-10	-1.08502
70192721	chr18:70192721:CATA:C	1.39449e-05	-1.29956e-10	-0.905627
70192722	chr18:70192722:A:G	1.1645e-05	-1.08586	-3.67523e-10
70192952	chr18:70192952:T:A	1.78402e-05	-1.29956e-10	-0.659286
70193050	chr18:70193050:A:C	1.12592e-05	-1.11955	-3.67523e-10
70193083	chr18:70193083:C:T	2.98841e-06	-1.17522	-1.27078
70193483	chr18:70193483:T:C	0.126376	9.44228	-1.23601
70194065	chr18:70194065:T:C	1.18018e-05	-1.07249	-3.67523e-10
70194113	chr18:70194113:T:C	2.34313e-06	-1.3549	-1.33435
70195311	chr18:70195311:T:C	1.25085e-05	-1.01433	-3.67523e-10
70195357	chr18:70195357:T:C	8.83273e-06	-1.29956e-10	-1.36228
70195582	chr18:70195582:G:C	5.27861e-06	-0.530216	-1.34686
70196021	chr18:70196021:T:C	2.38172e-05	-0.370331	-3.67523e-10
70196341	chr18:70196341:C:T	1.77955e-05	-1.29956e-10	-0.661797
70196490	chr18:70196490:A:G	1.10738e-05	-1.29956e-10	-1.13616
70196657	chr18:70196657:A:C	1.18291e-05	-1.29956e-10	-1.07018
70196667	chr18:70196667:G:A	8.95775e-06	-1.29956e-10	-1.34822
70197026	chr18:70197026:G:A	1.18679e-05	-1.06691	-3.67523e-10
70197481	chr18:70197481:T:C	1.37452e-05	-1.29956e-10	-0.920048
70197534	chr18:70197534:T:A	1.37686e-05	-1.29956e-10	-0.918353
70197877	chr18:70197877:T:C	1.20352e-05	-1.29956e-10	-1.0529
70198077	chr18:70198077:T:C	9.95521e-06	-1.29956e-10	-1.24264
70198242	chr18:70198242:G:T	1.13728e-05	-1.10952	-3.67523e-10
70198259	chr18:70198259:T:C	4.68689e-06	-0.954022	-1.04195
70198476	chr18:70198476:C:T	3.08834e-06	-1.17372	-1.23938
70198626	chr18:70198626:C:T	8.91173e-06	-1.29956e-10	-1.35337
70198700	chr18:70198700:C:T	5.24525e-05	-1.29956e-10	0.419167
70198799	chr18:70198799:T:G	1.22312e-05	-1.29956e-10	-1.03675
70198930	chr18:70198930:G:T	4.94622e-06	-0.617878	-1.32424
70199299	chr18:70199299:A:T	1.14671e-05	-1.29956e-10	-1.10126
70199399	chr18:70199399:C:T	7.13876e-06	-1.5752	-3.67523e-10
70199689	chr18:70199689:T:C	1.09548e-05	-1.29956e-10	-1.14696
70199696	chr18:70199696:A:G	1.12389e-05	-1.12136	-3.67523e-10
70200427	chr18:70200427:G:A	2.44542e-06	-1.56147	-1.08505
70200713	chr18:70200713:C:T	6.69705e-06	-1.63907	-3.67523e-10
70201329	chr18:70201329:G:A	1.24252e-05	-1.02101	-3.67523e-10
70201481	chr18:70201481:G:A	1.71845e-05	-0.696736	-3.67523e-10
70201541	chr18:70201541:G:A	1.02679e-05	-1.29956e-10	-1.21172
70201565	chr18:70201565:A:G	2.2885e-05	-1.29956e-10	-0.410258
70201777	chr18:70201777:A:G	4.28726e-06	-0.74381	-1.34128
70202151	chr18:70202151:T:C	2.76598e-06	-1.58141	-0.941936
70202204	chr18:70202204:T:G	1.04924e-05	-1.19009	-3.67523e-10
70202240	chr18:70202240:G:A	6.8855e-06	-1.61132	-3.67523e-10
70202290	chr18:70202290:C:A	1.09316e-05	-1.29956e-10	-1.14908
70202297	chr18:70202297:C:T	9.44104e-06	-1.29956e-10	-1.29567
70202351	chr18:70202351:C:A	1.03173e-05	-1.29956e-10	-1.20692
70202427	chr18:70202427:G:A	9.05097e-06	-1.29956e-10	-1.33787
70203163	chr18:70203163:T:C	5.4647e-05	-1.29956e-10	0.460153
70203271	chr18:70203271:C:A	2.41744e-06	-1.35838	-1.29966
70203347	chr18:70203347:C:T	2.27295e-05	0.7025	-1.11958
70203591	chr18:70203591:G:A	1.9166e-05	-0.587604	-3.67523e-10
70203645	chr18:70203645:A:G	1.15111e-05	-1.09743	-3.67523e-10
70203661	chr18:70203661:A:C	9.17841e-06	-1.29956e-10	-1.32389
70203740	chr18:70203740:C:T	1.42212e-05	-1.29956e-10	-0.886006
70203952	chr18:70203952:C:A	1.31613e-05	-1.29956e-10	-0.963459
70203992	chr18:70203992:G:A	3.41908e-06	-1.48897	-0.822405
70204256	chr18:70204256:G:A	3.31267e-05	-1.29956e-10	-0.0404017
70204275	chr18:70204275:A:G	7.85991e-05	-1.29956e-10	0.82362
70204297	chr18:70204297:T:C	2.42641e-05	-0.351742	-3.67523e-10
70204524	chr18:70204524:T:C	7.56552e-05	-1.29956e-10	0.785445
70204780	chr18:70204780:T:C	1.26505e-05	-1.00305	-3.67523e-10
70205477	chr18:70205477:C:T	6.80547e-06	-1.62301	-3.67523e-10
70205542	chr18:70205542:C:T	1.95397e-06	-1.50825	-1.36263
70205677	chr18:70205677:A:C	1.05479e-05	-1.29956e-10	-1.18482
70206271	chr18:70206271:C:G	1.73554e-05	-0.68684	-3.67523e-10
70206596	chr18:70206596:C:T	3.83989e-05	0.107288	-3.67523e-10
70206746	chr18:70206746:A:G	2.91726e-06	-1.63522	-0.834874
70206760	chr18:70206760:G:A	2.38399e-06	-1.29905	-1.37291
70206844	chr18:70206844:A:G	1.95525e-06	-1.53967	-1.33056
70207716	chr18:70207716:T:C	1.90575e-05	-1.29956e-10	-0.593279
70207795	chr18:70207795:C:T	1.74485e-06	-1.63135	-1.35272
70207966	chr18:70207966:G:A	1.40293e-05	-1.29956e-10	-0.899595
70208362	chr18:70208362:G:A	3.95878e-05	1.27518	-1.1374
70208460	chr18:70208460:T:C	8.72238e-06	-1.29956e-10	-1.37485
70209042	chr18:70209042:T:C	4.89132e-05	0.349306	-3.67523e-10
70209240	chr18:70209240:T:C	3.55212e-05	-1.29956e-10	0.02939
70209366	chr18:70209366:CCTTT:C	4.92432e-06	-0.709395	-1.23716
70209620	chr18:70209620:G:T	9.68123e-06	-1.29956e-10	-1.27055
70209752	chr18:70209752:A:G	1.05413e-05	-1.29956e-10	-1.18544
70209849	chr18:70209849:C:G	8.60497e-05	2.28841	-1.37422
70210115	chr18:70210115:A:G	5.5409e-06	-0.688164	-1.14042
70210834	chr18:70210834:C:T	1.87911e-06	-1.59207	-1.31787
70211206	chr18:70211206:C:CCCAG	1.54928e-05	-1.29956e-10	-0.800365
70211657	chr18:70211657:A:G	1.24879e-05	-1.29956e-10	-1.01598
70211959	chr18:70211959:T:C	2.12567e-06	-1.57529	-1.21137
70212553	chr18:70212553:T:C	9.62505e-06	-1.29956e-10	-1.27637
70212597	chr18:70212597:G:A	1.19371e-05	-1.29956e-10	-1.06109
70212685	chr18:70212685:G:A	1.20711e-05	-1.29956e-10	-1.04993
70212783	chr18:70212783:T:C	1.22821e-05	-1.29956e-10	-1.0326
70212795	chr18:70212795:A:G	1.02156e-05	-1.29956e-10	-1.21682
70212803	chr18:70212803:T:C	2.00472e-06	-1.55711	-1.28813
70212880	chr18:70212880:C:G	7.04712e-06	-1.58812	-3.67523e-10
70213167	chr18:70213167:T:C	0.000101276	2.42127	-1.34416
70213175	chr18:70213175:T:TA	2.60349e-06	-1.24463	-1.33926
70213269	chr18:70213269:A:G	2.5912e-06	-1.23576	-1.35286
70213587	chr18:70213587:G:A	2.59357e-06	-1.31171	-1.27599
70214261	chr18:70214261:G:T	3.89098e-05	-1.29956e-10	0.120506
70214356	chr18:70214356:C:A	2.17259e-06	-1.61834	-1.14648
70215072	chr18:70215072:CAAGAATTTATTTCGTA:C	4.06697e-05	-1.29956e-10	0.164741
70215085	chr18:70215085:C:T	6.7553e-06	-1.63041	-3.67523e-10
70215183	chr18:70215183:G:A	2.83375e-06	-1.59172	-0.907423
70215701	chr18:70215701:A:T	1.18107e-05	-1.29956e-10	-1.07173
70215712	chr18:70215712:C:T	1.74342e-06	-1.63878	-1.34611
70215887	chr18:70215887:C:T	1.25524e-05	-1.29956e-10	-1.01083
70216480	chr18:70216480:C:T	1.19766e-05	-1.29956e-10	-1.05779
70216595	chr18:70216595:G:A	8.75967e-06	-1.29956e-10	-1.37058
70216729	chr18:70216729:T:C	1.77723e-06	-1.59205	-1.37364
70216958	chr18:70216958:C:G	3.50445e-06	-1.04578	-1.24092
70217030	chr18:70217030:T:C	0.000125793	2.348	-1.0541
70217411	chr18:70217411:T:C	8.95073e-06	-1.29956e-10	-1.34901
70217441	chr18:70217441:G:A	9.09079e-06	-1.33348	-3.67523e-10
70217693	chr18:70217693:C:G	0.000135497	2.57711	-1.20891
70217940	chr18:70217940:A:G	1.1204e-05	-1.29956e-10	-1.12447
70218129	chr18:70218129:T:C	8.16848e-05	2.23768	-1.37555
70218191	chr18:70218191:G:A	1.7548e-06	-1.61474	-1.36364
70218197	chr18:70218197:G:A	6.71969e-06	-1.6357	-3.67523e-10
70218203	chr18:70218203:C:A	6.69036e-06	-1.64007	-3.67523e-10
70218342	chr18:70218342:C:T	6.70159e-06	-1.6384	-3.67523e-10
70218358	chr18:70218358:G:A	9.92834e-06	-1.33625	0.0908997
70218439	chr18:70218439:A:G	1.45813e-05	-1.29956e-10	-0.861
70218667	chr18:70218667:C:T	1.92107e-06	-1.52131	-1.36654
70218967	chr18:70218967:T:C	3.98158e-06	-0.981148	-1.17791
70219212	chr18:70219212:G:A	9.36351e-06	-1.29956e-10	-1.30392
70219627	chr18:70219627:C:T	3.2354e-06	-1.4876	-0.878992
70219793	chr18:70219793:A:G	2.08386e-05	-1.29956e-10	-0.503934
70219837	chr18:70219837:T:C	1.19782e-05	-1.29143	0.233781
70219841	chr18:70219841:C:A	9.03787e-06	-1.29956e-10	-1.33932
70219845	chr18:70219845:T:C	1.69844e-05	-0.708448	-3.67523e-10
70220036	chr18:70220036:C:A	0.000172967	-0.760463	2.37283
70220078	chr18:70220078:G:A	1.27696e-05	-0.993676	-3.67523e-10
70220453	chr18:70220453:T:C	3.69833e-06	-1.45779	-0.775066
70220462	chr18:70220462:G:T	0.000383635	2.40895	-3.67523e-10
70220477	chr18:70220477:T:C	2.6512e-06	-1.33524	-1.23049
70221851	chr18:70221851:T:C	3.03282e-05	-1.29956e-10	-0.128664
70222159	chr18:70222159:C:T	7.49186e-06	-1.52692	-3.67523e-10
70222175	chr18:70222175:TGAC:T	3.88409e-06	-1.60536	-0.578494
70222363	chr18:70222363:T:A	2.92294e-05	-1.29956e-10	-0.165565
70222367	chr18:70222367:G:A	7.46241e-06	-1.53086	-3.67523e-10
70222485	chr18:70222485:T:C	4.84144e-06	-0.863316	-1.10021
70222943	chr18:70222943:T:C	3.35351e-05	-1.29956e-10	-0.028148
70223150	chr18:70223150:G:C	3.33906e-06	-0.969458	-1.36559
70223240	chr18:70223240:T:C	8.72329e-06	-1.29956e-10	-1.37474
70223413	chr18:70223413:A:C	1.40078e-05	-1.29956e-10	-0.901129
70223441	chr18:70223441:T:C	2.14389e-06	-1.55245	-1.22567
70223527	chr18:70223527:G:A	7.35252e-06	-1.5457	-3.67523e-10
70223703	chr18:70223703:TACTC:T	7.32601e-06	-1.54931	-3.67523e-10
70223710	chr18:70223710:G:A	9.83401e-06	-1.29956e-10	-1.25489
70223817	chr18:70223817:T:G	8.75353e-06	-1.29956e-10	-1.37128
70224293	chr18:70224293:A:T	8.71498e-06	-1.29956e-10	-1.3757
70224400	chr18:70224400:T:C	3.07848e-06	-1.04839	-1.36791
70224543	chr18:70224543:G:C	8.7297e-06	-1.29956e-10	-1.37401
70224740	chr18:70224740:T:C	8.72862e-06	-1.29956e-10	-1.37413
70224748	chr18:70224748:A:C	1.90303e-05	0.760973	-1.35568
70224802	chr18:70224802:C:T	1.89631e-05	-1.29956e-10	-0.598247
70224855	chr18:70224855:G:A	6.87111e-06	-1.61342	-3.67523e-10
70224882	chr18:70224882:C:A	7.8995e-06	-1.47394	-3.67523e-10
70225165	chr18:70225165:C:T	4.19103e-06	-1.25749	-0.850305
70225407	chr18:70225407:A:G	7.43615e-06	-1.53439	-3.67523e-10
70226216	chr18:70226216:A:G	2.56411e-06	-1.62834	-0.970787
70226231	chr18:70226231:C:T	8.99183e-06	-1.29956e-10	-1.34442
70226248	chr18:70226248:G:C	2.36914e-05	-1.29956e-10	-0.37563
70226325	chr18:70226325:G:A	7.59241e-06	-1.51359	-3.67523e-10
70226492	chr18:70226492:T:G	3.35395e-06	-1.36761	-0.962994
70226800	chr18:70226800:G:T	8.7128e-06	-1.29956e-10	-1.37595
70226945	chr18:70226945:A:C	9.16165e-06	-1.29956e-10	-1.32571
70226974	chr18:70226974:C:A	1.9714e-06	-1.64102	-1.22098
70227023	chr18:70227023:C:A	7.52007e-06	-1.52316	-3.67523e-10
70227151	chr18:70227151:G:T	7.47886e-06	-1.52866	-3.67523e-10
70227372	chr18:70227372:G:A	2.11829e-06	-1.41421	-1.37593
70228599	chr18:70228599:G:A	1.21239e-05	-1.29956e-10	-1.04556
70228966	chr18:70228966:G:A	1.50912e-05	0.451	-1.27763
70229096	chr18:70229096:T:C	7.46814e-06	-1.5301	-3.67523e-10
70229155	chr18:70229155:C:T	4.44542e-06	-1.07816	-0.970709
70229290	chr18:70229290:A:G	8.71395e-06	-1.29956e-10	-1.37582
70229344	chr18:70229344:T:C	9.29645e-06	-1.29956e-10	-1.31111
70229378	chr18:70229378:T:C	8.71911e-06	-1.29956e-10	-1.37522
70229459	chr18:70229459:G:A	1.82659e-05	0.604529	-1.24023
70229500	chr18:70229500:T:G	8.79022e-06	-1.29956e-10	-1.3671
70229686	chr18:70229686:G:A	3.051e-06	-1.63769	-0.787583
70229815	chr18:70229815:C:T	1.47679e-05	-1.29956e-10	-0.848288
70229905	chr18:70229905:T:C	2.04369e-06	-1.63885	-1.18713
70229990	chr18:70229990:G:A	1.59355e-05	-1.29956e-10	-0.77219
70230267	chr18:70230267:G:A	2.12296e-06	-1.5428	-1.24513
70230677	chr18:70230677:G:GA	8.94202e-06	-1.29956e-10	-1.34998
70231760	chr18:70231760:A:G	2.33115e-05	-0.391796	-3.67523e-10
70231835	chr18:70231835:T:C	7.36558e-06	-1.54392	-3.67523e-10
70232255	chr18:70232255:A:G	5.71471e-06	-1.01089	-0.786802
70232704	chr18:70232704:A:G	5.75018e-06	-0.801409	-0.990102
70232722	chr18:70232722:C:G	2.80687e-06	-1.14181	-1.36687
70233834	chr18:70233834:C:T	8.87964e-06	-1.29956e-10	-1.35698
70233902	chr18:70233902:A:G	8.72057e-06	-1.29956e-10	-1.37506
70233957	chr18:70233957:T:G	1.71518e-06	-1.62626	-1.37496
70234099	chr18:70234099:G:T	2.23034e-05	-1.29956e-10	-0.436001
70234127	chr18:70234127:G:T	2.0651e-05	0.158384	-0.67136
70234320	chr18:70234320:T:G	8.73772e-06	-1.29956e-10	-1.37309
70234336	chr18:70234336:T:C	7.16905e-06	-0.858971	-0.711997
70234377	chr18:70234377:A:C	9.14169e-06	-1.3279	-3.67523e-10
70234714	chr18:70234714:A:G	2.31126e-06	-1.57726	-1.12569
70234869	chr18:70234869:C:T	2.02266e-06	-1.63469	-1.20164
70235537	chr18:70235537:G:A	8.91665e-06	-1.29956e-10	-1.35282
70235648	chr18:70235648:C:T	9.34315e-06	-1.29956e-10	-1.3061
70235659	chr18:70235659:C:A	8.79305e-06	-1.29956e-10	-1.36678
70235718	chr18:70235718:A:G	1.06751e-05	-1.29956e-10	-1.17283
70235755	chr18:70235755:A:G	1.584e-05	-0.262335	-0.515869
70235956	chr18:70235956:T:C	7.15283e-06	-1.57323	-3.67523e-10
70236154	chr18:70236154:G:A	9.18419e-06	-1.29956e-10	-1.32326
70236239	chr18:70236239:C:G	1.20207e-05	-1.05411	-3.67523e-10
70236662	chr18:70236662:G:A	8.05705e-06	-1.45419	-3.67523e-10
70236870	chr18:70236870:C:T	2.63671e-06	-1.19636	-1.37485
70236880	chr18:70236880:C:A	8.78916e-06	-1.29956e-10	-1.36722
70236924	chr18:70236924:G:C	1.94355e-06	-1.50026	-1.37596
70237024	chr18:70237024:A:T	1.87837e-06	-1.59676	-1.31357
70237041	chr18:70237041:T:C	1.14619e-05	-1.29956e-10	-1.10171
70237159	chr18:70237159:C:T	2.8888e-05	-1.29956e-10	-0.177314
70237313	chr18:70237313:A:G	4.70594e-06	-1.60928	-0.38263
70237350	chr18:70237350:G:A	1.41128e-05	-1.29956e-10	-0.893658
70237494	chr18:70237494:C:G	1.86468e-06	-1.57494	-1.34271
70238286	chr18:70238286:A:G	9.94845e-06	-1.29956e-10	-1.24332
70239106	chr18:70239106:C:A	9.08665e-06	-1.29956e-10	-1.33393
70239525	chr18:70239525:A:G	3.01621e-06	-1.07145	-1.36529
70239742	chr18:70239742:A:G	7.21494e-06	-0.278767	-1.28582
70239754	chr18:70239754:G:A	5.35102e-06	-0.537152	-1.3263
70239779	chr18:70239779:G:A	1.08438e-05	-0.0339627	-1.12319
70240299	chr18:70240299:C:T	7.28744e-06	-1.55459	-3.67523e-10
70240340	chr18:70240340:T:C	1.03782e-05	-1.29956e-10	-1.20104
70240445	chr18:70240445:G:A	2.65739e-05	-0.260813	-3.67523e-10
70240518	chr18:70240518:G:A	1.05102e-05	-1.29956e-10	-1.18839
70240529	chr18:70240529:G:T	2.69601e-05	-1.29956e-10	-0.246384
70240743	chr18:70240743:A:G	8.80381e-06	-1.29956e-10	-1.36556
70241004	chr18:70241004:C:T	2.29946e-05	-1.29956e-10	-0.40548
70241111	chr18:70241111:C:G	7.12728e-06	-1.57681	-3.67523e-10
70241232	chr18:70241232:T:C	1.83121e-05	-1.29956e-10	-0.633181
70241584	chr18:70241584:A:G	8.92214e-06	-1.29956e-10	-1.35221
70241601	chr18:70241601:A:T	1.9602e-06	-1.51187	-1.35582
70242237	chr18:70242237:G:A	9.82072e-06	-1.29956e-10	-1.25625
70242284	chr18:70242284:C:T	1.58951e-05	-1.29956e-10	-0.77473
70242499	chr18:70242499:A:C	1.12697e-05	-1.29956e-10	-1.11862
70242565	chr18:70242565:T:G	1.85742e-06	-1.59966	-1.32189
70242823	chr18:70242823:A:G	2.64521e-06	-1.59318	-0.974809
70243044	chr18:70243044:T:C	1.46639e-05	-1.29956e-10	-0.855351
70243076	chr18:70243076:G:A	1.39479e-05	-1.29956e-10	-0.905411
70243235	chr18:70243235:A:T	4.01521e-06	-1.58711	-0.563542
70243237	chr18:70243237:A:G	2.55245e-06	-1.25029	-1.3534
70243246	chr18:70243246:G:C	7.88643e-06	-0.101263	-1.37433
70243301	chr18:70243301:C:T	2.89303e-06	-1.53657	-0.941866
70244004	chr18:70244004:T:C	7.219e-06	-1.56402	-3.67523e-10
70244275	chr18:70244275:G:A	4.87489e-06	-0.875315	-1.08133
70244589	chr18:70244589:C:T	1.98643e-06	-1.51969	-1.33471
70244898	chr18:70244898:G:A	1.22808e-05	-1.0327	-3.67523e-10
70245037	chr18:70245037:T:C	1.94022e-06	-1.59607	-1.28187
70245349	chr18:70245349:T:C	1.15195e-05	-1.29956e-10	-1.0967
70245361	chr18:70245361:C:T	2.18271e-06	-1.61845	-1.14173
70245430	chr18:70245430:A:G	1.76738e-05	-1.29956e-10	-0.668658
70245446	chr18:70245446:A:G	9.29392e-06	-1.29956e-10	-1.31138
70245905	chr18:70245905:G:T	2.37067e-06	-1.35118	-1.3264
70246171	chr18:70246171:G:A	7.42223e-06	-1.53626	-3.67523e-10
70246173	chr18:70246173:G:A	1.14651e-05	-1.29956e-10	-1.10143
70246628	chr18:70246628:T:C	2.29778e-06	-1.33283	-1.37597
70246664	chr18:70246664:A:G	2.79366e-06	-1.2283	-1.28508
70247013	chr18:70247013:C:T	3.29948e-06	-0.985973	-1.361
70247405	chr18:70247405:T:G	1.05877e-05	-1.29956e-10	-1.18105
70247591	chr18:70247591:A:G	3.11967e-06	-1.03273	-1.37028
70248263	chr18:70248263:TG:T	9.25704e-06	-1.31536	-3.67523e-10
70248306	chr18:70248306:C:T	6.82539e-06	-1.62009	-3.67523e-10
70248608	chr18:70248608:T:G	1.90103e-06	-1.62809	-1.27025
70248619	chr18:70248619:A:G	1.80007e-05	-1.29956e-10	-0.650328
70248677	chr18:70248677:T:C	1.19148e-05	-1.06296	-3.67523e-10
70249495	chr18:70249495:C:T	9.03464e-06	-1.29956e-10	-1.33968
70249741	chr18:70249741:G:A	2.17994e-06	-1.49125	-1.27019
70250209	chr18:70250209:A:G	1.82791e-06	-1.63338	-1.30419
70250237	chr18:70250237:T:G	8.91542e-06	-1.29956e-10	-1.35296
70250243	chr18:70250243:G:A	1.96899e-06	-1.48831	-1.37491
70250392	chr18:70250392:C:T	2.2071e-05	-1.29956e-10	-0.446478
70250521	chr18:70250521:G:A	6.80264e-06	-1.62343	-3.67523e-10
70250723	chr18:70250723:G:A	9.23993e-05	0.985378	-3.67523e-10
70250772	chr18:70250772:T:G	1.73614e-06	-1.6191	-1.36998
70250893	chr18:70250893:G:C	1.81557e-06	-1.57097	-1.37338
70251026	chr18:70251026:G:C	2.40335e-06	-1.47831	-1.18557
70251117	chr18:70251117:C:T	1.04833e-05	-1.19096	-3.67523e-10
70251136	chr18:70251136:G:C	1.92838e-06	-1.51215	-1.37191
70251153	chr18:70251153:C:T	8.71855e-06	-1.37529	-3.67523e-10
70251674	chr18:70251674:T:C	2.50033e-06	-1.63365	-0.990669
70251936	chr18:70251936:T:C	1.16699e-05	-1.29956e-10	-1.08373
70251966	chr18:70251966:C:T	6.2331e-05	0.591718	-3.67523e-10
70252163	chr18:70252163:G:GT	8.72277e-06	-1.29956e-10	-1.3748
70252194	chr18:70252194:G:T	1.16167e-05	-1.29956e-10	-1.0883
70252541	chr18:70252541:G:T	1.93594e-06	-1.64124	-1.23891
70252855	chr18:70252855:A:G	1.79799e-06	-1.58818	-1.36589
70253033	chr18:70253033:A:G	2.10256e-06	-1.46529	-1.3323
70253159	chr18:70253159:A:G	1.85999e-06	-1.57199	-1.34818
70253284	chr18:70253284:G:T	1.14124e-05	-1.10604	-3.67523e-10
70253373	chr18:70253373:G:A	1.89065e-06	-1.60071	-1.30311
70253382	chr18:70253382:C:G	9.87687e-06	-1.29956e-10	-1.25055
70253633	chr18:70253633:C:T	1.918e-06	-1.59394	-1.29551
70253928	chr18:70253928:A:C	1.05795e-05	-1.18182	-3.67523e-10
70254552	chr18:70254552:G:A	3.97302e-06	-1.62067	-0.540544
70254745	chr18:70254745:G:T	1.83604e-06	-1.63641	-1.29672
70254911	chr18:70254911:A:G	8.77723e-06	-1.29956e-10	-1.36858
70254944	chr18:70254944:A:T	8.86316e-06	-1.29956e-10	-1.35884
70255262	chr18:70255262:T:C	8.84888e-06	-1.29956e-10	-1.36045
70255691	chr18:70255691:C:T	2.49866e-06	-1.36523	-1.25976
70256018	chr18:70256018:C:T	1.9183e-06	-1.59368	-1.29563
70256047	chr18:70256047:C:T	1.93153e-06	-1.59616	-1.28626
70256245	chr18:70256245:C:T	1.81939e-06	-1.58774	-1.3545
70256485	chr18:70256485:T:C	2.12803e-06	-1.59283	-1.19271
70256684	chr18:70256684:A:G	1.14051e-05	-1.29956e-10	-1.10668
70256934	chr18:70256934:C:G	2.04218e-06	-1.56729	-1.25943
70257011	chr18:70257011:C:T	1.8427e-06	-1.57511	-1.3544
70257221	chr18:70257221:A:G	2.0323e-06	-1.57176	-1.25981
70257247	chr18:70257247:C:T	1.92845e-06	-1.60007	-1.28395
70257475	chr18:70257475:T:C	1.56783e-05	-1.29956e-10	-0.788465
70257544	chr18:70257544:A:G	1.89833e-06	-1.64126	-1.25851
70258085	chr18:70258085:G:T	2.03369e-06	-1.63989	-1.191
70258271	chr18:70258271:A:G	1.00066e-05	-1.29956e-10	-1.23749
70259058	chr18:70259058:G:A	2.54609e-06	-1.29878	-1.3074
70259263	chr18:70259263:G:T	8.7854e-06	-1.29956e-10	-1.36765
70259290	chr18:70259290:T:C	1.14283e-05	-1.10465	-3.67523e-10
70259309	chr18:70259309:C:T	1.04862e-05	-1.19068	-3.67523e-10
70259447	chr18:70259447:T:A	1.16125e-05	-1.29956e-10	-1.08865
70259571	chr18:70259571:T:C	9.43769e-06	-1.29603	-3.67523e-10
70260318	chr18:70260318:A:G	2.0201e-06	-1.59003	-1.24757
70260336	chr18:70260336:T:G	2.47983e-06	-1.63643	-0.996119
70260474	chr18:70260474:G:A	1.9563e-06	-1.52468	-1.34501
70260517	chr18:70260517:A:G	2.14281e-06	-1.44987	-1.32875
70260975	chr18:70260975:G:A	2.01561e-06	-1.5796	-1.26022
70261110	chr18:70261110:T:C	2.02834e-06	-1.48243	-1.35109
70261385	chr18:70261385:T:C	2.30366e-06	-1.48112	-1.22512
70261537	chr18:70261537:A:C	1.77414e-06	-1.6321	-1.33532
70261838	chr18:70261838:C:G	1.0381e-05	-1.29956e-10	-1.20076
70261928	chr18:70261928:T:C	2.77675e-06	-1.62801	-0.891445
70261951	chr18:70261951:A:T	2.68068e-06	-1.6382	-0.916473
70262152	chr18:70262152:C:T	5.91184e-06	-1.62406	-0.139721
70262249	chr18:70262249:C:T	1.96574e-06	-1.59918	-1.26569
70262352	chr18:70262352:G:A	1.14098e-05	-1.29956e-10	-1.10627
70262423	chr18:70262423:G:A	7.47163e-06	-1.52963	-3.67523e-10
70263017	chr18:70263017:T:C	5.18744e-06	-1.6346	-0.259897
70263085	chr18:70263085:A:G	2.76332e-06	-1.63286	-0.891445
70263257	chr18:70263257:T:C	1.9396e-06	-1.59767	-1.28059
70263427	chr18:70263427:T:G	1.06108e-05	-1.17887	-3.67523e-10
70263447	chr18:70263447:G:A	1.33472e-05	-1.29956e-10	-0.949437
70263451	chr18:70263451:A:T	5.54082e-06	-1.62953	-0.199067
70263593	chr18:70263593:C:T	1.89983e-06	-1.61318	-1.2858
70263996	chr18:70263996:T:A	8.71952e-06	-1.29956e-10	-1.37518
70264026	chr18:70264026:TA:T	1.97311e-06	-1.64014	-1.22098
70264109	chr18:70264109:T:C	1.93366e-06	-1.6055	-1.27583
70264349	chr18:70264349:T:A	8.71255e-06	-1.29956e-10	-1.37598
70264356	chr18:70264356:C:G	1.90847e-06	-1.60905	-1.28539
70264587	chr18:70264587:C:T	2.08914e-06	-1.63423	-1.16976
70264633	chr18:70264633:G:A	8.71417e-06	-1.29956e-10	-1.37579
70264964	chr18:70264964:A:G	1.83981e-06	-1.61814	-1.31295
70265283	chr18:70265283:C:T	2.2291e-06	-1.5028	-1.23635
70265523	chr18:70265523:C:T	1.88312e-06	-1.64021	-1.26761
70265649	chr18:70265649:C:T	1.02504e-05	-1.29956e-10	-1.21343
70265674	chr18:70265674:AATT:A	1.85877e-06	-1.59061	-1.33022
70265675	chr18:70265675:A:G	2.40553e-06	-1.61624	-1.04673
70265920	chr18:70265920:A:G	8.8532e-06	-1.29956e-10	-1.35996
70266635	chr18:70266635:G:A	9.27235e-06	-1.29956e-10	-1.3137
70267034	chr18:70267034:G:A	9.10729e-06	-1.29956e-10	-1.33167
70267143	chr18:70267143:T:C	2.44352e-06	-1.42446	-1.22284
70267257	chr18:70267257:T:C	1.98314e-06	-1.5009	-1.35517
70267372	chr18:70267372:G:T	1.88803e-06	-1.57754	-1.32767
70267556	chr18:70267556:C:T	1.11495e-05	-1.29956e-10	-1.12934
70267588	chr18:70267588:C:T	1.87898e-06	-1.62537	-1.28464
70267958	chr18:70267958:G:A	9.24771e-06	-1.29956e-10	-1.31637
70268122	chr18:70268122:G:A	9.56507e-06	-1.28262	-3.67523e-10
70268136	chr18:70268136:G:C	9.50432e-06	-1.29956e-10	-1.28899
70268418	chr18:70268418:T:C	8.88863e-06	-1.29956e-10	-1.35597
70268507	chr18:70268507:C:G	1.13368e-05	-1.29956e-10	-1.11269
70268749	chr18:70268749:A:G	1.10614e-05	-1.13728	-3.67523e-10
70269102	chr18:70269102:C:T	6.72131e-06	-1.63546	-3.67523e-10
70269661	chr18:70269661:G:A	8.99909e-06	-1.29956e-10	-1.34362
70269852	chr18:70269852:A:G	1.25957e-05	-1.29956e-10	-1.00738
70270014	chr18:70270014:T:C	2.41015e-06	-1.33162	-1.32943
70270077	chr18:70270077:C:T	3.2934e-06	-1.63718	-0.711636
70270080	chr18:70270080:T:C	2.37066e-06	-1.38251	-1.29506
70270118	chr18:70270118:A:G	7.24991e-06	-1.55975	-3.67523e-10
70270589	chr18:70270589:T:C	2.75008e-05	-0.852983	0.626457
70270772	chr18:70270772:A:C	9.53532e-06	-1.29956e-10	-1.28574
70270862	chr18:70270862:G:C	1.21204e-05	-1.29956e-10	-1.04585
70271129	chr18:70271129:T:C	5.09083e-06	-1.64101	-0.272292
70271172	chr18:70271172:C:T	1.85457e-06	-1.60321	-1.31988
70271185	chr18:70271185:C:T	1.89866e-06	-1.57671	-1.32288
70271298	chr18:70271298:A:AAGCTGT	9.24365e-06	-1.29956e-10	-1.3168
70271460	chr18:70271460:A:C	6.73673e-06	-1.63317	-3.67523e-10
70271550	chr18:70271550:G:A	1.3903e-05	-1.29956e-10	-0.908635
70271590	chr18:70271590:T:C	8.71261e-06	-1.29956e-10	-1.37597
70271663	chr18:70271663:A:G	1.96664e-06	-1.60486	-1.25955
70271944	chr18:70271944:A:G	9.16367e-06	-1.29956e-10	-1.32549
70272461	chr18:70272461:T:C	8.80492e-06	-1.29956e-10	-1.36543
70272815	chr18:70272815:A:G	1.86889e-06	-1.56686	-1.34853
70272857	chr18:70272857:C:T	8.71249e-06	-1.29956e-10	-1.37598
70273267	chr18:70273267:A:T	3.28685e-06	-1.62204	-0.728773
70273341	chr18:70273341:T:G	2.50639e-06	-1.63598	-0.985921
70273460	chr18:70273460:T:C	1.8392e-06	-1.64126	-1.29016
70273993	chr18:70273993:C:T	1.72337e-06	-1.64029	-1.35617
70274230	chr18:70274230:C:T	1.77064e-06	-1.63651	-1.33289
70274258	chr18:70274258:C:T	9.5281e-06	-1.29956e-10	-1.2865
70274437	chr18:70274437:C:T	1.27963e-05	-1.29956e-10	-0.991586
70274795	chr18:70274795:C:A	3.50474e-06	-1.36857	-0.918053
70274941	chr18:70274941:T:A	1.06829e-05	-1.29956e-10	-1.1721
70274992	chr18:70274992:G:T	1.82173e-06	-1.61953	-1.32143
70275329	chr18:70275329:C:T	3.05913e-06	-1.57293	-0.84968
70275768	chr18:70275768:G:A	8.71316e-06	-1.29956e-10	-1.37591
70276160	chr18:70276160:C:A	8.769e-06	-1.29956e-10	-1.36952
70276244	chr18:70276244:G:T	1.76686e-06	-1.59783	-1.37371
70276249	chr18:70276249:C:T	1.59712e-05	-1.29956e-10	-0.769952
70276356	chr18:70276356:C:T	2.06532e-06	-1.57089	-1.24457
70276553	chr18:70276553:C:T	2.27862e-06	-1.41602	-1.30115
70276717	chr18:70276717:C:T	2.11189e-06	-1.60364	-1.18952
70276868	chr18:70276868:C:T	9.80082e-06	-1.29956e-10	-1.25828
70276954	chr18:70276954:T:C	8.90834e-06	-1.29956e-10	-1.35375
70276955	chr18:70276955:C:T	9.84952e-06	-1.29956e-10	-1.25332
70277211	chr18:70277211:ACT:A	6.08963e-06	-0.818095	-0.916058
70277506	chr18:70277506:G:T	8.71453e-06	-1.29956e-10	-1.37575
70278137	chr18:70278137:C:G	8.76212e-06	-1.29956e-10	-1.3703
70278959	chr18:70278959:C:T	8.8591e-06	-1.29956e-10	-1.3593
70279491	chr18:70279491:C:T	9.29346e-06	-1.29956e-10	-1.31143
70279742	chr18:70279742:A:G	3.93954e-06	-0.97291	-1.19677
70279746	chr18:70279746:A:G	1.02544e-05	-1.21304	-3.67523e-10
70279790	chr18:70279790:A:T	1.04313e-05	-1.19593	-3.67523e-10
70280031	chr18:70280031:G:A	8.93541e-06	-1.29956e-10	-1.35072
70280085	chr18:70280085:T:C	2.08337e-06	-1.44117	-1.36559
70280099	chr18:70280099:C:T	2.21623e-06	-1.4659	-1.27904
70280785	chr18:70280785:A:G	2.39627e-06	-1.38629	-1.28053
70280875	chr18:70280875:G:A	3.51114e-06	-1.13437	-1.15043
70281156	chr18:70281156:G:A	9.79268e-06	-1.25911	-3.67523e-10
70281162	chr18:70281162:T:C	9.85812e-06	-1.25245	-3.67523e-10
70281189	chr18:70281189:C:T	1.40508e-05	-1.29956e-10	-0.898061
70281307	chr18:70281307:G:T	1.08418e-05	-1.29956e-10	-1.15733
70281323	chr18:70281323:C:T	1.62454e-05	-1.29956e-10	-0.752934
70281932	chr18:70281932:G:A	9.59073e-06	-1.29956e-10	-1.27994
70282084	chr18:70282084:G:A	2.00994e-06	-1.46702	-1.37562
70283206	chr18:70283206:T:G	4.04893e-06	-1.1643	-0.977993
70283262	chr18:70283262:G:A	9.22596e-06	-1.29956e-10	-1.31872
70283381	chr18:70283381:A:T	4.31499e-06	-1.15081	-0.927835
70283656	chr18:70283656:T:C	1.21022e-05	-1.29956e-10	-1.04735
70283790	chr18:70283790:G:A	2.06411e-06	-1.49997	-1.31607
70283922	chr18:70283922:T:C	2.0227e-06	-1.52467	-1.31163
70284314	chr18:70284314:T:A	8.91369e-06	-1.29956e-10	-1.35315
70284432	chr18:70284432:T:C	4.10841e-05	0.174879	-3.67523e-10
70284549	chr18:70284549:AG:A	1.0054e-05	-1.29956e-10	-1.23277
70284647	chr18:70284647:T:G	9.08218e-06	-1.29956e-10	-1.33443
70285128	chr18:70285128:A:G	1.93886e-06	-1.51251	-1.36614
70286706	chr18:70286706:C:T	8.92269e-06	-1.29956e-10	-1.35214
70286792	chr18:70286792:A:T	8.8828e-06	-1.29956e-10	-1.35662
70287109	chr18:70287109:C:G	8.84114e-06	-1.29956e-10	-1.36133
70287284	chr18:70287284:T:C	8.73129e-06	-1.29956e-10	-1.37383
70287361	chr18:70287361:G:T	8.90574e-06	-1.29956e-10	-1.35405
70287917	chr18:70287917:C:G	9.51812e-06	-1.29956e-10	-1.28754
70288282	chr18:70288282:A:G	1.21542e-05	-1.29956e-10	-1.04307
70288491	chr18:70288491:G:C	1.81775e-06	-1.59238	-1.35076
70288696	chr18:70288696:C:A	6.6994e-06	-1.63872	-3.67523e-10
70288697	chr18:70288697:G:A	9.97785e-06	-1.29956e-10	-1.24037
70288704	chr18:70288704:C:G	1.21867e-05	-1.29956e-10	-1.0404
70289137	chr18:70289137:C:G	2.82982e-06	-1.15403	-1.3465
70289330	chr18:70289330:G:A	8.80559e-06	-1.29956e-10	-1.36535
70289375	chr18:70289375:C:T	1.76911e-06	-1.60453	-1.36573
70290368	chr18:70290368:C:G	3.91147e-06	-0.800917	-1.37591
70290712	chr18:70290712:C:T	8.7618e-06	-1.29956e-10	-1.37034
70290789	chr18:70290789:T:C	9.39383e-06	-1.29956e-10	-1.30069
70290805	chr18:70290805:T:C	1.79902e-06	-1.62247	-1.33103
70290854	chr18:70290854:G:C	2.77646e-06	-1.16154	-1.35802
70291127	chr18:70291127:T:C	2.33652e-06	-1.32269	-1.36939
70291458	chr18:70291458:A:G	2.05876e-06	-1.44302	-1.37561
70291608	chr18:70291608:C:T	1.20699e-05	-1.29956e-10	-1.05003
70291882	chr18:70291882:T:C	2.17268e-06	-1.63674	-1.12804
70292276	chr18:70292276:G:T	1.6922e-06	-1.63875	-1.37596
70292587	chr18:70292587:A:G	2.07978e-06	-1.43581	-1.37267
70292629	chr18:70292629:C:T	1.93522e-06	-1.55061	-1.32991
70292687	chr18:70292687:C:T	1.73154e-06	-1.64128	-1.35045
70292896	chr18:70292896:C:G	1.78048e-06	-1.6412	-1.32265
70293078	chr18:70293078:G:A	1.85898e-06	-1.57481	-1.3459
70293189	chr18:70293189:T:C	6.46516e-06	-1.61247	-0.0618397
70293358	chr18:70293358:A:G	5.33504e-06	-1.58723	-0.279214
70293429	chr18:70293429:G:A	8.72688e-06	-1.29956e-10	-1.37433
70293597	chr18:70293597:T:A	5.61731e-06	-0.829645	-0.985243
70293781	chr18:70293781:C:T	2.24705e-06	-1.47124	-1.25989
70293885	chr18:70293885:G:A	6.73333e-06	-1.63367	-3.67523e-10
70293983	chr18:70293983:C:T	1.48731e-05	-1.29956e-10	-0.841189
70294076	chr18:70294076:G:A	2.90145e-06	-1.55241	-0.923124
70294085	chr18:70294085:C:T	9.40898e-06	-1.29908	-3.67523e-10
70294175	chr18:70294175:T:TA	9.67523e-06	-1.29956e-10	-1.27117
70294219	chr18:70294219:T:C	9.02716e-06	-1.29956e-10	-1.3405
70294313	chr18:70294313:G:A	2.50213e-06	-1.58913	-1.03446
70294437	chr18:70294437:C:T	2.22809e-06	-1.61572	-1.12388
70294628	chr18:70294628:A:G	2.82844e-06	-1.30939	-1.19163
70294642	chr18:70294642:G:A	3.59393e-06	-1.60941	-0.652081
70294961	chr18:70294961:A:G	1.2388e-05	-1.29956e-10	-1.02401
70295091	chr18:70295091:C:T	1.1858e-05	-1.29956e-10	-1.06774
70295392	chr18:70295392:A:G	4.24286e-06	-0.725922	-1.36958
70295394	chr18:70295394:G:A	7.87625e-06	-1.47689	-3.67523e-10
70295536	chr18:70295536:A:G	9.15819e-06	-1.29956e-10	-1.32609
70295539	chr18:70295539:T:G	1.38519e-05	-1.29956e-10	-0.91232
70296348	chr18:70296348:T:A	2.70187e-06	-1.3999	-1.14689
70296908	chr18:70296908:T:TTC	2.35108e-06	-1.6407	-1.04517
70296925	chr18:70296925:T:G	1.73552e-05	-1.29956e-10	-0.686851
70296987	chr18:70296987:T:C	3.04556e-06	-1.52442	-0.902635
70297145	chr18:70297145:C:T	1.91307e-06	-1.58453	-1.30751
70297191	chr18:70297191:C:T	7.14892e-06	-1.62847	0.0546929
70297221	chr18:70297221:G:C	1.75426e-06	-1.60411	-1.37458
70297356	chr18:70297356:TC:T	1.13868e-05	-1.62266	0.514373
70297599	chr18:70297599:G:A	9.88791e-06	-1.29956e-10	-1.24943
70297857	chr18:70297857:A:G	3.47944e-06	-1.6389	-0.654966
70298013	chr18:70298013:G:A	3.50605e-06	-0.915011	-1.37124
70298383	chr18:70298383:A:C	2.96282e-06	-1.64122	-0.813382
70298470	chr18:70298470:CATTT:C	2.08308e-05	-1.29956e-10	-0.50431
70298604	chr18:70298604:A:G	9.16299e-06	-1.29956e-10	-1.32557
70298732	chr18:70298732:A:T	3.4057e-06	-1.59433	-0.720957
70299118	chr18:70299118:G:A	3.11097e-06	-1.63711	-0.768694
70299206	chr18:70299206:G:T	9.07603e-06	-1.29956e-10	-1.3351
70299219	chr18:70299219:A:G	9.71781e-06	-1.26678	-3.67523e-10
70299608	chr18:70299608:G:A	2.97757e-06	-1.64031	-0.809328
70299783	chr18:70299783:A:G	2.77841e-05	-0.216277	-3.67523e-10
70300043	chr18:70300043:A:G	3.936e-06	-1.5352	-0.635374
70300349	chr18:70300349:G:A	8.92319e-06	-1.29956e-10	-1.35209
70300507	chr18:70300507:T:C	3.76089e-06	-1.60417	-0.611917
70300769	chr18:70300769:A:C	9.34323e-06	-1.29956e-10	-1.30609
70300818	chr18:70300818:T:C	9.00278e-06	-1.29956e-10	-1.34321
70300837	chr18:70300837:T:G	2.48961e-06	-1.3025	-1.32611
70301525	chr18:70301525:G:T	7.88519e-06	-1.6053	0.129549
70301667	chr18:70301667:A:AG	2.67535e-06	-1.24177	-1.31489
70301680	chr18:70301680:G:C	1.51163e-05	-1.29956e-10	-0.824966
70301736	chr18:70301736:T:C	1.83906e-06	-1.64113	-1.29035
70301884	chr18:70301884:C:T	1.05752e-05	-1.29956e-10	-1.18223
70302076	chr18:70302076:C:T	3.71895e-06	-1.61368	-0.613618
70302102	chr18:70302102:A:G	9.87204e-06	-1.29956e-10	-1.25103
70302253	chr18:70302253:TC:T	2.83253e-06	-1.63877	-0.860797
70302344	chr18:70302344:TC:T	8.92603e-06	-1.29956e-10	-1.35177
70302592	chr18:70302592:G:T	1.50967e-05	-1.29956e-10	-0.826265
70302748	chr18:70302748:CTG:C	1.76148e-06	-1.59925	-1.37533
70303056	chr18:70303056:C:T	2.9023e-06	-1.62779	-0.847449
70303169	chr18:70303169:C:T	1.74991e-06	-1.61213	-1.36905
70303989	chr18:70303989:T:C	9.24377e-06	-1.63951	0.322722
70304029	chr18:70304029:G:A	9.95802e-06	-1.24236	-3.67523e-10
70304738	chr18:70304738:T:C	1.76969e-06	-1.59408	-1.37586
70304884	chr18:70304884:T:C	1.3565e-05	-1.29956e-10	-0.933247
70305097	chr18:70305097:T:C	1.88052e-06	-1.53997	-1.36922
70305250	chr18:70305250:T:G	1.90261e-06	-1.52545	-1.37207
70305257	chr18:70305257:T:C	5.12197e-06	-1.5661	-0.341098
70305262	chr18:70305262:C:T	1.95762e-06	-1.60509	-1.26392
70305263	chr18:70305263:C:A	9.60214e-06	-1.29956e-10	-1.27876
70305877	chr18:70305877:T:C	9.62072e-06	-1.59715	0.320326
70306026	chr18:70306026:C:G	1.07473e-05	-1.16609	-3.67523e-10
70306182	chr18:70306182:A:G	9.43559e-06	-1.29956e-10	-1.29625
70306532	chr18:70306532:T:C	6.7629e-06	-1.62929	-3.67523e-10
70306800	chr18:70306800:A:G	9.21101e-06	-1.29956e-10	-1.32034
70307113	chr18:70307113:AT:A	1.20119e-05	-1.29956e-10	-1.05484
70307120	chr18:70307120:G:A	3.77958e-06	-1.60515	-0.605982
70307671	chr18:70307671:C:T	1.08391e-05	-1.29956e-10	-1.15758
70307806	chr18:70307806:A:G	7.17297e-06	-1.57042	-3.67523e-10
70308022	chr18:70308022:T:C	8.00637e-06	-1.58886	0.128356
70308041	chr18:70308041:A:G	9.29627e-06	-1.31113	-3.67523e-10
70308118	chr18:70308118:G:A	1.22371e-05	-1.29956e-10	-1.03627
70308144	chr18:70308144:G:A	8.81004e-06	-1.29956e-10	-1.36485
70308276	chr18:70308276:C:T	1.10388e-05	-1.29956e-10	-1.13933
70308303	chr18:70308303:G:A	8.96519e-06	-1.29956e-10	-1.34739
70308373	chr18:70308373:A:T	1.4913e-05	-1.29956e-10	-0.838509
70308380	chr18:70308380:G:T	1.18728e-05	-1.29956e-10	-1.06649
70308394	chr18:70308394:T:A	2.03685e-06	-1.48896	-1.34037
70308461	chr18:70308461:ATCC:A	8.86394e-06	-1.29956e-10	-1.35875
70308516	chr18:70308516:C:G	9.5455e-06	-1.29956e-10	-1.28467
70308764	chr18:70308764:C:T	1.95066e-05	-1.29956e-10	-0.56999
70308774	chr18:70308774:G:A	8.98045e-06	-1.29956e-10	-1.34569
70309035	chr18:70309035:G:A	1.16922e-05	-1.29956e-10	-1.08182
70309306	chr18:70309306:G:A	9.10993e-06	-1.29956e-10	-1.33138
70309782	chr18:70309782:C:G	1.73367e-06	-1.61613	-1.37437
70309808	chr18:70309808:C:T	9.84127e-06	-1.29956e-10	-1.25416
70310065	chr18:70310065:G:A	1.35234e-05	-1.29956e-10	-0.936319
70310213	chr18:70310213:T:A	1.50125e-05	-1.29956e-10	-0.831859
70310719	chr18:70310719:G:A	1.06329e-05	-1.17679	-3.67523e-10
70310938	chr18:70310938:A:G	6.21813e-06	-1.63715	-0.0761234
70311029	chr18:70311029:G:A	7.51258e-06	-1.61971	0.0955428
70311106	chr18:70311106:G:C	9.12758e-06	-1.29956e-10	-1.32944
70311210	chr18:70311210:A:C	1.46174e-05	-1.29956e-10	-0.858528
70311255	chr18:70311255:A:G	1.95855e-06	-1.64064	-1.2279
70311500	chr18:70311500:T:C	1.56496e-05	-1.29956e-10	-0.790297
70311620	chr18:70311620:T:C	1.83899e-05	-1.61257	0.983632
70311773	chr18:70311773:C:T	6.71842e-06	-1.63589	-3.67523e-10
70311918	chr18:70311918:G:A	1.7417e-05	-1.29956e-10	-0.683296
70311984	chr18:70311984:C:T	1.53249e-05	-1.29956e-10	-0.81126
70312063	chr18:70312063:A:G	1.2248e-05	-1.29956e-10	-1.03538
70312131	chr18:70312131:A:C	9.6621e-06	-1.27253	-3.67523e-10
70312471	chr18:70312471:A:C	1.88076e-06	-1.59484	-1.31422
70312982	chr18:70312982:A:G	1.74808e-06	-1.6135	-1.36872
70313423	chr18:70313423:CAA:C	9.46732e-06	-1.2929	-3.67523e-10
70313824	chr18:70313824:G:A	9.63313e-06	-1.29956e-10	-1.27553
70314171	chr18:70314171:G:A	9.0397e-06	-1.29956e-10	-1.33911
70314174	chr18:70314174:T:G	8.8071e-06	-1.36518	-3.67523e-10
70314423	chr18:70314423:A:G	2.88343e-05	-1.29956e-10	-0.179174
70314465	chr18:70314465:G:A	4.41993e-06	-1.56238	-0.492238
70314625	chr18:70314625:G:A	1.13904e-05	-1.46859	0.36062
70314931	chr18:70314931:G:A	6.68656e-06	-1.64064	-3.67523e-10
70315133	chr18:70315133:A:G	9.21723e-06	-1.29956e-10	-1.31967
70315547	chr18:70315547:A:G	7.82823e-06	-1.48205	-0.000957028
70315725	chr18:70315725:C:T	8.84912e-06	-1.29956e-10	-1.36042
70315973	chr18:70315973:C:T	8.08868e-06	-1.63236	0.182087
70316219	chr18:70316219:C:T	7.97756e-06	-1.45248	-0.0116255
70316521	chr18:70316521:A:G	2.39386e-06	-1.59595	-1.07188
70317543	chr18:70317543:T:A	6.92698e-06	-1.60532	-3.67523e-10
70317636	chr18:70317636:T:C	8.71296e-06	-1.29956e-10	-1.37593
70317714	chr18:70317714:G:A	7.36494e-06	-1.54401	-3.67523e-10
70317881	chr18:70317881:C:T	9.93262e-06	-1.62973	0.384809
70317886	chr18:70317886:A:G	1.2984e-05	-1.29956e-10	-0.977022
70318496	chr18:70318496:A:G	0.000158541	1.52527	-3.67523e-10
70318618	chr18:70318618:T:G	1.91518e-06	-1.57265	-1.31828
70318662	chr18:70318662:A:G	7.587e-05	-1.61582	2.4041
70318720	chr18:70318720:A:G	1.30433e-05	-1.29956e-10	-0.97247
70318784	chr18:70318784:T:C	8.71605e-06	-1.29956e-10	-1.37557
70318885	chr18:70318885:G:A	1.01236e-05	-1.22587	-3.67523e-10
70319098	chr18:70319098:C:CT	2.6728e-06	-1.43872	-1.11889
70319352	chr18:70319352:T:A	8.78237e-06	-1.29956e-10	-1.36799
70319898	chr18:70319898:A:G	8.92645e-06	-1.29956e-10	-1.35172
70320183	chr18:70320183:T:C	1.53827e-05	-1.29956e-10	-0.807494
70320241	chr18:70320241:A:G	1.29274e-05	-1.29956e-10	-0.981391
70320449	chr18:70320449:A:G	1.44204e-05	-1.29956e-10	-0.872096
70320786	chr18:70320786:C:T	9.39272e-06	-1.29956e-10	-1.30081
70320937	chr18:70320937:T:C	1.12993e-05	-1.29956e-10	-1.116
70321025	chr18:70321025:C:T	1.05784e-05	-1.18192	-3.67523e-10
70321790	chr18:70321790:T:C	1.36878e-05	-1.29956e-10	-0.924239
70321853	chr18:70321853:G:A	9.75332e-06	-1.26313	-3.67523e-10
70321892	chr18:70321892:C:T	1.30446e-05	-1.29956e-10	-0.97237
70321966	chr18:70321966:A:G	8.77854e-06	-1.29956e-10	-1.36843
70322618	chr18:70322618:C:G	1.02958e-05	-1.20901	-3.67523e-10
70323291	chr18:70323291:A:AAC	9.0289e-06	-1.29956e-10	-1.34031
70323643	chr18:70323643:T:C	6.7107e-06	-1.63704	-3.67523e-10
70323839	chr18:70323839:A:T	8.94761e-06	-1.29956e-10	-1.34935
70323854	chr18:70323854:A:G	1.31549e-05	-1.29956e-10	-0.96395
70323860	chr18:70323860:C:T	2.1691e-05	-1.29956e-10	-0.463846
70323910	chr18:70323910:G:A	1.42035e-05	-1.29956e-10	-0.887249
70324092	chr18:70324092:A:G	2.51615e-05	-1.29956e-10	-0.315425
70324164	chr18:70324164:T:C	7.10768e-06	-1.57957	-3.67523e-10
70324224	chr18:70324224:C:T	7.17329e-06	-1.57038	-3.67523e-10
70324361	chr18:70324361:G:A	6.75565e-06	-1.63036	-3.67523e-10
70324486	chr18:70324486:C:T	5.3865e-05	-1.61832	2.06406
70324857	chr18:70324857:C:T	8.71682e-06	-1.29956e-10	-1.37549
70325043	chr18:70325043:G:A	1.92688e-06	-1.61258	-1.27226
70325196	chr18:70325196:C:T	2.33611e-06	-1.34559	-1.34667
70325448	chr18:70325448:C:T	1.7e-06	-1.63859	-1.37152
70326797	chr18:70326797:A:G	8.85779e-06	-1.29956e-10	-1.35944
70327762	chr18:70327762:G:A	7.99971e-06	-1.46134	-3.67523e-10
70328459	chr18:70328459:G:A	6.96527e-06	-1.5998	-3.67523e-10
70328473	chr18:70328473:C:T	1.00777e-05	-1.29956e-10	-1.23042
70328598	chr18:70328598:A:T	1.94634e-06	-1.59522	-1.27957
70328775	chr18:70328775:A:G	2.31839e-05	-1.29956e-10	-0.397282
70328844	chr18:70328844:G:A	1.51766e-05	-1.29956e-10	-0.820988
70328966	chr18:70328966:T:TA	8.72689e-06	-1.29956e-10	-1.37433
70329419	chr18:70329419:G:A	9.65251e-06	-1.29956e-10	-1.27352
70329822	chr18:70329822:G:A	1.91572e-05	-1.29956e-10	-0.588063
70329968	chr18:70329968:C:G	8.85834e-06	-1.29956e-10	-1.35938
70331051	chr18:70331051:T:G	2.64596e-06	-1.57253	-0.995177
70331136	chr18:70331136:A:G	9.38988e-06	-1.29956e-10	-1.30111
70331191	chr18:70331191:G:A	3.42005e-05	-1.61703	1.60853
70331236	chr18:70331236:A:G	1.91409e-06	-1.63775	-1.25375
70331529	chr18:70331529:ACTCTT:A	2.4603e-06	-1.47128	-1.16918
70331598	chr18:70331598:G:A	1.24847e-05	-1.29956e-10	-1.01624
70331741	chr18:70331741:G:A	1.74897e-06	-1.6071	-1.37462
70331874	chr18:70331874:TC:T	2.09348e-06	-1.47102	-1.33089
70332466	chr18:70332466:A:AG	2.94874e-06	-1.50775	-0.951616
70332651	chr18:70332651:A:C	3.04522e-06	-1.59189	-0.835276
70332861	chr18:70332861:A:G	6.70481e-06	-1.63792	-3.67523e-10
70332901	chr18:70332901:A:G	8.74498e-06	-1.29956e-10	-1.37226
70332935	chr18:70332935:A:C	1.33527e-05	-1.29956e-10	-0.949022
70333091	chr18:70333091:T:C	2.03254e-06	-1.49949	-1.33196
70333268	chr18:70333268:G:A	9.55323e-06	-1.29956e-10	-1.28386
70333385	chr18:70333385:A:G	2.71889e-06	-1.57144	-0.969075
70333533	chr18:70333533:G:A	2.78691e-06	-1.54471	-0.971098
70333695	chr18:70333695:T:C	9.85702e-06	-1.29956e-10	-1.25256
70334134	chr18:70334134:G:A	8.7125e-06	-1.29956e-10	-1.37598
70334871	chr18:70334871:C:T	2.0698e-06	-1.4998	-1.31349
70335234	chr18:70335234:G:A	6.68253e-06	-1.64124	-3.67523e-10
70335314	chr18:70335314:C:A	2.08483e-06	-1.46929	-1.33676
70335690	chr18:70335690:T:C	3.17973e-05	-1.29956e-10	-0.0813609
70335720	chr18:70335720:T:C	7.72363e-06	-1.49646	-3.67523e-10
70335912	chr18:70335912:C:A	1.17313e-05	-1.64079	0.562308
70336120	chr18:70336120:G:A	7.5145e-06	-1.52391	-3.67523e-10
70336391	chr18:70336391:T:C	8.91177e-06	-1.29956e-10	-1.35337
70336485	chr18:70336485:C:A	1.20507e-05	-1.64124	0.589621
70336941	chr18:70336941:C:T	4.51589e-06	-1.64084	-0.392298
70337039	chr18:70337039:A:G	5.98903e-06	-1.60126	-0.149554
70337280	chr18:70337280:G:A	2.46522e-05	-1.29956e-10	-0.335873
70337346	chr18:70337346:A:G	9.1356e-06	-1.29956e-10	-1.32856
70337387	chr18:70337387:G:A	2.58567e-06	-1.60957	-0.981187
70337957	chr18:70337957:G:A	8.8056e-06	-1.29956e-10	-1.36535
70337981	chr18:70337981:T:C	1.15353e-05	-1.29956e-10	-1.09533
70338035	chr18:70338035:T:C	2.52379e-06	-1.50688	-1.1081
70338368	chr18:70338368:C:T	6.38735e-06	-1.64057	-0.0458498
70338492	chr18:70338492:C:T	3.79142e-06	-1.61756	-0.590438
70338614	chr18:70338614:G:A	1.30431e-05	-1.6413	0.668818
70338908	chr18:70338908:G:A	1.00566e-05	-1.29956e-10	-1.23251
70339080	chr18:70339080:A:G	1.95862e-06	-1.63809	-1.23041
70339461	chr18:70339461:G:A	2.19285e-06	-1.63617	-1.11937
70339722	chr18:70339722:T:C	2.87419e-05	-1.29956e-10	-0.182385
70339903	chr18:70339903:T:C	9.63417e-06	-1.29956e-10	-1.27543
70340195	chr18:70340195:G:A	8.09254e-06	-1.4498	-3.67523e-10
70340385	chr18:70340385:T:C	1.86769e-06	-1.62197	-1.29407
70340522	chr18:70340522:A:C	2.89015e-06	-1.56738	-0.912052
70340581	chr18:70340581:C:T	1.07514e-05	-1.29956e-10	-1.1657
70340840	chr18:70340840:T:G	1.53856e-05	-1.29956e-10	-0.807311
70341013	chr18:70341013:T:C	4.15416e-06	-1.63871	-0.477924
70342096	chr18:70342096:G:T	8.71281e-06	-1.29956e-10	-1.37595
70342101	chr18:70342101:T:A	2.00056e-06	-1.51444	-1.33288
70342385	chr18:70342385:T:C	9.27283e-06	-1.29956e-10	-1.31365
70342475	chr18:70342475:C:G	8.82451e-06	-1.29956e-10	-1.36321
70342625	chr18:70342625:C:T	2.40477e-05	-1.29956e-10	-0.360703
70343016	chr18:70343016:T:C	8.84326e-06	-1.29956e-10	-1.36109
70343019	chr18:70343019:G:A	2.3297e-06	-1.44038	-1.25462
70343034	chr18:70343034:T:C	8.71772e-06	-1.29956e-10	-1.37538
70343244	chr18:70343244:T:A	1.79796e-06	-1.62361	-1.33048
70343409	chr18:70343409:A:G	9.06488e-06	-1.29956e-10	-1.33633
70343425	chr18:70343425:G:T	1.00601e-05	-1.29956e-10	-1.23216
70343533	chr18:70343533:C:T	6.63676e-06	-1.55259	-0.0955292
70343654	chr18:70343654:C:G	8.74317e-06	-1.37247	-3.67523e-10
70343884	chr18:70343884:T:G	3.35304e-05	-0.0282879	-3.67523e-10
70344260	chr18:70344260:G:A	1.05414e-05	-1.29956e-10	-1.18543
70344422	chr18:70344422:T:C	2.76534e-05	-1.64106	1.42007
70344484	chr18:70344484:A:G	2.03657e-05	-1.61364	1.08675
70344488	chr18:70344488:C:T	6.67893e-06	-1.55409	-0.0876954
70344648	chr18:70344648:A:G	1.66527e-05	-1.29956e-10	-0.728171
70344946	chr18:70344946:C:T	1.12853e-05	-1.29956e-10	-1.11724
70345207	chr18:70345207:T:C	2.79533e-05	-1.29956e-10	-0.210207
70345223	chr18:70345223:A:G	4.50066e-06	-1.63929	-0.397224
70345492	chr18:70345492:A:T	3.19245e-06	-1.45244	-0.927508
70345498	chr18:70345498:G:A	2.41126e-05	-1.29956e-10	-0.358005
70345646	chr18:70345646:A:T	9.62213e-06	-1.29956e-10	-1.27668
70345939	chr18:70345939:C:T	1.83514e-06	-1.63305	-1.30057
70346719	chr18:70346719:C:T	8.90431e-06	-1.29956e-10	-1.35421
70346974	chr18:70346974:C:T	2.97848e-05	-1.29956e-10	-0.146742
70347106	chr18:70347106:C:T	8.72788e-06	-1.29956e-10	-1.37422
70347142	chr18:70347142:T:C	4.93433e-06	-1.64069	-0.303839
70347518	chr18:70347518:T:C	2.2399e-06	-1.52575	-1.20856
70347520	chr18:70347520:C:T	1.08357e-05	-1.29956e-10	-1.15789
70348492	chr18:70348492:G:T	9.34986e-06	-1.29956e-10	-1.30538
70348901	chr18:70348901:G:A	8.74606e-06	-1.29956e-10	-1.37214
70348903	chr18:70348903:G:A	8.90306e-06	-1.35435	-3.67523e-10
70348921	chr18:70348921:G:A	9.01371e-06	-1.29956e-10	-1.34199
70349199	chr18:70349199:T:C	2.6168e-05	-1.29956e-10	-0.276203
70349637	chr18:70349637:A:G	2.35809e-06	-1.64026	-1.04263
70349949	chr18:70349949:C:T	9.47713e-06	-1.29956e-10	-1.29186
70350325	chr18:70350325:A:G	1.6906e-06	-1.64023	-1.37542
70350592	chr18:70350592:G:A	1.63887e-05	-1.55638	0.812231
70350616	chr18:70350616:A:G	9.11246e-06	-1.64062	0.309525
70350672	chr18:70350672:A:G	8.91609e-06	-1.29956e-10	-1.35288
70351063	chr18:70351063:G:A	9.96692e-06	-1.24147	-3.67523e-10
70351243	chr18:70351243:A:G	3.3713e-05	-1.29956e-10	-0.0228587
70351391	chr18:70351391:A:G	9.18761e-06	-1.29956e-10	-1.32288
70351447	chr18:70351447:T:C	8.81073e-06	-1.29956e-10	-1.36477
70351455	chr18:70351455:C:T	9.76259e-06	-1.29956e-10	-1.26218
70351552	chr18:70351552:T:C	8.8395e-06	-1.29956e-10	-1.36151
70351721	chr18:70351721:G:A	1.09983e-05	-1.29956e-10	-1.143
70352062	chr18:70352062:A:G	8.77899e-06	-1.29956e-10	-1.36838
70352456	chr18:70352456:C:T	6.94499e-06	-1.60272	-3.67523e-10
70352508	chr18:70352508:G:A	1.99754e-05	-1.29956e-10	-0.546242
70352708	chr18:70352708:G:A	1.92686e-06	-1.63188	-1.25296
70353127	chr18:70353127:C:T	3.73444e-06	-1.63896	-0.584179
70353247	chr18:70353247:G:A	9.29516e-06	-1.29956e-10	-1.31125
70353289	chr18:70353289:C:T	2.79549e-06	-1.49837	-1.01436
70353300	chr18:70353300:A:G	8.76952e-06	-1.29956e-10	-1.36946
70353413	chr18:70353413:CCAAA:C	8.81312e-06	-1.29956e-10	-1.3645
70354651	chr18:70354651:G:A	1.72638e-06	-1.63421	-1.36051
70354727	chr18:70354727:G:A	2.64428e-06	-1.62657	-0.941767
70354803	chr18:70354803:T:C	1.89999e-06	-1.6412	-1.2577
70355061	chr18:70355061:C:T	8.75351e-06	-1.29956e-10	-1.37129
70355243	chr18:70355243:A:G	1.37281e-05	-1.58856	0.667268
70355259	chr18:70355259:A:C	8.8281e-06	-1.29956e-10	-1.3628
70355521	chr18:70355521:A:G	8.94858e-06	-1.29956e-10	-1.34925
70355599	chr18:70355599:G:C	8.78429e-06	-1.29956e-10	-1.36778
70355705	chr18:70355705:G:A	1.6989e-05	-1.29956e-10	-0.708176
70356200	chr18:70356200:C:T	1.8793e-06	-1.64091	-1.26893
70356259	chr18:70356259:G:T	8.72716e-06	-1.29956e-10	-1.3743
70356280	chr18:70356280:A:C	9.65508e-06	-1.29956e-10	-1.27326
70356389	chr18:70356389:T:A	8.75277e-06	-1.29956e-10	-1.37137
70356390	chr18:70356390:G:A	1.39171e-05	-1.29956e-10	-0.907622
70356500	chr18:70356500:TTTGG:T	2.04126e-06	-1.6362	-1.19097
70356523	chr18:70356523:G:A	7.51029e-06	-1.52447	-3.67523e-10
70356673	chr18:70356673:C:T	8.78637e-06	-1.29956e-10	-1.36754
70357167	chr18:70357167:A:G	1.81976e-05	-1.29956e-10	-0.639454
70357242	chr18:70357242:A:G	6.68486e-06	-1.6409	-3.67523e-10
70357282	chr18:70357282:T:C	2.81848e-06	-1.63474	-0.8698
70357514	chr18:70357514:A:G	1.03722e-05	-1.29956e-10	-1.20162
70357548	chr18:70357548:T:G	8.58102e-06	-1.63761	0.246419
70357583	chr18:70357583:A:G	8.72586e-06	-1.29956e-10	-1.37445
70357640	chr18:70357640:T:C	8.731e-06	-1.29956e-10	-1.37386
70357708	chr18:70357708:T:A	1.16305e-05	-1.08711	-3.67523e-10
70358264	chr18:70358264:T:A	3.20417e-06	-1.59206	-0.784228
70358301	chr18:70358301:G:A	8.81559e-06	-1.29956e-10	-1.36422
70358410	chr18:70358410:A:G	1.38377e-05	-1.64128	0.727934
70358644	chr18:70358644:G:T	9.31358e-06	-1.29956e-10	-1.30927
70358796	chr18:70358796:A:G	6.91937e-06	-1.60642	-3.67523e-10
70358800	chr18:70358800:C:T	8.74842e-06	-1.29956e-10	-1.37187
70358843	chr18:70358843:T:C	8.83284e-06	-1.29956e-10	-1.36226
70359126	chr18:70359126:C:T	9.53211e-06	-1.29956e-10	-1.28608
70359401	chr18:70359401:G:A	3.0367e-06	-1.63894	-0.791026
70359424	chr18:70359424:G:T	3.12294e-06	-1.63816	-0.763809
70359496	chr18:70359496:C:T	1.82897e-05	-1.5625	0.928095
70359948	chr18:70359948:TTAAA:T	8.89291e-06	-1.29956e-10	-1.35549
70360000	chr18:70360000:T:C	2.19496e-06	-1.62552	-1.12906
70360125	chr18:70360125:T:C	3.53029e-06	-1.64101	-0.638346
70360161	chr18:70360161:A:G	3.57974e-06	-1.63751	-0.62794
70360217	chr18:70360217:G:A	8.91058e-06	-1.29956e-10	-1.3535
70360648	chr18:70360648:C:T	1.36136e-05	-1.29956e-10	-0.929669
70360706	chr18:70360706:T:C	2.40178e-06	-1.64095	-1.02358
70360744	chr18:70360744:C:G	1.79751e-05	-1.63959	0.987837
70360759	chr18:70360759:T:C	1.98144e-05	-1.63309	1.07876
70360900	chr18:70360900:G:A	8.90747e-06	-1.29956e-10	-1.35385
70361047	chr18:70361047:G:C	3.05527e-06	-1.58212	-0.841755
70361063	chr18:70361063:G:A	4.80651e-06	-1.53039	-0.440379
70361269	chr18:70361269:T:C	3.41082e-06	-1.63814	-0.675643
70361280	chr18:70361280:G:A	3.49571e-06	-1.63459	-0.65462
70361297	chr18:70361297:C:T	3.48773e-06	-1.63268	-0.658809
70361364	chr18:70361364:T:G	1.21698e-05	-1.29956e-10	-1.04178
70361608	chr18:70361608:C:T	8.7355e-06	-1.29956e-10	-1.37335
70361676	chr18:70361676:C:T	3.82934e-06	-1.64053	-0.557524
70361722	chr18:70361722:T:C	3.28271e-06	-1.63672	-0.715349
70361724	chr18:70361724:T:C	6.57055e-06	-1.62951	-0.0286358
70361817	chr18:70361817:T:G	3.65053e-06	-1.62306	-0.622807
70361827	chr18:70361827:A:G	3.601e-06	-1.64062	-0.618911
70362431	chr18:70362431:C:G	3.70272e-06	-1.61783	-0.613849
70362473	chr18:70362473:C:G	3.03527e-06	-1.62424	-0.806198
70362527	chr18:70362527:G:A	3.13197e-06	-1.63268	-0.766398
70363014	chr18:70363014:G:T	2.33171e-05	-0.391555	-3.67523e-10
70363125	chr18:70363125:A:T	2.22131e-06	-1.59522	-1.14742
70363358	chr18:70363358:C:T	8.24466e-06	-1.43118	-3.67523e-10
70363525	chr18:70363525:C:T	3.03548e-06	-1.56492	-0.865451
70364054	chr18:70364054:G:A	4.35627e-05	-1.29956e-10	0.233461
70364530	chr18:70364530:G:A	8.98658e-06	-1.29956e-10	-1.34501
70364999	chr18:70364999:CTT:C	8.75319e-06	-1.29956e-10	-1.37132
70365003	chr18:70365003:T:C	1.00647e-05	-1.29956e-10	-1.23171
70365048	chr18:70365048:T:C	1.05122e-05	-1.29956e-10	-1.1882
70365202	chr18:70365202:T:C	8.7187e-06	-1.29956e-10	-1.37527
70365221	chr18:70365221:G:T	2.45682e-05	-1.29956e-10	-0.339288
70365243	chr18:70365243:A:G	2.82962e-06	-1.61524	-0.885359
70365264	chr18:70365264:T:C	5.86143e-06	-1.41185	-0.360494
70365782	chr18:70365782:C:T	1.26017e-05	-1.29956e-10	-1.00691
70366033	chr18:70366033:G:C	8.99523e-06	-1.29956e-10	-1.34405
70366326	chr18:70366326:T:C	1.04706e-05	-1.29956e-10	-1.19217
70366364	chr18:70366364:A:T	4.05983e-06	-1.63146	-0.508142
70366417	chr18:70366417:A:G	9.98656e-06	-1.29956e-10	-1.2395
70366730	chr18:70366730:T:C	2.6497e-06	-1.22988	-1.33641
70366918	chr18:70366918:C:T	2.49458e-06	-1.63872	-0.987904
70367160	chr18:70367160:C:A	1.85601e-05	-1.29956e-10	-0.619728
70367421	chr18:70367421:T:TGA	9.34422e-06	-1.29956e-10	-1.30598
70367672	chr18:70367672:G:A	8.08843e-06	-1.45031	-3.67523e-10
70367913	chr18:70367913:T:C	1.00897e-05	-1.29956e-10	-1.22922
70368269	chr18:70368269:A:T	4.78228e-05	-1.64115	1.96791
70368465	chr18:70368465:C:T	2.52022e-05	-0.313809	-3.67523e-10
70368521	chr18:70368521:G:T	2.03587e-06	-1.59496	-1.23485
70368809	chr18:70368809:T:C	2.22649e-05	-1.29956e-10	-0.437729
70369043	chr18:70369043:C:T	2.28192e-06	-1.62085	-1.09487
70369400	chr18:70369400:C:T	1.83401e-06	-1.63127	-1.30297
70369544	chr18:70369544:T:C	2.28505e-05	-1.29956e-10	-0.411766
70369880	chr18:70369880:C:T	2.00453e-06	-1.63085	-1.21448
70370047	chr18:70370047:A:C	9.67151e-06	-1.29956e-10	-1.27156
70370167	chr18:70370167:G:A	1.44534e-05	-1.29956e-10	-0.869809
70370228	chr18:70370228:C:CA	1.77932e-05	-1.29956e-10	-0.661922
70370294	chr18:70370294:T:G	1.70425e-06	-1.63748	-1.37014
70370699	chr18:70370699:C:T	8.7483e-06	-1.29956e-10	-1.37188
70370960	chr18:70370960:C:G	3.54607e-06	-1.63703	-0.637873
70371098	chr18:70371098:C:T	6.30739e-05	-1.29956e-10	0.603566
70371226	chr18:70371226:A:G	1.83217e-05	-1.623	0.99034
70371693	chr18:70371693:T:C	5.92084e-06	-1.59182	-0.170441
70371740	chr18:70371740:G:A	8.42208e-06	-1.02807	-0.381818
70371937	chr18:70371937:T:C	2.23499e-05	-0.43392	-3.67523e-10
70372403	chr18:70372403:C:G	2.32367e-06	-1.63855	-1.05905
70372709	chr18:70372709:A:G	4.10781e-05	-1.29956e-10	0.174734
70372740	chr18:70372740:G:T	2.46082e-05	-1.54605	1.20839
70372842	chr18:70372842:G:T	9.44275e-06	-1.29956e-10	-1.29549
70373014	chr18:70373014:A:G	6.8034e-06	-1.62332	-3.67523e-10
70373217	chr18:70373217:T:C	2.003e-05	-1.29956e-10	-0.543512
70373421	chr18:70373421:G:A	8.7125e-06	-1.29956e-10	-1.37598
70373641	chr18:70373641:A:C	1.26704e-05	-1.29956e-10	-1.00148
70373849	chr18:70373849:A:G	1.04161e-05	-1.29956e-10	-1.19739
70373888	chr18:70373888:T:C	1.51687e-05	-1.59972	0.778213
70373957	chr18:70373957:C:G	8.79327e-06	-1.29956e-10	-1.36675
70374641	chr18:70374641:C:T	1.85503e-05	-1.29956e-10	-0.620253
70374661	chr18:70374661:A:T	9.89739e-06	-1.29956e-10	-1.24847
70374929	chr18:70374929:G:A	9.06468e-06	-1.29956e-10	-1.33636
70375033	chr18:70375033:T:C	8.7508e-06	-1.29956e-10	-1.3716
70375408	chr18:70375408:C:T	6.69308e-06	-1.63967	-3.67523e-10
70376080	chr18:70376080:G:A	6.00824e-06	-1.24693	-0.500679
70376230	chr18:70376230:A:G	1.39657e-05	-1.0316	0.12746
70376752	chr18:70376752:T:C	6.83517e-06	-1.61866	-3.67523e-10
70376827	chr18:70376827:T:G	1.0643e-05	-1.29956e-10	-1.17584
70377073	chr18:70377073:T:C	1.21722e-05	-1.29956e-10	-1.04158
70377404	chr18:70377404:C:G	8.71276e-06	-1.29956e-10	-1.37595
70377886	chr18:70377886:A:G	7.04848e-05	-1.29956e-10	0.714656
70377965	chr18:70377965:G:A	3.09314e-06	-1.15003	-1.26152
70377969	chr18:70377969:A:G	3.96702e-06	-0.796468	-1.36626
70378067	chr18:70378067:T:C	6.68219e-06	-1.6413	-3.67523e-10
70378195	chr18:70378195:A:C	1.02799e-05	-1.29956e-10	-1.21055
70378249	chr18:70378249:A:G	1.21292e-05	-1.29956e-10	-1.04513
70378264	chr18:70378264:A:G	1.02687e-05	-1.29956e-10	-1.21164
70378454	chr18:70378454:A:G	8.71266e-06	-1.29956e-10	-1.37596
70378732	chr18:70378732:C:T	1.16118e-05	-1.29956e-10	-1.08872
70378812	chr18:70378812:G:A	1.02206e-05	-1.29956e-10	-1.21634
70378889	chr18:70378889:G:A	1.51817e-05	-1.29956e-10	-0.820649
70378955	chr18:70378955:G:A	3.32978e-06	-1.09446	-1.24338
70379074	chr18:70379074:C:T	9.46171e-06	-1.29956e-10	-1.29349
70379128	chr18:70379128:C:A	4.88519e-06	-0.58877	-1.36576
70379363	chr18:70379363:C:T	2.19989e-06	-1.44753	-1.30481
70379445	chr18:70379445:T:C	5.47282e-06	-1.45726	-0.383689
70379453	chr18:70379453:T:C	5.71224e-06	-1.45861	-0.339523
70379556	chr18:70379556:A:G	9.7808e-06	-1.29956e-10	-1.26032
70379778	chr18:70379778:C:T	9.596e-06	-1.29956e-10	-1.27939
70379818	chr18:70379818:A:G	3.40707e-06	-1.53446	-0.780429
70380084	chr18:70380084:T:C	3.22479e-06	-1.63951	-0.730359
70380166	chr18:70380166:G:A	8.86297e-05	-1.29956e-10	0.943726
70380339	chr18:70380339:T:C	1.85728e-05	-1.29956e-10	-0.619043
70380734	chr18:70380734:T:C	1.20485e-05	-1.29956e-10	-1.0518
70380767	chr18:70380767:T:A	1.20791e-05	-1.29956e-10	-1.04926
70380786	chr18:70380786:C:T	1.83533e-06	-1.60405	-1.32947
70380941	chr18:70380941:G:A	8.45737e-05	-1.29956e-10	0.896882
70381013	chr18:70381013:C:G	9.24062e-06	-1.29956e-10	-1.31713
70381237	chr18:70381237:A:G	1.22838e-05	-1.29956e-10	-1.03246
70381377	chr18:70381377:A:G	2.88873e-06	-1.62225	-0.857676
70381396	chr18:70381396:G:A	3.14672e-06	-1.50976	-0.884614
70381483	chr18:70381483:G:A	7.42649e-06	-1.53569	-3.67523e-10
70381486	chr18:70381486:G:A	1.21731e-05	-1.29956e-10	-1.04151
70381682	chr18:70381682:C:T	9.20291e-05	-1.29956e-10	0.981364
70381973	chr18:70381973:T:C	2.90885e-06	-1.31637	-1.15662
70382482	chr18:70382482:A:T	8.02749e-05	-1.29956e-10	0.844716
70382483	chr18:70382483:G:A	8.15874e-05	-1.29956e-10	0.860934
70382609	chr18:70382609:C:T	1.90721e-06	-1.59201	-1.30309
70382787	chr18:70382787:G:A	8.97087e-05	-1.29956e-10	0.955826
70382918	chr18:70382918:A:C	1.79752e-06	-1.64057	-1.31377
70383018	chr18:70383018:C:T	3.14562e-06	-1.19833	-1.1964
70383220	chr18:70383220:C:T	2.21634e-06	-1.36995	-1.37493
70383578	chr18:70383578:G:A	2.35455e-06	-1.49984	-1.18455
70383727	chr18:70383727:A:T	2.86625e-06	-1.16187	-1.32587
70383937	chr18:70383937:T:C	2.01279e-06	-1.63421	-1.20701
70384237	chr18:70384237:A:T	2.15674e-06	-1.43318	-1.33896
70384405	chr18:70384405:C:T	2.29223e-06	-1.43596	-1.27525
70384437	chr18:70384437:A:G	2.15885e-06	-1.43335	-1.33781
70384442	chr18:70384442:C:T	3.22721e-05	-1.29956e-10	-0.0665368
70384684	chr18:70384684:C:T	2.09765e-06	-1.43837	-1.36156
70384973	chr18:70384973:C:T	1.78038e-06	-1.61048	-1.35344
70385134	chr18:70385134:G:A	0.000201597	-1.29956e-10	1.76553
70385224	chr18:70385224:G:A	2.01237e-05	-1.29956e-10	-0.538844
70385258	chr18:70385258:A:T	2.49983e-06	-1.63078	-0.993738
70385352	chr18:70385352:C:T	3.42342e-06	-1.63917	-0.670928
70385508	chr18:70385508:T:A	2.78765e-05	-1.29956e-10	-0.212958
70385555	chr18:70385555:C:T	2.94546e-05	-1.29956e-10	-0.157891
70385716	chr18:70385716:T:C	1.70219e-06	-1.64093	-1.36789
70386088	chr18:70386088:A:G	0.000198997	-1.29956e-10	1.75255
70386422	chr18:70386422:T:C	4.54836e-05	-1.29956e-10	0.276611
70386480	chr18:70386480:A:T	2.12509e-06	-1.55793	-1.229
70386890	chr18:70386890:G:A	1.93549e-06	-1.63436	-1.24602
70386928	chr18:70386928:A:G	1.70712e-06	-1.63884	-1.3671
70387670	chr18:70387670:C:G	2.22543e-06	-1.62708	-1.11371
70387775	chr18:70387775:A:G	1.31545e-05	-1.29956e-10	-0.963978
70387797	chr18:70387797:T:C	2.59102e-06	-1.21296	-1.37573
70387850	chr18:70387850:G:A	3.17197e-06	-1.22879	-1.1576
70388074	chr18:70388074:T:C	8.78817e-06	-1.29956e-10	-1.36733
70388266	chr18:70388266:G:A	2.90888e-06	-1.24468	-1.22829
70388364	chr18:70388364:G:A	2.83946e-06	-1.36435	-1.13278
70388375	chr18:70388375:G:A	2.54783e-06	-1.2499	-1.3556
70388422	chr18:70388422:C:T	9.52949e-06	-1.29956e-10	-1.28635
70388477	chr18:70388477:A:T	1.52056e-05	-1.29956e-10	-0.819079
70388511	chr18:70388511:C:G	1.83356e-06	-1.55957	-1.37491
70388544	chr18:70388544:CT:C	2.80016e-06	-1.36939	-1.14167
70388579	chr18:70388579:C:T	1.45391e-05	-1.29956e-10	-0.863903
70388641	chr18:70388641:A:G	1.9232e-06	-1.52214	-1.36461
70388841	chr18:70388841:A:G	1.49322e-05	-1.29956e-10	-0.837223
70388953	chr18:70388953:C:T	1.90949e-06	-1.54248	-1.35143
70389214	chr18:70389214:T:G	2.11528e-06	-1.42412	-1.36743
70389250	chr18:70389250:A:T	3.88169e-06	-1.10407	-1.0804
70389261	chr18:70389261:G:T	1.12286e-05	-1.29956e-10	-1.12227
70389506	chr18:70389506:C:T	3.37183e-06	-1.27818	-1.0471
70389780	chr18:70389780:G:A	4.28786e-05	-0.585809	0.803442
70389802	chr18:70389802:G:A	1.99434e-05	-1.29956e-10	-0.547842
70390937	chr18:70390937:G:GT	5.10384e-06	-1.52937	-0.381378
70391003	chr18:70391003:G:A	2.19054e-06	-1.58953	-1.16706
70391327	chr18:70391327:A:G	1.12182e-05	-1.29956e-10	-1.1232
70391382	chr18:70391382:TC:T	4.35988e-06	-1.63818	-0.430117
70391473	chr18:70391473:C:G	2.97831e-05	-1.62515	1.47835
70391580	chr18:70391580:G:A	2.04903e-06	-1.60384	-1.21953
70391649	chr18:70391649:A:G	8.74765e-06	-1.29956e-10	-1.37196
70391711	chr18:70391711:G:A	9.18453e-06	-1.36391	0.0406913
70391795	chr18:70391795:C:A	9.27554e-06	-1.29956e-10	-1.31336
70392007	chr18:70392007:G:A	2.77005e-06	-1.15183	-1.37005
70392349	chr18:70392349:T:G	2.79218e-06	-1.6396	-0.874315
70392703	chr18:70392703:T:C	6.55265e-06	-1.34648	-0.314393
70392766	chr18:70392766:C:T	8.78036e-06	-1.29956e-10	-1.36822
70393094	chr18:70393094:G:A	9.15383e-06	-1.29956e-10	-1.32657
70393305	chr18:70393305:T:C	9.1917e-06	-1.29956e-10	-1.32244
70393497	chr18:70393497:C:T	3.02849e-06	-1.64128	-0.791397
70393633	chr18:70393633:G:A	3.3998e-05	-1.29956e-10	-0.0144386
70394547	chr18:70394547:G:A	6.93606e-06	-1.47519	-0.128814
70394701	chr18:70394701:C:T	2.83608e-06	-1.63882	-0.859496
70394849	chr18:70394849:G:C	9.68991e-06	-1.38313	0.113473
70394964	chr18:70394964:T:C	6.78497e-06	-1.62603	-3.67523e-10
70395201	chr18:70395201:C:G	9.17308e-06	-1.29956e-10	-1.32447
70395852	chr18:70395852:GA:G	4.8175e-06	-0.920933	-1.04755
70395941	chr18:70395941:G:T	3.61273e-06	-1.04199	-1.21429
70395942	chr18:70395942:A:G	3.9362e-06	-1.08207	-1.08845
70396166	chr18:70396166:T:C	2.45586e-06	-1.58007	-1.0622
70396259	chr18:70396259:A:G	3.9227e-06	-1.06735	-1.10661
70396473	chr18:70396473:G:A	1.23423e-05	-1.29956e-10	-1.02771
70396477	chr18:70396477:T:C	3.49685e-06	-0.928283	-1.3606
70396695	chr18:70396695:G:A	1.04819e-05	-1.29956e-10	-1.1911
70396848	chr18:70396848:T:G	3.2404e-06	-1.06988	-1.29517
70396851	chr18:70396851:A:G	3.79696e-06	-1.08145	-1.12509
70396945	chr18:70396945:A:C	3.83494e-06	-1.05517	-1.14141
70396996	chr18:70396996:G:C	2.28446e-06	-1.41233	-1.30229
70397199	chr18:70397199:A:G	1.18237e-05	-1.29956e-10	-1.07064
70397250	chr18:70397250:C:T	1.46763e-05	-1.29956e-10	-0.854504
70397397	chr18:70397397:G:A	3.62334e-06	-1.09258	-1.16077
70397512	chr18:70397512:T:C	6.87749e-06	-1.61249	-3.67523e-10
70397752	chr18:70397752:C:T	1.06497e-05	-1.29956e-10	-1.17521
70397896	chr18:70397896:C:T	3.83602e-06	-1.0492	-1.14711
70397935	chr18:70397935:G:A	3.52256e-06	-1.09267	-1.18889
70397947	chr18:70397947:G:A	8.71307e-06	-1.29956e-10	-1.37592
70398707	chr18:70398707:T:G	2.34106e-06	-1.41422	-1.27592
70398755	chr18:70398755:C:T	2.30987e-06	-1.40904	-1.29452
70398935	chr18:70398935:A:G	1.86902e-05	-0.612743	-3.67523e-10
70398949	chr18:70398949:ACTCT:A	9.10277e-06	-1.29956e-10	-1.33216
70399057	chr18:70399057:C:T	1.7269e-06	-1.61852	-1.37589
70399153	chr18:70399153:A:G	1.04129e-05	-1.35528	0.157587
70399274	chr18:70399274:C:T	6.29809e-06	-1.34968	-0.35081
70399427	chr18:70399427:C:T	1.66323e-05	-1.4222	0.692805
70399713	chr18:70399713:C:T	2.98125e-06	-1.58743	-0.860969
70399866	chr18:70399866:G:A	4.19568e-06	-1.1288	-0.977886
70399934	chr18:70399934:A:C	1.01414e-05	-1.29956e-10	-1.22412
70400150	chr18:70400150:C:T	8.68697e-06	-1.37892	-3.67523e-10
70400274	chr18:70400274:T:C	4.4693e-05	-1.29956e-10	0.259075
70400372	chr18:70400372:A:G	3.45534e-06	-0.980669	-1.32015
70400489	chr18:70400489:C:T	8.71358e-06	-1.29956e-10	-1.37586
70400812	chr18:70400812:T:C	2.44286e-05	0.937044	-1.28203
70400910	chr18:70400910:T:C	2.7678e-06	-1.14954	-1.37314
70400947	chr18:70400947:TA:T	2.53802e-06	-1.40502	-1.20434
70401194	chr18:70401194:G:A	1.25316e-05	-1.29956e-10	-1.01249
70401240	chr18:70401240:T:C	2.43754e-06	-1.27685	-1.3729
70401246	chr18:70401246:A:G	2.83058e-06	-1.14662	-1.35364
70401341	chr18:70401341:T:C	2.70427e-05	-1.29956e-10	-0.243325
70401346	chr18:70401346:T:C	2.82793e-05	-1.29956e-10	-0.198612
70401397	chr18:70401397:T:C	2.45048e-06	-1.40838	-1.23608
70401866	chr18:70401866:T:G	9.24805e-06	-1.29956e-10	-1.31633
70402035	chr18:70402035:C:G	3.16808e-06	-1.38717	-1.00045
70402208	chr18:70402208:C:T	8.7126e-06	-1.29956e-10	-1.37597
70402243	chr18:70402243:C:T	3.24098e-06	-0.990155	-1.37471
70402269	chr18:70402269:A:G	8.77062e-06	-1.29956e-10	-1.36933
70402368	chr18:70402368:T:C	3.21749e-06	-0.998691	-1.37345
70402382	chr18:70402382:A:G	3.59845e-06	-0.949385	-1.31085
70402440	chr18:70402440:T:TG	3.28145e-06	-0.980353	-1.3721
70402596	chr18:70402596:TC:T	9.83724e-06	-1.29956e-10	-1.25457
70402706	chr18:70402706:G:A	3.12305e-06	-1.02773	-1.3742
70402723	chr18:70402723:G:A	1.08459e-05	-1.29956e-10	-1.15696
70402899	chr18:70402899:G:A	5.87939e-06	-0.953722	-0.815567
70403023	chr18:70403023:T:C	6.61177e-06	-0.974476	-0.677414
70403173	chr18:70403173:A:G	2.64901e-05	-1.29956e-10	-0.263969
70403190	chr18:70403190:T:C	7.10237e-06	-1.58031	-3.67523e-10
70403319	chr18:70403319:T:C	2.90064e-05	-1.29956e-10	-0.173226
70403643	chr18:70403643:T:C	5.81304e-06	-1.01907	-0.761563
70404053	chr18:70404053:A:T	3.05294e-06	-1.11986	-1.30477
70404164	chr18:70404164:T:C	2.04231e-06	-1.62105	-1.20561
70404220	chr18:70404220:C:T	2.7749e-06	-1.22352	-1.29661
70404268	chr18:70404268:G:A	1.0557e-05	-1.29956e-10	-1.18395
70404317	chr18:70404317:G:A	2.01539e-06	-1.61991	-1.22001
70404327	chr18:70404327:C:T	2.04586e-06	-1.61411	-1.21081
70404415	chr18:70404415:C:T	2.53226e-06	-1.34853	-1.2631
70404527	chr18:70404527:A:T	1.21644e-05	-1.29956e-10	-1.04223
70404697	chr18:70404697:A:T	3.47472e-06	-1.55371	-0.741514
70405260	chr18:70405260:A:G	3.0979e-06	-1.03412	-1.3759
70405464	chr18:70405464:C:T	1.15281e-05	-1.29956e-10	-1.09595
70405469	chr18:70405469:A:G	1.99338e-06	-1.47764	-1.37327
70405758	chr18:70405758:C:G	7.00415e-06	-1.59424	-3.67523e-10
70405997	chr18:70405997:C:G	9.64691e-06	-1.29956e-10	-1.2741
70406035	chr18:70406035:C:A	9.82146e-06	-1.29956e-10	-1.25617
70406099	chr18:70406099:CTAGGAAGATAATTTAGAGCAA:C	8.77118e-06	-1.29956e-10	-1.36927
70406235	chr18:70406235:G:A	1.016e-05	-1.22228	-3.67523e-10
70406467	chr18:70406467:C:T	1.75505e-05	-1.29956e-10	-0.675657
70406521	chr18:70406521:C:T	3.38279e-06	-1.61748	-0.704558
70406570	chr18:70406570:C:T	2.21681e-06	-1.36988	-1.3748
70406628	chr18:70406628:C:A	7.38564e-05	-1.29956e-10	0.761381
70406637	chr18:70406637:T:A	8.07945e-05	-1.29956e-10	0.851168
70406725	chr18:70406725:T:C	0.000103027	-1.29956e-10	1.09425
70406803	chr18:70406803:C:G	4.08992e-05	-1.29956e-10	0.170369
70406979	chr18:70406979:A:G	5.41709e-06	-0.661589	-1.18959
70407028	chr18:70407028:A:G	0.000102229	-1.29956e-10	1.08648
70407415	chr18:70407415:T:C	1.25257e-05	-1.29956e-10	-1.01296
70407589	chr18:70407589:G:A	0.000106668	-1.29956e-10	1.12898
70407604	chr18:70407604:C:T	3.30652e-06	-1.60472	-0.740127
70407914	chr18:70407914:AGTCAGTTCT:A	0.000102909	-1.29956e-10	1.0931
70408284	chr18:70408284:G:A	6.09382e-05	-1.29956e-10	0.569118
70408369	chr18:70408369:C:G	0.000102566	-1.29956e-10	1.08977
70408393	chr18:70408393:T:C	0.000100961	-1.29956e-10	1.074
70408530	chr18:70408530:A:G	9.87127e-05	-1.29956e-10	1.05147
70408625	chr18:70408625:T:C	0.000102406	-1.29956e-10	1.08821
70408663	chr18:70408663:G:A	0.000102422	-1.29956e-10	1.08836
70408866	chr18:70408866:G:A	2.32849e-06	-1.33745	-1.35807
70408929	chr18:70408929:C:G	1.25935e-05	-1.29956e-10	-1.00756
70408989	chr18:70408989:C:T	6.23962e-06	-0.803944	-0.905878
70409134	chr18:70409134:C:T	0.000102374	-1.29956e-10	1.0879
70409145	chr18:70409145:T:A	0.000102316	-1.29956e-10	1.08733
70409222	chr18:70409222:C:T	1.04066e-05	-1.29956e-10	-1.1983
70409256	chr18:70409256:ACT:A	9.9258e-06	-1.29956e-10	-1.2456
70409463	chr18:70409463:G:C	5.12316e-05	-1.29956e-10	0.395616
70409702	chr18:70409702:A:G	4.7495e-06	-0.623105	-1.3596
70409883	chr18:70409883:G:T	2.38567e-06	-1.46667	-1.20459
70410537	chr18:70410537:G:T	2.54413e-06	-1.40839	-1.19856
70410559	chr18:70410559:T:C	3.70485e-06	-0.867959	-1.36314
70410605	chr18:70410605:G:A	8.27089e-06	-0.543461	-0.884537
70410678	chr18:70410678:GGTGCCC:G	8.31451e-05	-1.29956e-10	0.879846
70410688	chr18:70410688:A:AGTTAG	7.40213e-05	-1.29956e-10	0.763612
70410998	chr18:70410998:A:G	1.01935e-05	-1.29956e-10	-1.21899
70411605	chr18:70411605:G:C	4.25534e-06	-1.62634	-0.46623
70412124	chr18:70412124:T:C	6.16184e-06	-1.53484	-0.187521
70412563	chr18:70412563:C:T	4.78927e-06	-1.62033	-0.354031
70412605	chr18:70412605:T:A	4.86618e-06	-1.62329	-0.335146
70412917	chr18:70412917:T:G	2.48644e-06	-1.56771	-1.06218
70412960	chr18:70412960:T:C	2.40333e-06	-1.58024	-1.08365
70413292	chr18:70413292:G:A	2.7201e-05	-1.29956e-10	-0.237487
70413768	chr18:70413768:C:T	9.21312e-06	-1.29956e-10	-1.32011
70413914	chr18:70413914:C:T	2.48089e-05	-1.29956e-10	-0.329538
70414055	chr18:70414055:C:G	4.87829e-06	-1.63543	-0.320511
70414303	chr18:70414303:C:T	3.77369e-06	-1.1501	-1.06259
70415309	chr18:70415309:CACCGTGCCCGCATAA:C	9.93719e-06	0.0902552	-1.33471
70415792	chr18:70415792:A:T	2.2318e-06	-1.37555	-1.36238
70415915	chr18:70415915:C:A	1.13338e-05	-1.11295	-3.67523e-10
70415922	chr18:70415922:T:TTTG	1.01265e-05	-1.29956e-10	-1.22559
70416045	chr18:70416045:C:T	6.70872e-06	-0.614706	-1.02263
70416224	chr18:70416224:A:T	1.28221e-05	-1.29956e-10	-0.98957
70416796	chr18:70416796:C:T	1.24497e-05	-1.29956e-10	-1.01904
70416895	chr18:70416895:C:T	9.34272e-06	-1.29956e-10	-1.30614
70416928	chr18:70416928:T:C	2.62155e-06	-1.20366	-1.37331
70417031	chr18:70417031:G:A	9.56037e-06	-1.29956e-10	-1.28311
70417065	chr18:70417065:A:G	3.8802e-06	-0.967817	-1.21704
70417130	chr18:70417130:A:G	1.09649e-05	-1.29956e-10	-1.14604
70417274	chr18:70417274:C:G	1.37488e-05	-1.29956e-10	-0.919791
70417552	chr18:70417552:T:C	1.02155e-05	-1.21684	-3.67523e-10
70417975	chr18:70417975:A:G	6.71328e-06	-1.63665	-3.67523e-10
70417979	chr18:70417979:C:T	6.16326e-05	-1.29956e-10	0.58045
70418245	chr18:70418245:G:A	2.47925e-06	-1.59363	-1.03915
70418252	chr18:70418252:T:A	2.01373e-06	-1.56069	-1.28006
70418292	chr18:70418292:G:A	3.31909e-06	-1.31868	-1.02237
70418488	chr18:70418488:C:G	1.85725e-05	-1.29956e-10	-0.619058
70418873	chr18:70418873:T:C	1.76547e-06	-1.61672	-1.3556
70419093	chr18:70419093:G:A	1.96862e-06	-1.60224	-1.26117
70419168	chr18:70419168:A:G	3.218e-06	-1.06842	-1.30356
70419221	chr18:70419221:T:G	2.32999e-06	-1.64081	-1.05406
70419224	chr18:70419224:C:T	2.34053e-06	-1.63979	-1.05057
70419365	chr18:70419365:T:C	4.47075e-06	-0.967103	-1.07608
70419381	chr18:70419381:T:C	1.02849e-05	-0.619612	-0.590452
70419454	chr18:70419454:C:T	1.04946e-05	-1.62602	0.436133
70419534	chr18:70419534:G:C	1.87089e-06	-1.57766	-1.33667
70419842	chr18:70419842:G:C	2.94563e-06	-1.28666	-1.17376
70420031	chr18:70420031:G:T	8.76351e-06	-1.29956e-10	-1.37014
70420104	chr18:70420104:T:C	1.72246e-06	-1.63127	-1.36572
70420164	chr18:70420164:C:T	8.75928e-06	-1.29956e-10	-1.37063
70420420	chr18:70420420:T:C	8.50694e-06	-1.39986	-3.67523e-10
70420430	chr18:70420430:G:A	3.13362e-06	-1.02296	-1.3756
70420574	chr18:70420574:G:A	4.59764e-06	-0.871733	-1.14346
70420796	chr18:70420796:A:G	1.73428e-05	-1.29956e-10	-0.687564
70420983	chr18:70420983:C:A	3.00633e-06	-1.58853	-0.851486
70421870	chr18:70421870:C:A	3.04821e-06	-1.09873	-1.32746
70421920	chr18:70421920:C:T	3.48807e-06	-0.921071	-1.37032
70422073	chr18:70422073:A:G	8.02339e-06	-1.45838	-3.67523e-10
70422397	chr18:70422397:T:C	4.08913e-06	-0.885274	-1.24714
70422634	chr18:70422634:T:G	9.06602e-06	-1.29956e-10	-1.33621
70423205	chr18:70423205:G:T	8.75584e-06	-1.29956e-10	-1.37102
70423343	chr18:70423343:C:T	4.37049e-06	-1.25609	-0.809777
70423438	chr18:70423438:G:A	4.19533e-06	-1.28305	-0.823723
70423511	chr18:70423511:G:T	3.11375e-06	-1.5678	-0.837111
70423546	chr18:70423546:C:T	1.58648e-05	-1.29956e-10	-0.776639
70423699	chr18:70423699:C:T	1.61416e-05	-1.29956e-10	-0.759344
70423730	chr18:70423730:T:C	1.5887e-05	-1.29956e-10	-0.775237
70423861	chr18:70423861:T:C	8.73332e-06	-1.29956e-10	-1.3736
70424173	chr18:70424173:G:A	8.81537e-06	-1.29956e-10	-1.36424
70424178	chr18:70424178:C:T	9.78125e-06	-1.29956e-10	-1.26027
70424260	chr18:70424260:A:G	3.13184e-06	-1.36766	-1.03146
70424487	chr18:70424487:G:A	9.39644e-06	-1.29956e-10	-1.30041
70424993	chr18:70424993:T:A	9.11817e-06	-1.29956e-10	-1.33047
70425025	chr18:70425025:G:A	5.98582e-05	-1.29956e-10	0.551238
70425251	chr18:70425251:C:G	1.98263e-06	-1.57412	-1.28219
70425302	chr18:70425302:C:T	3.77953e-05	-1.29956e-10	0.0914429
70425474	chr18:70425474:A:T	9.58059e-06	-1.29956e-10	-1.281
70425635	chr18:70425635:T:A	2.13459e-06	-1.50287	-1.2796
70425833	chr18:70425833:C:T	9.63115e-06	-1.27574	-3.67523e-10
70425839	chr18:70425839:G:A	6.2318e-06	-0.42218	-1.2889
70426078	chr18:70426078:C:T	7.49996e-06	-1.52584	-3.67523e-10
70426207	chr18:70426207:G:A	2.20136e-06	-1.47918	-1.27249
70426213	chr18:70426213:T:C	1.921e-06	-1.63836	-1.24954
70426215	chr18:70426215:C:T	1.32093e-05	-1.29956e-10	-0.95982
70426273	chr18:70426273:A:G	2.91055e-06	-1.53298	-0.939417
70426356	chr18:70426356:C:T	1.99896e-06	-1.61909	-1.22903
70426540	chr18:70426540:G:A	1.07955e-05	-1.29956e-10	-1.16161
70426798	chr18:70426798:C:G	8.81825e-06	-1.29956e-10	-1.36392
70426937	chr18:70426937:G:C	6.69707e-06	-1.63907	-3.67523e-10
70427108	chr18:70427108:A:G	2.46484e-06	-1.55304	-1.08558
70428296	chr18:70428296:ACT:A	6.94232e-06	-1.60311	-3.67523e-10
70428327	chr18:70428327:G:T	3.48978e-06	-1.54408	-0.746822
70428545	chr18:70428545:G:A	4.13087e-06	-1.24454	-0.877711
70428886	chr18:70428886:C:T	2.92052e-05	-1.29956e-10	-0.166395
70428902	chr18:70428902:C:A	1.0239e-05	-1.29956e-10	-1.21454
70428924	chr18:70428924:C:T	7.41532e-06	-1.53719	-3.67523e-10
70428940	chr18:70428940:G:A	1.25241e-05	-1.43043	0.417342
70429041	chr18:70429041:C:T	8.73544e-06	-1.29956e-10	-1.37335
70429337	chr18:70429337:T:C	8.71291e-06	-1.29956e-10	-1.37594
70429512	chr18:70429512:A:G	3.62988e-06	-1.63619	-0.615348
70429532	chr18:70429532:C:T	2.4728e-06	-1.53705	-1.09834
70429759	chr18:70429759:C:T	3.01785e-06	-1.6324	-0.803795
70429935	chr18:70429935:C:T	4.84264e-06	-1.57813	-0.385149
70430422	chr18:70430422:A:G	3.9423e-06	-1.63904	-0.529935
70430433	chr18:70430433:A:G	2.79758e-05	-1.29956e-10	-0.209402
70430481	chr18:70430481:C:T	1.12875e-05	-1.29956e-10	-1.11704
70430697	chr18:70430697:G:A	6.70355e-06	-1.6381	-3.67523e-10
70430747	chr18:70430747:T:C	6.68305e-06	-1.64117	-3.67523e-10
70431332	chr18:70431332:A:G	4.89825e-06	-1.14342	-0.808444
70431344	chr18:70431344:G:C	1.02792e-05	-1.29956e-10	-1.21062
70431390	chr18:70431390:C:T	3.54296e-06	-1.61552	-0.660263
70431783	chr18:70431783:T:C	4.71488e-06	-1.46395	-0.526072
70431853	chr18:70431853:A:G	1.02746e-05	-1.29956e-10	-1.21107
70432734	chr18:70432734:CTAAT:C	2.47957e-05	-0.33007	-3.67523e-10
70432739	chr18:70432739:T:C	2.4849e-05	-0.327923	-3.67523e-10
70432896	chr18:70432896:G:C	1.80723e-06	-1.63988	-1.30906
70433011	chr18:70433011:G:A	8.7126e-06	-1.29956e-10	-1.37597
70433493	chr18:70433493:A:G	8.91214e-06	-1.29956e-10	-1.35333
70433596	chr18:70433596:A:G	8.71466e-06	-1.29956e-10	-1.37573
70433625	chr18:70433625:C:T	2.20091e-05	-1.29956e-10	-0.449285
70433633	chr18:70433633:T:C	8.73477e-06	-1.29956e-10	-1.37343
70433657	chr18:70433657:A:G	8.72512e-06	-1.29956e-10	-1.37453
70433800	chr18:70433800:C:T	1.03878e-05	-1.29956e-10	-1.2001
70433932	chr18:70433932:C:G	1.08983e-05	-1.29956e-10	-1.15214
70434008	chr18:70434008:G:A	9.14209e-06	-1.29956e-10	-1.32785
70434463	chr18:70434463:T:A	3.25297e-05	-1.29956e-10	-0.0585865
70434528	chr18:70434528:T:C	8.7219e-06	-1.29956e-10	-1.3749
70434582	chr18:70434582:T:C	8.75902e-06	-1.29956e-10	-1.37066
70434885	chr18:70434885:G:A	9.3209e-06	-1.29956e-10	-1.30848
70434942	chr18:70434942:A:G	8.86069e-06	-1.29956e-10	-1.35912
70435003	chr18:70435003:A:G	8.73289e-06	-1.29956e-10	-1.37364
70435006	chr18:70435006:A:G	8.73117e-06	-1.29956e-10	-1.37384
70435455	chr18:70435455:C:T	8.73615e-06	-1.29956e-10	-1.37327
70435478	chr18:70435478:G:A	2.01819e-06	-1.58626	-1.25228
70435764	chr18:70435764:C:A	8.72987e-06	-1.29956e-10	-1.37399
70435807	chr18:70435807:G:A	9.30617e-06	-1.29956e-10	-1.31006
70435888	chr18:70435888:CAGTGAACCG:C	2.44151e-06	-1.48243	-1.16569
70435996	chr18:70435996:A:G	9.3741e-06	-1.29956e-10	-1.30279
70436159	chr18:70436159:T:C	8.86757e-06	-1.29956e-10	-1.35834
70436174	chr18:70436174:A:G	9.23877e-06	-1.29956e-10	-1.31733
70436215	chr18:70436215:A:T	9.25578e-06	-1.29956e-10	-1.31549
70436284	chr18:70436284:T:G	9.36297e-06	-1.29956e-10	-1.30398
70436377	chr18:70436377:T:A	6.46707e-05	0.628567	-3.67523e-10
70436477	chr18:70436477:G:A	2.62033e-06	-1.45139	-1.12606
70436614	chr18:70436614:A:G	8.78636e-06	-1.29956e-10	-1.36754
70437082	chr18:70437082:T:C	3.14885e-05	-1.29956e-10	-0.0911193
70437127	chr18:70437127:C:T	3.2878e-05	-1.29956e-10	-0.0479372
70437136	chr18:70437136:T:G	2.14934e-06	-1.45306	-1.32252
70437169	chr18:70437169:G:A	2.23737e-06	-1.43085	-1.30459
70437257	chr18:70437257:G:A	8.76659e-06	-1.29956e-10	-1.36979
70437463	chr18:70437463:A:G	3.87665e-06	-1.46126	-0.724505
70437623	chr18:70437623:C:T	8.80056e-06	-1.29956e-10	-1.36593
70437653	chr18:70437653:T:C	2.17489e-06	-1.46545	-1.29831
70438302	chr18:70438302:AT:A	1.09468e-05	-1.29956e-10	-1.14769
70438344	chr18:70438344:T:A	2.17558e-06	-1.45026	-1.31318
70438483	chr18:70438483:T:C	2.95878e-05	-1.29956e-10	-0.153378
70438722	chr18:70438722:C:T	2.23326e-06	-1.46526	-1.27201
70438803	chr18:70438803:T:G	2.20485e-06	-1.47857	-1.27151
70439319	chr18:70439319:G:A	2.08151e-06	-1.51049	-1.29716
70439326	chr18:70439326:C:T	8.71249e-06	-1.29956e-10	-1.37598
70439522	chr18:70439522:A:G	2.17446e-06	-1.4746	-1.28936
70439626	chr18:70439626:C:T	1.11056e-05	-1.40735	0.274066
70439658	chr18:70439658:A:G	2.16907e-06	-1.47456	-1.29189
70439781	chr18:70439781:G:A	2.1704e-06	-1.47162	-1.29421
70440027	chr18:70440027:G:A	3.59906e-06	-1.51019	-0.749878
70440144	chr18:70440144:T:C	1.05927e-05	-1.29956e-10	-1.18057
70440247	chr18:70440247:A:G	9.81236e-06	-1.29956e-10	-1.2571
70440257	chr18:70440257:C:G	1.25496e-05	-1.29956e-10	-1.01106
70440379	chr18:70440379:C:T	2.72571e-06	-1.1755	-1.36252
70440416	chr18:70440416:C:T	8.79987e-06	-1.29956e-10	-1.366
70440483	chr18:70440483:C:T	2.6521e-06	-1.20731	-1.35808
70440972	chr18:70440972:G:A	2.74487e-06	-1.57	-0.961012
70440992	chr18:70440992:C:T	3.99053e-06	-0.867198	-1.28962
70441013	chr18:70441013:T:G	1.34338e-05	-1.29956e-10	-0.942964
70441029	chr18:70441029:C:G	1.95227e-05	-0.959697	0.390532
70441154	chr18:70441154:C:T	1.34474e-05	-1.29956e-10	-0.941952
70441801	chr18:70441801:T:C	2.17344e-06	-1.52796	-1.23647
70441857	chr18:70441857:G:A	3.96056e-06	-0.788416	-1.37594
70441994	chr18:70441994:A:T	5.18569e-06	-1.11248	-0.782355
70442147	chr18:70442147:G:A	2.94264e-05	-1.29956e-10	-0.15885
70442177	chr18:70442177:T:G	2.11937e-06	-1.54957	-1.24005
70442237	chr18:70442237:C:T	3.5462e-06	-1.08178	-1.19309
70442275	chr18:70442275:T:C	9.16584e-06	-1.29956e-10	-1.32526
70442281	chr18:70442281:G:A	1.1514e-05	-1.29956e-10	-1.09718
70442289	chr18:70442289:G:A	3.62092e-06	-0.895243	-1.35877
70442494	chr18:70442494:T:C	1.08486e-05	-1.29956e-10	-1.15671
70442565	chr18:70442565:A:G	8.95566e-06	-1.34846	-3.67523e-10
70442813	chr18:70442813:T:C	3.28085e-06	-0.986808	-1.36583
70442816	chr18:70442816:C:T	8.49921e-06	-1.40077	-3.67523e-10
70443277	chr18:70443277:C:T	2.39104e-06	-1.48221	-1.1868
70443444	chr18:70443444:C:T	1.21555e-05	-1.29956e-10	-1.04296
70443475	chr18:70443475:C:T	6.93078e-05	-1.29956e-10	0.697817
70443722	chr18:70443722:A:G	1.00764e-05	-1.29956e-10	-1.23055
70444245	chr18:70444245:T:G	3.55209e-05	-1.50178	1.53116
70444534	chr18:70444534:A:T	6.94573e-06	-0.871364	-0.73125
70444677	chr18:70444677:T:C	1.20883e-05	-1.29956e-10	-1.0485
70444714	chr18:70444714:C:T	9.1565e-06	-1.29956e-10	-1.32628
70444801	chr18:70444801:T:C	9.16247e-06	-1.29956e-10	-1.32563
70444836	chr18:70444836:C:G	1.68226e-05	-0.885084	0.167066
70444967	chr18:70444967:T:C	8.75047e-06	-1.29956e-10	-1.37163
70445213	chr18:70445213:C:T	2.09033e-06	-1.59289	-1.21053
70445216	chr18:70445216:G:A	7.44628e-06	-0.864214	-0.668813
70445622	chr18:70445622:T:C	2.55806e-05	-1.29956e-10	-0.298908
70445893	chr18:70445893:G:A	1.70784e-05	-1.29956e-10	-0.702924
70445913	chr18:70445913:G:T	1.00497e-05	-1.29956e-10	-1.2332
70446059	chr18:70446059:C:G	7.87415e-06	-1.47716	-3.67523e-10
70446473	chr18:70446473:C:T	1.27652e-05	-1.29956e-10	-0.994015
70446546	chr18:70446546:T:C	9.57102e-06	-1.29956e-10	-1.282
70446594	chr18:70446594:G:C	3.2143e-06	-1.64086	-0.732273
70446728	chr18:70446728:G:A	2.05632e-06	-1.55478	-1.26504
70447476	chr18:70447476:G:A	2.10081e-06	-1.5068	-1.29162
70447643	chr18:70447643:C:G	1.04661e-05	-1.1926	-3.67523e-10
70448426	chr18:70448426:C:T	9.67743e-06	-1.29956e-10	-1.27094
70448747	chr18:70448747:A:T	3.40674e-06	-1.02103	-1.29396
70449047	chr18:70449047:T:C	2.2137e-06	-1.63745	-1.10863
70449187	chr18:70449187:A:G	1.41119e-05	-1.29956e-10	-0.893719
70449484	chr18:70449484:A:G	1.0029e-05	-1.29956e-10	-1.23526
70449537	chr18:70449537:G:A	2.29583e-05	-0.150707	-0.256352
70449608	chr18:70449608:C:T	1.35239e-05	-0.936279	-3.67523e-10
70449659	chr18:70449659:A:G	1.00704e-05	-1.29956e-10	-1.23114
70450203	chr18:70450203:C:T	4.61525e-05	-1.29956e-10	0.29121
70450267	chr18:70450267:T:C	6.71876e-06	-1.63584	-3.67523e-10
70450394	chr18:70450394:A:G	2.59935e-06	-1.57407	-1.01141
70450924	chr18:70450924:G:A	1.507e-05	-1.29956e-10	-0.828038
70451073	chr18:70451073:G:A	7.20064e-06	-1.62843	0.0618559
70451146	chr18:70451146:T:C	7.38171e-06	-0.839521	-0.702215
70451354	chr18:70451354:A:G	8.12263e-06	-1.44609	-3.67523e-10
70451414	chr18:70451414:T:C	1.39051e-05	-1.29956e-10	-0.908486
70451681	chr18:70451681:T:C	2.06239e-06	-1.63286	-1.18401
70451932	chr18:70451932:C:T	3.7637e-06	-1.59802	-0.617314
70452104	chr18:70452104:G:A	1.47234e-05	-1.29956e-10	-0.851305
70452167	chr18:70452167:A:C	1.03729e-05	-1.29956e-10	-1.20155
70452290	chr18:70452290:T:A	1.23599e-05	-1.29956e-10	-1.02629
70452378	chr18:70452378:T:A	9.31803e-06	-1.29956e-10	-1.30879
70452470	chr18:70452470:T:G	4.49785e-06	-1.23017	-0.806968
70452792	chr18:70452792:G:A	2.47681e-05	-0.0415607	-0.289623
70453122	chr18:70453122:G:GTC	8.84977e-06	-1.29956e-10	-1.36035
70453236	chr18:70453236:C:G	9.49698e-06	-1.29956e-10	-1.28977
70453526	chr18:70453526:T:C	5.16735e-06	-1.6412	-0.257183
70453619	chr18:70453619:AT:A	3.21046e-06	-1.60261	-0.771717
70453655	chr18:70453655:A:G	9.71421e-06	-1.29956e-10	-1.26715
70454382	chr18:70454382:T:C	1.34359e-05	-1.29956e-10	-0.94281
70454891	chr18:70454891:T:C	4.70753e-06	-0.753508	-1.23807
70455107	chr18:70455107:A:G	6.34112e-06	-0.665517	-1.02817
70455311	chr18:70455311:C:T	9.4489e-06	-1.29956e-10	-1.29484
70455637	chr18:70455637:A:T	8.93742e-06	-1.29956e-10	-1.35049
70456137	chr18:70456137:T:G	2.23479e-06	-1.36071	-1.37589
70456387	chr18:70456387:T:C	9.63932e-06	-1.29956e-10	-1.27489
70456954	chr18:70456954:A:G	1.12227e-05	-1.29956e-10	-1.1228
70457182	chr18:70457182:G:A	7.39077e-06	-1.54051	-3.67523e-10
70457224	chr18:70457224:C:T	1.50868e-05	-1.29956e-10	-0.826923
70457618	chr18:70457618:C:T	3.70214e-06	-0.934906	-1.29692
70457946	chr18:70457946:G:A	3.69077e-06	-1.21648	-1.01843
70458346	chr18:70458346:T:G	1.11667e-05	-1.29956e-10	-1.12781
70458452	chr18:70458452:CAG:C	1.16528e-05	-1.29956e-10	-1.08519
70458855	chr18:70458855:G:T	3.64443e-06	-1.20596	-1.04158
70459042	chr18:70459042:T:A	8.8806e-06	-1.29956e-10	-1.35687
70459156	chr18:70459156:A:G	3.58493e-06	-0.996013	-1.26799
70459466	chr18:70459466:G:C	9.5427e-06	-1.29956e-10	-1.28496
70459622	chr18:70459622:A:G	1.43717e-05	-0.875483	-3.67523e-10
70459854	chr18:70459854:A:G	1.73523e-05	0.646015	-1.33303
70459984	chr18:70459984:G:A	1.70184e-06	-1.63691	-1.37212
70459999	chr18:70459999:A:G	1.11081e-05	-1.29956e-10	-1.13306
70460027	chr18:70460027:A:C	2.55872e-06	-1.27082	-1.33042
70460081	chr18:70460081:C:T	2.16125e-06	-1.42067	-1.34939
70460591	chr18:70460591:T:C	8.86191e-06	-1.29956e-10	-1.35898
70461483	chr18:70461483:C:T	8.8516e-06	-1.29956e-10	-1.36014
70462440	chr18:70462440:G:C	9.14753e-06	-1.29956e-10	-1.32726
70462475	chr18:70462475:G:A	2.04043e-06	-1.50116	-1.32642
70462574	chr18:70462574:C:T	9.75063e-06	-1.29956e-10	-1.26341
70462952	chr18:70462952:T:A	1.1044e-05	0.162257	-1.30111
70463015	chr18:70463015:G:A	1.11213e-05	0.168931	-1.30081
70463062	chr18:70463062:A:T	1.13726e-05	0.191729	-1.30126
70463314	chr18:70463314:G:C	1.09834e-05	0.164106	-1.30846
70463331	chr18:70463331:C:T	2.11918e-05	0.869355	-1.35648
70463456	chr18:70463456:TAAG:T	8.71255e-06	-1.29956e-10	-1.37598
70463546	chr18:70463546:T:C	2.88737e-06	-1.16203	-1.31836
70464002	chr18:70464002:G:A	8.85688e-06	-1.29956e-10	-1.35955
70464302	chr18:70464302:G:A	1.0368e-05	0.111081	-1.3131
70464646	chr18:70464646:A:G	1.79063e-05	0.70299	-1.35858
70464933	chr18:70464933:C:G	1.465e-05	-1.29956e-10	-0.856301
70465394	chr18:70465394:C:T	7.38245e-06	-0.218634	-1.323
70465436	chr18:70465436:C:T	9.78801e-06	0.0536427	-1.31323
70465574	chr18:70465574:G:A	3.86656e-06	-1.61938	-0.568997
70465644	chr18:70465644:A:G	7.99441e-06	-0.103339	-1.35866
70465762	chr18:70465762:C:T	9.39885e-06	-0.0285662	-1.27159
70465764	chr18:70465764:A:G	6.841e-06	-1.61781	-3.67523e-10
70465921	chr18:70465921:A:G	8.72297e-06	-1.29956e-10	-1.37478
70465977	chr18:70465977:G:A	1.40521e-05	-1.29956e-10	-0.897971
70466108	chr18:70466108:A:C	8.79648e-06	-1.29956e-10	-1.36639
70466382	chr18:70466382:G:C	2.0894e-05	-1.29956e-10	-0.501277
70466403	chr18:70466403:T:C	3.87322e-06	-0.897827	-1.28883
70466656	chr18:70466656:TG:T	9.01994e-06	-1.29956e-10	-1.3413
70466677	chr18:70466677:C:G	6.40463e-06	-1.60656	-0.0771575
70466701	chr18:70466701:G:A	1.44494e-05	-1.29956e-10	-0.870091
70466740	chr18:70466740:A:G	2.99082e-06	-1.63406	-0.81113
70466836	chr18:70466836:G:A	2.79847e-06	-1.6106	-0.901071
70466927	chr18:70466927:C:G	2.43736e-06	-1.61823	-1.0316
70467156	chr18:70467156:A:G	4.06189e-06	-0.926172	-1.21292
70467207	chr18:70467207:C:A	4.11565e-06	-0.951972	-1.17397
70467352	chr18:70467352:G:T	3.50774e-05	0.0168171	-3.67523e-10
70467539	chr18:70467539:G:A	1.0576e-05	-1.29956e-10	-1.18215
70467766	chr18:70467766:A:AC	1.53704e-05	-1.29956e-10	-0.808299
70467900	chr18:70467900:G:A	1.50767e-05	-1.29956e-10	-0.827593
70468007	chr18:70468007:C:G	3.49403e-05	0.0129006	-3.67523e-10
70468040	chr18:70468040:T:C	1.38011e-05	0.365946	-1.28194
70468211	chr18:70468211:A:G	1.21806e-05	-1.0409	-3.67523e-10
70468373	chr18:70468373:C:A	2.97761e-06	-1.53104	-0.918574
70468454	chr18:70468454:T:A	3.44007e-05	-0.00266354	-3.67523e-10
70468738	chr18:70468738:G:A	1.5305e-05	-0.812564	-3.67523e-10
70468790	chr18:70468790:G:A	8.73858e-06	-1.29956e-10	-1.37299
70468953	chr18:70468953:T:A	3.04896e-06	-1.22833	-1.19761
70468997	chr18:70468997:G:C	8.77795e-06	-1.29956e-10	-1.3685
70469072	chr18:70469072:A:G	3.53581e-06	-0.933421	-1.34438
70469108	chr18:70469108:G:C	8.75684e-06	-1.29956e-10	-1.37091
70469147	chr18:70469147:C:T	1.4758e-05	0.0427701	-0.891729
70469288	chr18:70469288:G:A	3.12527e-05	0.846266	-0.9449
70469316	chr18:70469316:G:A	3.17701e-05	-0.0822139	-3.67523e-10
70469348	chr18:70469348:G:A	6.72597e-06	-1.63477	-3.67523e-10
70470013	chr18:70470013:A:G	2.90645e-05	0.697475	-0.868698
70470101	chr18:70470101:A:G	1.07767e-05	-1.29956e-10	-1.16335
70470530	chr18:70470530:A:T	2.33035e-06	-1.31886	-1.37586
70470951	chr18:70470951:C:T	8.73491e-06	-1.29956e-10	-1.37341
70471165	chr18:70471165:T:C	3.2336e-05	0.748352	-0.812913
70471244	chr18:70471244:A:T	8.79185e-06	-1.29956e-10	-1.36692
70471342	chr18:70471342:G:C	9.13615e-06	-1.29956e-10	-1.3285
70471721	chr18:70471721:T:C	3.05558e-05	0.68121	-0.802398
70471844	chr18:70471844:G:A	3.06876e-05	0.723757	-0.84064
70471965	chr18:70471965:T:G	7.01924e-06	-1.59209	-3.67523e-10
70471997	chr18:70471997:C:T	2.72998e-05	0.603621	-0.837483
70472040	chr18:70472040:A:T	7.42928e-06	-1.53531	-3.67523e-10
70472288	chr18:70472288:C:T	1.18014e-05	-1.07252	-3.67523e-10
70472757	chr18:70472757:G:A	2.67554e-05	0.563673	-0.817678
70472869	chr18:70472869:G:A	3.30504e-06	-1.62592	-0.719371
70472999	chr18:70472999:A:T	8.79051e-06	-1.29956e-10	-1.36707
70473286	chr18:70473286:T:C	9.95566e-06	-1.29956e-10	-1.2426
70473290	chr18:70473290:A:T	2.80843e-05	0.607334	-0.812863
70473331	chr18:70473331:A:C	7.51984e-06	-1.5232	-3.67523e-10
70473428	chr18:70473428:T:G	3.12302e-05	0.635169	-0.734526
70473489	chr18:70473489:A:C	8.7977e-06	-1.29956e-10	-1.36625
70473593	chr18:70473593:A:G	1.57237e-05	-0.382741	-0.402832
70474286	chr18:70474286:G:A	5.77551e-05	-1.29956e-10	0.51547
70474314	chr18:70474314:A:G	1.39502e-05	0.244258	-1.14951
70474371	chr18:70474371:G:A	8.73832e-06	-1.29956e-10	-1.37302
70474676	chr18:70474676:C:T	7.64917e-06	-1.50614	-3.67523e-10
70475178	chr18:70475178:G:A	1.37371e-05	-0.459038	-0.461601
70475211	chr18:70475211:G:A	2.84156e-05	0.476338	-0.67014
70475478	chr18:70475478:T:C	2.88664e-05	0.500083	-0.678147
70475486	chr18:70475486:G:A	2.2218e-06	-1.36664	-1.37578
70475787	chr18:70475787:T:A	3.3448e-06	-1.60778	-0.725557
70476033	chr18:70476033:T:C	1.52731e-05	0.276524	-1.09117
70476221	chr18:70476221:G:A	1.36852e-05	0.217585	-1.14201
70476427	chr18:70476427:G:A	9.5431e-06	-1.29956e-10	-1.28492
70476552	chr18:70476552:G:A	3.28509e-05	0.616576	-0.665337
70476930	chr18:70476930:C:T	2.90675e-05	0.468531	-0.63965
70477175	chr18:70477175:A:T	2.46706e-05	0.219282	-0.554409
70477189	chr18:70477189:C:T	8.71365e-06	-1.29956e-10	-1.37585
70477246	chr18:70477246:T:C	2.28123e-06	-1.34005	-1.37597
70477271	chr18:70477271:T:C	1.49737e-05	-0.49064	-0.343807
70477392	chr18:70477392:T:C	1.5198e-05	-0.4558	-0.363778
70477730	chr18:70477730:T:G	5.82811e-05	-1.29956e-10	0.524538
70477745	chr18:70477745:T:C	2.85972e-05	0.518009	-0.705441
70477763	chr18:70477763:C:T	1.7437e-06	-1.61401	-1.37072
70478253	chr18:70478253:C:T	8.73092e-06	-1.29956e-10	-1.37387
70478459	chr18:70478459:G:A	2.83592e-05	0.492747	-0.688538
70478684	chr18:70478684:G:A	2.31325e-06	-1.32615	-1.37594
70479354	chr18:70479354:G:A	1.17131e-05	-1.08004	-3.67523e-10
70479637	chr18:70479637:C:T	8.91016e-06	-1.29956e-10	-1.35355
70479803	chr18:70479803:G:C	2.96491e-05	0.535084	-0.686394
70479833	chr18:70479833:C:T	8.79516e-06	-1.29956e-10	-1.36654
70480128	chr18:70480128:T:A	2.25224e-05	0.873505	-1.29974
70480663	chr18:70480663:G:C	1.02751e-05	-1.29956e-10	-1.21102
70480746	chr18:70480746:T:G	1.08056e-05	0.128022	-1.2887
70481145	chr18:70481145:G:A	2.65985e-05	0.316232	-0.576118
70481466	chr18:70481466:G:T	2.9752e-06	-1.07836	-1.37207
70481470	chr18:70481470:C:T	1.56381e-05	-1.29956e-10	-0.791033
70481612	chr18:70481612:C:T	1.13723e-05	0.266012	-1.37558
70481613	chr18:70481613:G:T	1.00898e-05	0.0714564	-1.30068
70481689	chr18:70481689:A:G	8.79769e-06	-0.212236	-1.15402
70482083	chr18:70482083:A:G	6.83594e-06	-1.61855	-3.67523e-10
70482325	chr18:70482325:G:A	1.11464e-05	-1.29956e-10	-1.12962
70482625	chr18:70482625:T:A	1.01081e-05	-1.29956e-10	-1.2274
70482728	chr18:70482728:C:T	2.24328e-06	-1.36385	-1.36895
70482729	chr18:70482729:G:A	1.30322e-05	-0.973317	-3.67523e-10
70483061	chr18:70483061:G:A	2.38357e-06	-1.64058	-1.03156
70483317	chr18:70483317:G:C	2.1477e-06	-1.40262	-1.37373
70483639	chr18:70483639:G:A	1.46681e-05	-1.29956e-10	-0.855065
70483678	chr18:70483678:G:A	7.40797e-06	-1.53818	-3.67523e-10
70483775	chr18:70483775:T:C	9.68301e-06	0.0148974	-1.28527
70483804	chr18:70483804:G:T	2.9733e-06	-1.10398	-1.34709
70483865	chr18:70483865:C:A	8.72253e-06	-0.223598	-1.15123
70483876	chr18:70483876:G:C	3.77595e-06	-1.49778	-0.714305
70483926	chr18:70483926:T:C	3.5564e-05	0.30727	-0.276677
70484086	chr18:70484086:G:A	1.78328e-05	-1.29956e-10	-0.659702
70484190	chr18:70484190:C:G	1.09558e-05	-1.29956e-10	-1.14688
70484545	chr18:70484545:A:G	1.05896e-05	0.115278	-1.29615
70484801	chr18:70484801:A:G	1.1137e-05	-1.29956e-10	-1.13047
70484830	chr18:70484830:C:T	7.23069e-06	-1.56241	-3.67523e-10
70484942	chr18:70484942:G:A	6.96127e-06	-1.60038	-3.67523e-10
70485064	chr18:70485064:C:T	7.73411e-06	-0.27139	-1.22371
70485581	chr18:70485581:C:T	1.01817e-05	-1.29956e-10	-1.22015
70485727	chr18:70485727:G:T	1.02422e-05	0.0818425	-1.29606
70486326	chr18:70486326:CA:C	3.53436e-06	-1.51755	-0.760656
70486384	chr18:70486384:T:C	7.88236e-06	-0.328991	-1.14712
70486462	chr18:70486462:A:T	9.36875e-06	0.00352041	-1.30688
70486587	chr18:70486587:C:G	4.47556e-06	-1.48177	-0.560339
70487286	chr18:70487286:A:G	1.80337e-05	0.294253	-0.94275
70487504	chr18:70487504:G:A	7.40183e-06	-1.53901	-3.67523e-10
70487706	chr18:70487706:T:C	9.46171e-06	0.0146175	-1.30811
70487988	chr18:70487988:T:C	9.19328e-06	0.0145489	-1.33682
70488134	chr18:70488134:T:A	8.93965e-06	-1.29956e-10	-1.35024
70488231	chr18:70488231:A:G	0.000126781	-1.29956e-10	1.30172
70488244	chr18:70488244:G:A	7.4529e-06	-1.53214	-3.67523e-10
70488808	chr18:70488808:T:C	9.18195e-06	-1.29956e-10	-1.3235
70488859	chr18:70488859:G:T	1.6727e-05	-1.29956e-10	-0.723715
70488916	chr18:70488916:T:A	9.41557e-06	-1.29956e-10	-1.29838
70489300	chr18:70489300:C:A	4.02159e-06	-0.798329	-1.35074
70489850	chr18:70489850:C:G	6.69732e-06	-1.63903	-3.67523e-10
70490122	chr18:70490122:A:G	1.53381e-05	-1.29956e-10	-0.810403
70490558	chr18:70490558:G:A	2.48886e-06	-1.30715	-1.32177
70490826	chr18:70490826:C:T	6.71268e-06	-1.63674	-3.67523e-10
70490916	chr18:70490916:A:G	9.8634e-06	-0.12337	-1.12854
70491518	chr18:70491518:T:C	1.01927e-05	-0.0875823	-1.13149
70491547	chr18:70491547:C:T	1.24524e-05	0.0692543	-1.08808
70492593	chr18:70492593:T:A	1.03849e-05	-0.10106	-1.09933
70492644	chr18:70492644:A:G	1.40649e-05	-1.29956e-10	-0.897059
70492720	chr18:70492720:T:C	1.07352e-05	-0.0686383	-1.09857
70492959	chr18:70492959:T:C	1.03542e-05	-0.102889	-1.10046
70492986	chr18:70492986:GTAATATTA:G	1.03349e-05	-0.118092	-1.08712
70493063	chr18:70493063:C:T	9.64468e-06	-1.29956e-10	-1.27433
70493077	chr18:70493077:A:G	1.06146e-05	-0.0761327	-1.10238
70493111	chr18:70493111:C:T	1.07671e-05	-0.0618653	-1.10238
70493322	chr18:70493322:GC:G	1.04001e-05	-0.0949381	-1.10399
70493338	chr18:70493338:G:A	1.2971e-05	-0.0174384	-0.960586
70493434	chr18:70493434:T:C	1.23498e-05	-0.0421643	-0.984937
70493549	chr18:70493549:A:G	8.73756e-06	-1.29956e-10	-1.37311
70493562	chr18:70493562:C:T	1.40625e-05	0.078834	-0.976065
70493744	chr18:70493744:C:G	4.39736e-06	-0.685554	-1.37418
70493801	chr18:70493801:G:C	9.02818e-06	-0.00226839	-1.33812
70493811	chr18:70493811:G:C	9.98252e-06	-1.29956e-10	-1.23991
70493937	chr18:70493937:G:C	1.59406e-05	0.373391	-1.14526
70494268	chr18:70494268:G:A	2.14884e-05	0.527174	-1.0004
70494429	chr18:70494429:C:G	2.07505e-05	0.540581	-1.04875
70494945	chr18:70494945:A:G	1.70801e-05	0.234627	-0.937455
70495197	chr18:70495197:C:T	8.74178e-06	-1.29956e-10	-1.37263
70495204	chr18:70495204:GGAGGCC:G	1.0699e-05	-1.29956e-10	-1.17059
70495212	chr18:70495212:A:T	1.06831e-05	-1.29956e-10	-1.17208
70495261	chr18:70495261:A:G	1.71898e-05	0.247397	-0.943821
70496169	chr18:70496169:A:C	9.55075e-06	-1.29956e-10	-1.28412
70496801	chr18:70496801:G:C	9.30071e-06	-1.29956e-10	-1.31065
70496848	chr18:70496848:T:G	7.03529e-06	-1.5898	-3.67523e-10
70497538	chr18:70497538:A:G	2.05454e-06	-1.64103	-1.17965
70497631	chr18:70497631:C:A	1.08397e-05	-1.29956e-10	-1.15752
70497817	chr18:70497817:G:T	1.8486e-06	-1.57398	-1.35234
70498555	chr18:70498555:T:A	3.47096e-06	-0.934915	-1.3614
70499086	chr18:70499086:C:T	4.04276e-06	-0.768123	-1.37569
70499129	chr18:70499129:TG:T	8.87685e-06	-1.29956e-10	-1.35729
70499331	chr18:70499331:C:A	7.19985e-06	-0.425203	-1.14148
70499417	chr18:70499417:C:T	1.08091e-05	-1.29956e-10	-1.16035
70499517	chr18:70499517:GGGGCACCATGGAAGGCATTTCCGCCCC:G	1.00093e-05	-1.23722	-3.67523e-10
70499885	chr18:70499885:G:A	4.17459e-06	-0.735742	-1.37598
70499995	chr18:70499995:T:C	2.052e-06	-1.45064	-1.37128
70500028	chr18:70500028:TC:T	8.91742e-06	-1.29956e-10	-1.35273
70500037	chr18:70500037:C:T	8.88671e-06	-0.495452	-0.860733
70501363	chr18:70501363:C:G	8.72505e-06	-1.29956e-10	-1.37454
70501404	chr18:70501404:G:A	4.42249e-06	-0.696313	-1.35773
70501409	chr18:70501409:G:A	1.41007e-05	-1.29956e-10	-0.894514
70501754	chr18:70501754:G:T	2.10668e-06	-1.42483	-1.37079
70501931	chr18:70501931:T:C	9.91599e-06	-1.24659	-3.67523e-10
70502019	chr18:70502019:G:C	4.2122e-06	-0.744511	-1.35825
70502103	chr18:70502103:T:C	6.71752e-06	-1.63602	-3.67523e-10
70502456	chr18:70502456:C:T	8.81864e-06	-1.29956e-10	-1.36387
70502857	chr18:70502857:A:G	3.09266e-05	-0.109123	-3.67523e-10
70503066	chr18:70503066:T:A	2.40694e-06	-1.30425	-1.35814
70503603	chr18:70503603:T:C	4.26188e-06	-0.728422	-1.36261
70503656	chr18:70503656:C:T	2.11377e-06	-1.44086	-1.35141
70504057	chr18:70504057:A:C	8.90507e-06	-1.29956e-10	-1.35412
70504370	chr18:70504370:G:A	4.89838e-06	-0.577043	-1.37479
70504582	chr18:70504582:TGGGATTACA:T	1.38727e-05	-1.29956e-10	-0.910818
70504788	chr18:70504788:C:A	1.54681e-05	0.220903	-1.02286
70505195	chr18:70505195:A:G	8.76677e-06	-1.29956e-10	-1.36977
70505264	chr18:70505264:T:C	2.23508e-05	-1.29956e-10	-0.433877
70505537	chr18:70505537:G:T	4.73261e-06	-0.618725	-1.36754
70505559	chr18:70505559:A:T	1.3321e-05	-1.29956e-10	-0.951398
70505818	chr18:70505818:T:C	4.82964e-06	-0.833052	-1.13292
70506308	chr18:70506308:A:T	1.09377e-05	-0.0327807	-1.11574
70506551	chr18:70506551:A:G	2.73645e-06	-1.46712	-1.06696
70507287	chr18:70507287:T:C	1.41148e-05	-1.29956e-10	-0.893515
70507458	chr18:70507458:G:C	1.44942e-05	-1.29956e-10	-0.866992
70507544	chr18:70507544:G:A	3.46116e-06	-1.62896	-0.670177
70507684	chr18:70507684:A:G	9.09743e-06	-1.29956e-10	-1.33275
70508196	chr18:70508196:T:G	4.95974e-06	-0.574358	-1.36503
70508669	chr18:70508669:T:C	1.12734e-05	-1.29956e-10	-1.1183
70509272	chr18:70509272:G:A	5.09184e-06	-0.545136	-1.36797
70509305	chr18:70509305:T:C	5.65215e-05	-1.29956e-10	0.493881
70509358	chr18:70509358:G:T	1.53706e-05	-1.29956e-10	-0.808283
70509399	chr18:70509399:G:A	5.63085e-05	-1.29956e-10	0.490105
70510061	chr18:70510061:C:T	9.01167e-06	-1.29956e-10	-1.34222
70510145	chr18:70510145:A:C	8.81913e-06	-1.29956e-10	-1.36382
70510392	chr18:70510392:G:A	1.45991e-05	-1.29956e-10	-0.859784
70511095	chr18:70511095:G:A	8.49612e-06	-1.40113	-3.67523e-10
70511138	chr18:70511138:C:T	1.47636e-05	-1.29956e-10	-0.848577
70511185	chr18:70511185:C:G	1.51208e-05	-1.29956e-10	-0.824672
70511641	chr18:70511641:C:T	4.61565e-06	-0.643948	-1.36734
70511682	chr18:70511682:T:C	2.91223e-06	-1.11726	-1.35457
70511721	chr18:70511721:G:C	4.62384e-06	-0.642083	-1.36743
70512686	chr18:70512686:C:T	4.45856e-06	-0.679214	-1.3667
70512818	chr18:70512818:C:T	1.01743e-05	-1.29956e-10	-1.22088
70512846	chr18:70512846:G:A	5.15685e-06	-0.869693	-1.03072
70513217	chr18:70513217:G:A	5.09227e-06	-0.605107	-1.30791
70513499	chr18:70513499:A:G	9.48858e-06	-0.285386	-1.00527
70513673	chr18:70513673:C:T	5.33381e-06	-0.868588	-0.998087
70513873	chr18:70513873:A:C	4.99268e-06	-0.587754	-1.34501
70513925	chr18:70513925:A:G	8.92395e-06	-1.29956e-10	-1.352
70514913	chr18:70514913:C:T	5.46344e-06	-1.01882	-0.823845
70515001	chr18:70515001:A:C	4.19968e-06	-1.64081	-0.464924
70515029	chr18:70515029:C:T	1.0458e-05	-0.506219	-0.687151
70515191	chr18:70515191:A:G	2.89182e-06	-1.15585	-1.32301
70515474	chr18:70515474:A:G	9.03429e-06	-0.815747	-0.523966
70515494	chr18:70515494:C:G	5.00983e-06	-0.592282	-1.33706
70515738	chr18:70515738:T:C	2.01992e-06	-1.60453	-1.23316
70515770	chr18:70515770:AG:A	2.02505e-05	-1.29956e-10	-0.532563
70515884	chr18:70515884:C:G	1.12247e-05	-1.29956e-10	-1.12262
70515945	chr18:70515945:C:T	8.76198e-06	-1.29956e-10	-1.37032
70516193	chr18:70516193:T:G	5.02179e-06	-0.591201	-1.33575
70516227	chr18:70516227:A:G	1.25956e-05	-1.29956e-10	-1.0074
70516258	chr18:70516258:T:C	2.27428e-05	-1.29956e-10	-0.416494
70516367	chr18:70516367:T:G	1.25911e-05	-0.523224	-0.484526
70516391	chr18:70516391:C:T	1.21565e-05	-0.558713	-0.484166
70517012	chr18:70517012:T:A	8.79748e-06	-0.544363	-0.821913
70517835	chr18:70517835:A:G	2.15875e-05	-1.29956e-10	-0.468625
70518664	chr18:70518664:TC:T	1.39704e-05	-0.903804	-3.67523e-10
70519165	chr18:70519165:G:T	8.83552e-06	-1.29956e-10	-1.36196
70519366	chr18:70519366:C:T	6.87416e-06	-1.61297	-3.67523e-10
70519694	chr18:70519694:A:G	2.6375e-05	-1.29956e-10	-0.268325
70519760	chr18:70519760:T:G	2.18501e-06	-1.52535	-1.23377
70520398	chr18:70520398:G:A	4.68214e-06	-1.54113	-0.455856
70521060	chr18:70521060:G:A	6.21712e-06	-0.394262	-1.31917
70521436	chr18:70521436:T:C	1.44338e-05	-1.29956e-10	-0.871165
70521678	chr18:70521678:T:C	9.08854e-06	-1.29956e-10	-1.33373
70523190	chr18:70523190:T:C	1.49599e-05	-1.4957	0.66033
70523562	chr18:70523562:G:A	6.68747e-06	-1.6405	-3.67523e-10
70523775	chr18:70523775:G:A	9.46946e-06	-1.29956e-10	-1.29267
70524684	chr18:70524684:T:C	9.06816e-06	-1.29956e-10	-1.33597
70524996	chr18:70524996:A:C	9.95301e-06	-1.29956e-10	-1.24287
70525289	chr18:70525289:A:G	9.18856e-06	-1.29956e-10	-1.32278
70525300	chr18:70525300:T:C	3.82821e-06	-1.2084	-0.989942
70525460	chr18:70525460:TG:T	1.17408e-05	-1.29956e-10	-1.07767
70525907	chr18:70525907:G:A	4.95898e-06	-0.572467	-1.36707
70526504	chr18:70526504:C:T	1.17274e-05	-1.07881	-3.67523e-10
70527315	chr18:70527315:G:A	4.43042e-06	-1.25923	-0.793012
70527319	chr18:70527319:A:G	9.08846e-06	-1.29956e-10	-1.33374
70527388	chr18:70527388:C:T	8.76166e-06	-1.29956e-10	-1.37036
70527430	chr18:70527430:T:A	1.21659e-05	-1.29956e-10	-1.04211
70527839	chr18:70527839:T:G	6.73826e-06	-1.63294	-3.67523e-10
70527966	chr18:70527966:T:A	9.95729e-06	-1.24244	-3.67523e-10
70528252	chr18:70528252:A:G	7.28479e-06	-1.55495	-3.67523e-10
70528382	chr18:70528382:A:G	3.01048e-06	-1.54045	-0.898189
70528417	chr18:70528417:G:C	3.64154e-05	-1.29956e-10	0.0542514
70528931	chr18:70528931:G:A	2.18463e-05	-0.456711	-3.67523e-10
70529441	chr18:70529441:T:C	2.3567e-05	-1.29956e-10	-0.380894
70529874	chr18:70529874:A:G	8.88271e-06	-1.29956e-10	-1.35663
70530002	chr18:70530002:T:C	1.00789e-05	-1.29956e-10	-1.2303
70530142	chr18:70530142:A:G	3.55699e-06	-1.24037	-1.03145
70530931	chr18:70530931:C:T	1.94721e-06	-1.63436	-1.23998
70531342	chr18:70531342:T:A	9.17902e-06	-1.29956e-10	-1.32382
70531343	chr18:70531343:G:T	9.18476e-06	-1.29956e-10	-1.3232
70531635	chr18:70531635:T:C	9.15535e-06	-1.29956e-10	-1.3264
70532203	chr18:70532203:A:AG	1.01467e-05	-1.29956e-10	-1.22359
70532363	chr18:70532363:C:T	1.7542e-05	-1.29956e-10	-0.676144
70532666	chr18:70532666:C:G	3.64878e-06	-1.12391	-1.12243
70532903	chr18:70532903:G:A	4.28514e-06	-1.04569	-1.0399
70533328	chr18:70533328:C:T	3.97115e-06	-1.08528	-1.07641
70533347	chr18:70533347:C:T	9.57886e-06	-1.29956e-10	-1.28118
70534344	chr18:70534344:G:A	7.21367e-06	-1.56476	-3.67523e-10
70534499	chr18:70534499:A:C	7.44994e-06	-1.1514	-0.38113
70534819	chr18:70534819:C:T	9.26697e-06	-1.29956e-10	-1.31428
70535324	chr18:70535324:T:A	6.31917e-06	-1.18574	-0.511413
70535387	chr18:70535387:G:A	1.5407e-05	-0.805919	-3.67523e-10
70536008	chr18:70536008:G:A	8.76758e-06	-1.29956e-10	-1.36968
70536198	chr18:70536198:ATAT:A	8.94963e-06	-1.29956e-10	-1.34913
70536290	chr18:70536290:AATGTAAAAGGAATAGTATG:A	8.25021e-06	-1.08505	-0.345453
70536458	chr18:70536458:A:G	1.08284e-05	-1.29956e-10	-1.15857
70536588	chr18:70536588:G:A	4.16605e-06	-1.09043	-1.02335
70536987	chr18:70536987:T:C	2.10491e-06	-1.51912	-1.27734
70537096	chr18:70537096:A:G	1.00843e-05	-1.29956e-10	-1.22976
70537544	chr18:70537544:AG:A	9.16765e-06	-1.29956e-10	-1.32506
70538376	chr18:70538376:T:A	5.64223e-06	-0.509522	-1.30094
70538595	chr18:70538595:T:C	8.72823e-06	-1.29956e-10	-1.37418
70538677	chr18:70538677:G:A	1.37968e-05	-1.29956e-10	-0.916302
70538687	chr18:70538687:A:C	9.92298e-06	-1.29956e-10	-1.24589
70538886	chr18:70538886:G:T	9.16603e-06	-1.29956e-10	-1.32524
70539136	chr18:70539136:T:G	2.46696e-06	-1.63917	-0.99859
70539425	chr18:70539425:G:A	1.13969e-05	-1.1074	-3.67523e-10
70539818	chr18:70539818:G:T	1.90845e-06	-1.63349	-1.26096
70540005	chr18:70540005:A:G	8.78126e-06	-1.29956e-10	-1.36812
70540182	chr18:70540182:C:G	3.91145e-06	-1.12462	-1.05221
70540252	chr18:70540252:T:C	5.83719e-06	-1.19892	-0.577566
70541313	chr18:70541313:G:C	1.34171e-05	-0.944211	-3.67523e-10
70541770	chr18:70541770:A:G	3.2825e-06	-1.56843	-0.783704
70541863	chr18:70541863:C:T	9.38622e-06	-1.29956e-10	-1.3015
70542537	chr18:70542537:T:C	7.97807e-06	-1.46404	-3.67523e-10
70542690	chr18:70542690:C:A	8.75279e-06	-1.29956e-10	-1.37137
70542730	chr18:70542730:A:G	5.63437e-06	-1.23984	-0.572015
70542806	chr18:70542806:A:G	6.47535e-06	-1.23807	-0.434669
70542811	chr18:70542811:A:G	5.80311e-06	-1.23738	-0.544968
70542960	chr18:70542960:A:G	9.36961e-06	-1.29956e-10	-1.30327
70543201	chr18:70543201:TA:T	9.36877e-06	-1.29956e-10	-1.30336
70543697	chr18:70543697:T:G	2.06435e-06	-1.624	-1.19192
70543810	chr18:70543810:C:T	1.8688e-06	-1.61641	-1.29903
70543952	chr18:70543952:G:A	1.03239e-05	-1.29956e-10	-1.20628
70544091	chr18:70544091:G:C	6.70795e-06	-1.63745	-3.67523e-10
70544487	chr18:70544487:G:A	1.13939e-05	-1.29956e-10	-1.10766
70544493	chr18:70544493:G:A	3.82292e-06	-1.18777	-1.01196
70545240	chr18:70545240:C:CA	1.03985e-05	-1.29956e-10	-1.19908
70545252	chr18:70545252:G:A	1.01208e-05	-1.29956e-10	-1.22615
70545831	chr18:70545831:G:A	3.72238e-06	-1.12071	-1.10567
70545954	chr18:70545954:C:T	9.23069e-06	-1.29956e-10	-1.31821
70545975	chr18:70545975:C:T	1.06862e-05	-1.29956e-10	-1.17179
70546240	chr18:70546240:G:A	9.85601e-06	-1.29956e-10	-1.25266
70546266	chr18:70546266:T:G	3.92209e-06	-1.09559	-1.07852
70546536	chr18:70546536:C:T	1.28495e-05	-1.29956e-10	-0.987438
70546986	chr18:70546986:T:G	1.03098e-05	-1.29956e-10	-1.20764
70547399	chr18:70547399:G:T	9.41217e-05	-1.29956e-10	1.00385
70547885	chr18:70547885:T:A	1.26471e-05	-1.00331	-3.67523e-10
70548019	chr18:70548019:C:T	1.11158e-05	-1.13238	-3.67523e-10
70548217	chr18:70548217:T:C	3.92589e-06	-1.08749	-1.08565
70549394	chr18:70549394:A:G	1.0693e-05	-0.766843	-0.404311
70549443	chr18:70549443:A:G	2.12609e-06	-1.41071	-1.37574
70549466	chr18:70549466:C:T	2.32121e-06	-1.32369	-1.37497
70549707	chr18:70549707:G:A	9.36863e-06	-1.29956e-10	-1.30337
70549890	chr18:70549890:T:C	1.36836e-05	-1.29956e-10	-0.924545
70549922	chr18:70549922:G:C	1.36566e-05	-1.29956e-10	-0.926519
70549955	chr18:70549955:C:T	9.66987e-06	-1.29956e-10	-1.27173
70550615	chr18:70550615:A:C	2.30848e-06	-1.33139	-1.37276
70550725	chr18:70550725:G:A	1.09545e-05	-1.14699	-3.67523e-10
70550743	chr18:70550743:A:T	1.4796e-05	-0.846382	-3.67523e-10
70550749	chr18:70550749:T:C	9.61408e-06	-1.27751	-3.67523e-10
70550762	chr18:70550762:A:G	7.7378e-06	-1.49462	-3.67523e-10
70551045	chr18:70551045:C:A	9.40519e-06	-1.29956e-10	-1.29948
70551344	chr18:70551344:A:G	2.23013e-06	-1.3641	-1.37458
70551389	chr18:70551389:A:G	1.0851e-05	-1.29956e-10	-1.15648
70551864	chr18:70551864:A:G	7.47306e-06	-1.52944	-3.67523e-10
70552284	chr18:70552284:A:T	2.13521e-06	-1.4064	-1.37577
70552406	chr18:70552406:T:C	1.72607e-05	-1.29956e-10	-0.692309
70553129	chr18:70553129:C:T	2.1686e-06	-1.39107	-1.37558
70553194	chr18:70553194:A:G	2.04826e-06	-1.49899	-1.32476
70553997	chr18:70553997:A:G	7.71697e-06	-0.836232	-0.661088
70554164	chr18:70554164:T:C	2.42789e-06	-1.27776	-1.37596
70554220	chr18:70554220:G:A	1.3492e-05	-0.938641	-3.67523e-10
70554553	chr18:70554553:T:C	9.36216e-06	-1.29956e-10	-1.30406
70554608	chr18:70554608:C:T	2.42889e-06	-1.27975	-1.37356
70554959	chr18:70554959:G:A	1.66075e-05	-0.730887	-3.67523e-10
70555774	chr18:70555774:G:A	9.34853e-06	-1.29956e-10	-1.30552
70555989	chr18:70555989:A:G	1.73537e-05	-0.686937	-3.67523e-10
70556594	chr18:70556594:T:A	2.03274e-06	-1.46194	-1.36942
70556739	chr18:70556739:G:A	9.62382e-06	-1.29956e-10	-1.2765
70557061	chr18:70557061:T:A	1.02094e-05	-1.29956e-10	-1.21743
70557304	chr18:70557304:C:T	3.59743e-06	-1.52129	-0.739235
70557347	chr18:70557347:CTCT:C	3.77797e-06	-1.51775	-0.693809
70557402	chr18:70557402:G:A	2.4536e-06	-1.26926	-1.37392
70557739	chr18:70557739:G:A	1.11667e-05	-1.29956e-10	-1.12781
70557876	chr18:70557876:A:G	1.55016e-05	-1.29956e-10	-0.799795
70558361	chr18:70558361:T:A	3.34466e-06	-1.52421	-0.80917
70558732	chr18:70558732:G:A	3.20903e-05	-1.29956e-10	-0.0721871
70558750	chr18:70558750:G:A	3.26482e-06	-1.51178	-0.84576
70559011	chr18:70559011:T:C	3.11862e-06	-1.52877	-0.874577
70559057	chr18:70559057:C:T	2.86468e-06	-1.15896	-1.32932
70559196	chr18:70559196:T:C	1.15644e-05	-1.29956e-10	-1.09281
70559216	chr18:70559216:C:T	1.8777e-05	-1.29956e-10	-0.608109
70559221	chr18:70559221:A:G	8.76589e-06	-1.29956e-10	-1.36987
70559682	chr18:70559682:G:A	3.92759e-05	0.129871	-3.67523e-10
70559832	chr18:70559832:C:T	9.40714e-06	-1.29956e-10	-1.29927
70560129	chr18:70560129:G:C	1.02981e-05	-1.29956e-10	-1.20878
70560393	chr18:70560393:A:C	6.73905e-06	-1.63282	-3.67523e-10
70560666	chr18:70560666:A:G	1.08138e-05	-1.29956e-10	-1.15992
70560892	chr18:70560892:G:A	9.76229e-06	-1.29956e-10	-1.26221
70561131	chr18:70561131:G:T	1.31513e-05	-0.964221	-3.67523e-10
70561288	chr18:70561288:T:C	1.00971e-05	-0.79002	-0.438468
70562538	chr18:70562538:T:A	2.4884e-06	-1.30308	-1.32602
70562683	chr18:70562683:T:C	9.4467e-06	-1.29956e-10	-1.29508
70562715	chr18:70562715:T:C	1.74957e-05	-1.29956e-10	-0.678787
70563676	chr18:70563676:T:C	9.10706e-06	-1.29956e-10	-1.33169
70563787	chr18:70563787:A:C	6.64403e-06	-0.664942	-0.98208
70563840	chr18:70563840:C:T	1.00493e-05	-1.29956e-10	-1.23324
70563884	chr18:70563884:T:C	9.49141e-06	-1.29956e-10	-1.29035
70564465	chr18:70564465:A:G	2.19496e-06	-1.41997	-1.33461
70564911	chr18:70564911:C:T	2.56979e-06	-1.22094	-1.37598
70565672	chr18:70565672:G:A	1.49983e-05	-1.29956e-10	-0.832804
70565776	chr18:70565776:T:C	9.15034e-06	-0.457982	-0.868968
70565883	chr18:70565883:AACAG:A	3.5701e-06	-1.53088	-0.737265
70565915	chr18:70565915:G:A	1.84088e-05	-1.29956e-10	-0.627912
70566036	chr18:70566036:A:G	9.56778e-06	-1.29956e-10	-1.28234
70566049	chr18:70566049:T:A	1.03312e-05	-1.29956e-10	-1.20557
70566538	chr18:70566538:A:C	8.71249e-06	-1.29956e-10	-1.37598
70566543	chr18:70566543:T:A	2.44517e-06	-1.27509	-1.37154
70567619	chr18:70567619:T:A	8.95635e-06	-1.29956e-10	-1.34838
70567900	chr18:70567900:A:G	1.41279e-05	-0.892589	-3.67523e-10
70568132	chr18:70568132:G:A	2.51349e-06	-1.25155	-1.36752
70568363	chr18:70568363:T:C	9.33481e-06	-1.29956e-10	-1.30699
70568450	chr18:70568450:CTT:C	9.94705e-06	-1.29956e-10	-1.24346
70568562	chr18:70568562:G:A	6.98286e-06	-0.677336	-0.919946
70568681	chr18:70568681:C:T	1.22397e-05	-1.29956e-10	-1.03606
70568748	chr18:70568748:C:T	9.67702e-06	-1.29956e-10	-1.27099
70569243	chr18:70569243:C:T	1.12008e-05	-0.703045	-0.421713
70569381	chr18:70569381:G:A	9.94062e-06	-1.29956e-10	-1.24411
70569571	chr18:70569571:C:T	8.78735e-06	-1.29956e-10	-1.36743
70569680	chr18:70569680:T:C	1.05604e-05	-1.29956e-10	-1.18363
70569829	chr18:70569829:C:T	9.15399e-06	-1.29956e-10	-1.32655
70569834	chr18:70569834:C:T	2.48667e-06	-1.25871	-1.37109
70569967	chr18:70569967:G:A	1.10936e-05	-1.29956e-10	-1.13438
70570588	chr18:70570588:T:A	2.08737e-05	-1.29956e-10	-0.502251
70570708	chr18:70570708:T:C	1.3917e-05	-0.907632	-3.67523e-10
70571432	chr18:70571432:T:A	2.43051e-06	-1.27818	-1.37446
70571528	chr18:70571528:A:G	1.21353e-05	-1.04462	-3.67523e-10
70571604	chr18:70571604:G:A	1.8235e-06	-1.56483	-1.37515
70571639	chr18:70571639:G:A	7.62802e-06	-1.50891	-3.67523e-10
70571794	chr18:70571794:T:G	0.000117683	-1.29956e-10	1.22725
70571869	chr18:70571869:G:A	9.78502e-06	-1.29956e-10	-1.25989
70571914	chr18:70571914:G:A	8.17595e-06	-1.43954	-3.67523e-10
70571918	chr18:70571918:G:A	2.42987e-06	-1.27993	-1.37298
70572188	chr18:70572188:G:A	9.46253e-06	-1.29956e-10	-1.2934
70572308	chr18:70572308:G:A	8.83992e-06	-1.29956e-10	-1.36146
70572398	chr18:70572398:A:G	1.00239e-05	-1.29956e-10	-1.23576
70572515	chr18:70572515:C:T	1.13958e-05	-1.29956e-10	-1.1075
70572870	chr18:70572870:G:A	1.21061e-05	-1.04703	-3.67523e-10
70572975	chr18:70572975:A:T	2.51402e-06	-1.41275	-1.2061
70573098	chr18:70573098:T:G	4.24411e-06	-0.854854	-1.24036
70573138	chr18:70573138:C:G	9.29612e-06	-1.29956e-10	-1.31114
70573611	chr18:70573611:A:G	2.06719e-05	-1.29956e-10	-0.511964
70573695	chr18:70573695:A:G	3.61971e-06	-1.62597	-0.628379
70573762	chr18:70573762:A:G	3.74511e-06	-0.955968	-1.26432
70573850	chr18:70573850:G:T	1.69766e-06	-1.64018	-1.37131
70573952	chr18:70573952:C:T	1.01928e-05	-1.21905	-3.67523e-10
70574032	chr18:70574032:A:G	3.95261e-06	-0.8291	-1.33726
70574033	chr18:70574033:C:T	1.94033e-06	-1.56116	-1.31672
70574531	chr18:70574531:C:T	1.90947e-05	-1.29956e-10	-0.591328
70574651	chr18:70574651:G:A	1.97953e-05	-1.29956e-10	-0.555296
70575446	chr18:70575446:C:T	1.29698e-05	-1.29956e-10	-0.97812
70575567	chr18:70575567:T:C	2.1126e-06	-1.47832	-1.3145
70575609	chr18:70575609:G:A	8.18416e-06	-1.43854	-3.67523e-10
70575619	chr18:70575619:T:C	4.07498e-06	-0.875105	-1.26077
70575623	chr18:70575623:G:A	1.86318e-05	-1.29956e-10	-0.615874
70575691	chr18:70575691:C:A	1.68798e-06	-1.64129	-1.37592
70575716	chr18:70575716:C:T	1.26352e-05	-1.29956e-10	-1.00425
70575784	chr18:70575784:A:G	4.33252e-06	-0.850595	-1.224
70575867	chr18:70575867:A:G	9.26503e-06	-1.29956e-10	-1.31449
70576235	chr18:70576235:GA:G	1.44506e-05	-1.29956e-10	-0.870006
70576562	chr18:70576562:C:T	6.94749e-06	-1.60236	-3.67523e-10
70576693	chr18:70576693:T:C	3.68553e-06	-0.916674	-1.31965
70577749	chr18:70577749:A:G	1.33916e-05	0.42068	-1.36679
70577805	chr18:70577805:AGAG:A	2.48778e-05	-1.29956e-10	-0.326766
70577828	chr18:70577828:A:C	8.86446e-06	-1.29956e-10	-1.35869
70577907	chr18:70577907:A:G	1.14747e-05	-1.29956e-10	-1.1006
70579175	chr18:70579175:C:T	1.69622e-05	-1.29956e-10	-0.709752
70579312	chr18:70579312:T:TG	3.87185e-06	-0.923002	-1.26401
70579819	chr18:70579819:A:C	1.01598e-05	-1.2223	-3.67523e-10
70579891	chr18:70579891:C:T	1.02075e-05	-1.29956e-10	-1.21762
70580286	chr18:70580286:AG:A	9.00049e-06	-1.29956e-10	-1.34346
70580503	chr18:70580503:T:C	5.6667e-06	-0.443508	-1.36263
70581509	chr18:70581509:A:G	3.43086e-06	-0.943597	-1.36433
70582211	chr18:70582211:A:G	3.62877e-06	-0.905242	-1.3466
70582376	chr18:70582376:G:A	3.6856e-06	-0.969897	-1.26641
70582655	chr18:70582655:C:T	9.38384e-06	-1.29956e-10	-1.30175
70582753	chr18:70582753:T:C	2.61781e-06	-1.23963	-1.33877
70583097	chr18:70583097:A:G	9.17077e-06	-1.29956e-10	-1.32472
70583111	chr18:70583111:A:G	2.74342e-06	-1.15577	-1.37577
70583169	chr18:70583169:T:A	8.72871e-06	-1.29956e-10	-1.37412
70583270	chr18:70583270:A:G	2.11103e-06	-1.53479	-1.25877
70583348	chr18:70583348:T:C	3.42246e-06	-0.960912	-1.34947
70583410	chr18:70583410:A:G	3.19872e-05	-0.0754039	-3.67523e-10
70583768	chr18:70583768:C:T	1.23019e-05	-1.29956e-10	-1.03098
70583876	chr18:70583876:A:G	1.85902e-05	-1.29956e-10	-0.618105
70584608	chr18:70584608:A:T	1.19496e-05	-1.29956e-10	-1.06004
70584866	chr18:70584866:T:C	3.71382e-06	-0.948258	-1.28042
70584953	chr18:70584953:AAC:A	4.67514e-06	-1.40641	-0.592069
70585810	chr18:70585810:G:A	1.16052e-05	-1.29956e-10	-1.08928
70586032	chr18:70586032:G:A	1.13092e-05	-1.29956e-10	-1.11512
70586588	chr18:70586588:C:T	4.63963e-06	-0.746011	-1.2601
70586886	chr18:70586886:A:G	3.32425e-06	-0.979652	-1.35984
70587088	chr18:70587088:T:C	1.02011e-05	-1.29956e-10	-1.21824
70587142	chr18:70587142:A:G	9.02665e-06	-1.29956e-10	-1.34056
70587291	chr18:70587291:A:G	7.16626e-06	-1.57136	-3.67523e-10
70587300	chr18:70587300:A:C	2.2032e-06	-1.58555	-1.16528
70587605	chr18:70587605:T:C	5.56334e-06	-0.465071	-1.35947
70587624	chr18:70587624:G:A	8.99179e-06	-1.29956e-10	-1.34443
70587986	chr18:70587986:C:T	9.6725e-06	-1.29956e-10	-1.27145
70587991	chr18:70587991:G:A	6.52469e-06	-0.536961	-1.12819
70588137	chr18:70588137:A:C	1.06822e-05	-1.29956e-10	-1.17216
70588426	chr18:70588426:G:C	3.32629e-06	-0.985419	-1.35346
70588467	chr18:70588467:G:A	1.49345e-05	-1.29956e-10	-0.837066
70589417	chr18:70589417:T:C	3.24992e-06	-1.02426	-1.33785
70590959	chr18:70590959:A:G	7.06138e-06	-1.5861	-3.67523e-10
70591179	chr18:70591179:A:T	6.84904e-06	-1.61663	-3.67523e-10
70591188	chr18:70591188:C:T	1.96713e-06	-1.54352	-1.32065
70591411	chr18:70591411:T:G	1.14081e-05	-1.29956e-10	-1.10642
70592007	chr18:70592007:A:G	9.91388e-06	-1.24681	-3.67523e-10
70592011	chr18:70592011:T:C	1.6874e-05	-1.29956e-10	-0.714964
70592590	chr18:70592590:A:G	9.23819e-06	-1.29956e-10	-1.31739
70592997	chr18:70592997:TTACAA:T	9.88277e-06	-1.29956e-10	-1.24995
70593599	chr18:70593599:A:G	2.18944e-06	-1.60184	-1.15525
70593741	chr18:70593741:A:G	9.85108e-06	-1.29956e-10	-1.25316
70593951	chr18:70593951:C:G	3.22319e-06	-1.04292	-1.32745
70593984	chr18:70593984:G:A	8.3098e-05	0.879279	-3.67523e-10
70594228	chr18:70594228:C:T	1.36502e-05	-1.29956e-10	-0.926987
70594535	chr18:70594535:C:G	9.36493e-06	-1.29956e-10	-1.30377
70594558	chr18:70594558:C:T	4.45014e-06	-1.4362	-0.61161
70594562	chr18:70594562:G:A	1.00603e-05	-1.29956e-10	-1.23214
70594875	chr18:70594875:G:A	8.79794e-06	-1.29956e-10	-1.36622
70595275	chr18:70595275:TG:T	6.85278e-06	-1.61609	-3.67523e-10
70595276	chr18:70595276:G:T	2.26908e-06	-1.40431	-1.31705
70595644	chr18:70595644:A:G	2.04121e-06	-1.5293	-1.2979
70595733	chr18:70595733:C:G	6.72149e-06	-0.350744	-1.28469
70595914	chr18:70595914:A:C	1.02028e-05	-1.29956e-10	-1.21808
70596069	chr18:70596069:T:C	1.0712e-05	-1.16938	-3.67523e-10
70596086	chr18:70596086:C:T	1.24647e-05	-1.29956e-10	-1.01784
70596416	chr18:70596416:A:G	8.73524e-06	-1.29956e-10	-1.37338
70596420	chr18:70596420:G:A	1.85604e-05	-1.29956e-10	-0.619709
70596436	chr18:70596436:G:T	9.0101e-06	-1.29956e-10	-1.34239
70596483	chr18:70596483:G:A	2.35433e-06	-1.39025	-1.29424
70596511	chr18:70596511:C:T	2.0854e-06	-1.5162	-1.28958
70597060	chr18:70597060:C:T	8.74587e-06	-1.29956e-10	-1.37216
70597258	chr18:70597258:C:T	6.2429e-06	-0.378058	-1.33124
70597312	chr18:70597312:C:G	8.78353e-06	-1.29956e-10	-1.36786
70597484	chr18:70597484:C:T	1.12335e-05	-1.29956e-10	-1.12184
70597508	chr18:70597508:C:T	8.25547e-06	-1.42986	-3.67523e-10
70597519	chr18:70597519:C:T	1.89078e-05	-1.29956e-10	-0.601166
70597625	chr18:70597625:G:A	8.93394e-06	-1.29956e-10	-1.35088
70597770	chr18:70597770:T:G	1.05572e-05	-1.18394	-3.67523e-10
70598041	chr18:70598041:C:T	1.7303e-05	-1.29956e-10	-0.689862
70598259	chr18:70598259:G:A	1.03021e-05	-1.29956e-10	-1.20839
70598491	chr18:70598491:C:A	1.05368e-05	-1.18587	-3.67523e-10
70598871	chr18:70598871:C:A	1.8194e-05	-1.29956e-10	-0.639648
70599766	chr18:70599766:A:G	8.78695e-06	-1.29956e-10	-1.36747
70599886	chr18:70599886:A:C	2.07394e-05	-0.508707	-3.67523e-10
70600384	chr18:70600384:T:C	2.4229e-05	1.02275	-1.37594
70600440	chr18:70600440:T:C	8.76161e-06	-1.29956e-10	-1.37036
70600495	chr18:70600495:T:C	2.0905e-05	-0.500751	-3.67523e-10
70600627	chr18:70600627:T:A	1.04613e-05	-1.29956e-10	-1.19306
70600915	chr18:70600915:T:C	2.0615e-05	0.860658	-1.37538
70601006	chr18:70601006:T:A	7.12132e-06	-1.57765	-3.67523e-10
70601425	chr18:70601425:CA:C	1.12457e-05	0.234243	-1.35499
70601815	chr18:70601815:G:C	9.34312e-06	-1.29956e-10	-1.3061
70602298	chr18:70602298:C:T	5.76738e-06	-0.868714	-0.91981
70602430	chr18:70602430:T:G	8.98651e-06	-1.34502	-3.67523e-10
70602994	chr18:70602994:A:G	9.71865e-06	-1.29956e-10	-1.26669
70603165	chr18:70603165:T:TG	6.68421e-06	-1.64099	-3.67523e-10
70603571	chr18:70603571:G:A	1.06491e-05	-1.29956e-10	-1.17527
70603800	chr18:70603800:C:G	1.12906e-05	-1.29956e-10	-1.11677
70603871	chr18:70603871:G:T	1.00447e-05	-1.29956e-10	-1.23369
70603872	chr18:70603872:A:G	1.00369e-05	-1.29956e-10	-1.23447
70603891	chr18:70603891:T:G	2.60871e-05	-1.29956e-10	-0.279302
70603903	chr18:70603903:C:T	2.19913e-06	-1.41879	-1.33389
70603937	chr18:70603937:T:G	8.79687e-06	-1.29956e-10	-1.36634
70603955	chr18:70603955:A:G	1.11817e-05	-1.29956e-10	-1.12646
70604224	chr18:70604224:A:G	8.8819e-06	-1.35673	-3.67523e-10
70604833	chr18:70604833:A:T	1.07679e-05	0.0402242	-1.20439
70604836	chr18:70604836:T:G	8.97381e-06	-1.34643	-3.67523e-10
70604920	chr18:70604920:T:C	1.15212e-05	-1.29956e-10	-1.09655
70605228	chr18:70605228:T:G	2.67645e-06	-1.2566	-1.29965
70605803	chr18:70605803:A:C	1.66359e-05	0.641676	-1.37085
70606093	chr18:70606093:ACT:A	9.77137e-06	-1.29956e-10	-1.26128
70606409	chr18:70606409:T:C	9.26478e-06	-1.29956e-10	-1.31452
70606420	chr18:70606420:G:A	6.93673e-06	-0.947651	-0.656259
70606541	chr18:70606541:G:A	8.71702e-06	-1.29956e-10	-1.37546
70606809	chr18:70606809:A:G	8.71765e-06	-1.29956e-10	-1.37539
70607130	chr18:70607130:T:C	9.24612e-06	-1.29956e-10	-1.31654
70607159	chr18:70607159:A:G	7.0268e-06	-0.92017	-0.67084
70607178	chr18:70607178:G:C	1.36088e-05	-1.29956e-10	-0.930023
70607190	chr18:70607190:C:T	1.67699e-05	-0.721154	-3.67523e-10
70607365	chr18:70607365:TG:T	1.08015e-05	-1.29956e-10	-1.16105
70607710	chr18:70607710:G:A	9.9727e-06	-1.29956e-10	-1.24089
70608144	chr18:70608144:G:A	5.30062e-05	1.60239	-1.17272
70608304	chr18:70608304:G:A	1.43252e-05	-0.878723	-3.67523e-10
70608403	chr18:70608403:C:T	8.26546e-06	-1.42866	-3.67523e-10
70608470	chr18:70608470:C:T	1.33443e-05	-0.949652	-3.67523e-10
70608471	chr18:70608471:G:A	7.24517e-06	-0.66647	-0.893936
70608884	chr18:70608884:C:T	1.31912e-05	-0.961188	-3.67523e-10
70609028	chr18:70609028:G:A	9.20574e-06	-1.29956e-10	-1.32091
70609554	chr18:70609554:T:G	9.10914e-06	-1.29956e-10	-1.33146
70609800	chr18:70609800:G:A	5.01766e-05	1.55925	-1.18444
70610091	chr18:70610091:A:G	7.63967e-06	-1.50739	-3.67523e-10
70610266	chr18:70610266:A:AT	3.53782e-06	-0.933456	-1.34377
70610750	chr18:70610750:G:A	1.52873e-05	-1.29956e-10	-0.813721
70610819	chr18:70610819:G:A	3.60899e-06	-0.896695	-1.36062
70610953	chr18:70610953:G:A	1.38084e-05	-1.29956e-10	-0.915467
70611222	chr18:70611222:A:G	3.91729e-06	-0.83857	-1.33677
70611357	chr18:70611357:A:C	7.85326e-06	-1.47981	-3.67523e-10
70611575	chr18:70611575:G:T	6.16124e-05	1.68764	-1.10752
70611838	chr18:70611838:C:T	2.23744e-05	-1.29956e-10	-0.432825
70611854	chr18:70611854:A:G	8.20904e-06	-1.43551	-3.67523e-10
70611858	chr18:70611858:T:C	8.36354e-06	-1.41686	-3.67523e-10
70611859	chr18:70611859:G:A	8.28037e-06	-1.42685	-3.67523e-10
70611866	chr18:70611866:C:T	1.30212e-05	-0.974159	-3.67523e-10
70611870	chr18:70611870:TCAC:T	9.49282e-06	-1.29956e-10	-1.2902
70611927	chr18:70611927:A:G	6.56819e-06	-0.651549	-1.00695
70611991	chr18:70611991:T:C	1.19381e-05	-1.06101	-3.67523e-10
70612093	chr18:70612093:G:A	1.00298e-05	-1.29956e-10	-1.23518
70612178	chr18:70612178:C:T	7.85281e-06	-1.47987	-3.67523e-10
70612195	chr18:70612195:C:A	8.61684e-06	-1.38702	-3.67523e-10
70612225	chr18:70612225:C:T	9.79291e-06	-1.29956e-10	-1.25908
70612339	chr18:70612339:G:A	2.06223e-06	-1.4558	-1.36115
70612830	chr18:70612830:C:T	1.77301e-05	-1.29956e-10	-0.665478
70612923	chr18:70612923:G:A	1.82986e-05	-1.29956e-10	-0.633918
70613416	chr18:70613416:A:G	8.71707e-06	-1.29956e-10	-1.37546
70613472	chr18:70613472:T:C	8.83733e-06	-1.29956e-10	-1.36176
70613562	chr18:70613562:C:T	7.78101e-05	1.97926	-1.16573
70613684	chr18:70613684:T:C	7.67377e-06	-1.50293	-3.67523e-10
70613767	chr18:70613767:A:G	8.84278e-06	-1.29956e-10	-1.36114
70613938	chr18:70613938:C:T	1.94696e-06	-1.62096	-1.25351
70614031	chr18:70614031:T:G	1.46568e-05	-1.29956e-10	-0.855835
70614194	chr18:70614194:A:G	8.41354e-06	-1.4109	-3.67523e-10
70614250	chr18:70614250:G:C	0.00105995	4.0111	-0.585866
70614269	chr18:70614269:C:T	1.8235e-05	-1.29956e-10	-0.637399
70614491	chr18:70614491:C:T	8.72071e-06	-1.29956e-10	-1.37504
70614492	chr18:70614492:G:A	7.82886e-06	-1.48292	-3.67523e-10
70614570	chr18:70614570:C:A	1.53334e-05	-1.29956e-10	-0.810704
70614751	chr18:70614751:A:G	1.22948e-05	-1.29956e-10	-1.03156
70614926	chr18:70614926:AT:A	1.47591e-05	-1.29956e-10	-0.848881
70615170	chr18:70615170:G:A	8.95585e-06	-0.286238	-1.0622
70615942	chr18:70615942:A:G	1.00137e-05	-1.29956e-10	-1.23678
70616159	chr18:70616159:T:G	3.50428e-05	1.38638	-1.37055
70616452	chr18:70616452:C:T	2.90307e-05	0.982577	-1.15497
70616892	chr18:70616892:C:T	1.00572e-05	-1.29956e-10	-1.23246
70616942	chr18:70616942:C:T	7.37205e-06	-0.174205	-1.36884
70617037	chr18:70617037:C:T	1.44488e-05	-1.29956e-10	-0.87013
70617151	chr18:70617151:G:A	8.11206e-06	-1.44739	-3.67523e-10
70617285	chr18:70617285:C:T	7.33909e-06	-1.54753	-3.67523e-10
70617520	chr18:70617520:C:CTTCA	9.7795e-06	-1.29956e-10	-1.26045
70617574	chr18:70617574:A:G	6.60269e-06	-0.285114	-1.36815
70618257	chr18:70618257:C:T	9.77129e-06	-1.29956e-10	-1.26129
70618313	chr18:70618313:C:T	8.96774e-06	0.0178541	-1.36496
70618481	chr18:70618481:C:T	1.20997e-05	-1.29956e-10	-1.04756
70618648	chr18:70618648:G:A	9.45037e-06	-1.29956e-10	-1.29469
70619322	chr18:70619322:CA:C	9.69549e-06	-1.29956e-10	-1.26908
70619325	chr18:70619325:G:A	3.64497e-05	1.20618	-1.15099
70619427	chr18:70619427:A:G	9.32261e-06	-1.29956e-10	-1.3083
70619469	chr18:70619469:C:T	1.11526e-05	-1.29956e-10	-1.12907
70619524	chr18:70619524:G:A	0.000397526	3.22065	-0.776134
70619560	chr18:70619560:G:T	1.35219e-05	-1.29956e-10	-0.936428
70619648	chr18:70619648:G:A	7.24776e-06	-1.56005	-3.67523e-10
70620153	chr18:70620153:G:A	9.54461e-06	-1.29956e-10	-1.28476
70620519	chr18:70620519:G:T	2.5618e-05	-0.297444	-3.67523e-10
70621056	chr18:70621056:G:C	6.8226e-06	-1.6205	-3.67523e-10
70621092	chr18:70621092:G:A	6.65407e-05	1.79741	-1.14034
70621611	chr18:70621611:A:G	1.37811e-05	-1.29956e-10	-0.917446
70621999	chr18:70621999:T:C	9.19616e-06	-1.29956e-10	-1.32196
70622490	chr18:70622490:T:A	8.96809e-06	-1.29956e-10	-1.34707
70622928	chr18:70622928:T:G	9.57324e-06	-1.29956e-10	-1.28177
70623075	chr18:70623075:G:A	1.42881e-05	0.173472	-1.05479
70623143	chr18:70623143:G:A	1.04767e-05	-0.399411	-0.792174
70623891	chr18:70623891:G:A	8.91564e-06	-1.35293	-3.67523e-10
70624103	chr18:70624103:A:G	9.42129e-06	-1.29956e-10	-1.29777
70624332	chr18:70624332:A:G	1.02731e-05	-1.21121	-3.67523e-10
70624383	chr18:70624383:T:G	3.52925e-06	-1.42029	-0.859365
70624612	chr18:70624612:C:T	2.34566e-05	-0.385589	-3.67523e-10
70624721	chr18:70624721:A:G	7.9939e-06	-1.46206	-3.67523e-10
70624835	chr18:70624835:G:A	8.92065e-06	-1.29956e-10	-1.35237
70624855	chr18:70624855:G:A	1.11683e-05	-1.29956e-10	-1.12766
70625330	chr18:70625330:C:T	9.63896e-06	-1.29956e-10	-1.27493
70625423	chr18:70625423:C:T	9.00939e-06	-1.29956e-10	-1.34247
70625457	chr18:70625457:G:A	1.01007e-05	-1.29956e-10	-1.22814
70625485	chr18:70625485:T:C	2.71863e-06	-1.37829	-1.16232
70625867	chr18:70625867:T:G	7.41948e-05	2.12465	-1.3587
70625875	chr18:70625875:G:A	9.71686e-06	-1.29956e-10	-1.26688
70625905	chr18:70625905:C:T	1.21831e-05	-1.29956e-10	-1.04069
70626070	chr18:70626070:C:A	8.72647e-06	-1.29956e-10	-1.37438
70626157	chr18:70626157:A:G	3.15058e-06	-1.24361	-1.14954
70626174	chr18:70626174:T:G	9.60534e-06	-1.29956e-10	-1.27842
70626357	chr18:70626357:G:A	1.61084e-05	-1.29956e-10	-0.761402
70626416	chr18:70626416:A:AT	8.91097e-06	-1.29956e-10	-1.35346
70626438	chr18:70626438:T:G	9.03788e-06	-1.29956e-10	-1.33932
70626458	chr18:70626458:G:A	1.21891e-05	-1.29956e-10	-1.0402
70626678	chr18:70626678:C:G	1.11455e-05	-1.29956e-10	-1.12971
70626991	chr18:70626991:T:G	8.61762e-06	-1.38693	-3.67523e-10
70627059	chr18:70627059:C:T	1.23783e-05	-1.29956e-10	-1.0248
70627719	chr18:70627719:G:C	8.23899e-05	2.13283	-1.26211
70627751	chr18:70627751:C:T	9.42056e-06	-1.29956e-10	-1.29785
70628058	chr18:70628058:T:G	2.64396e-06	-1.40718	-1.16129
70628833	chr18:70628833:G:A	2.08233e-05	-0.504669	-3.67523e-10
70628958	chr18:70628958:A:G	1.38877e-05	-1.29956e-10	-0.909738
70629283	chr18:70629283:A:G	2.92721e-05	-0.164105	-3.67523e-10
70629343	chr18:70629343:A:G	9.37772e-06	-1.29956e-10	-1.3024
70629346	chr18:70629346:A:C	8.93869e-06	-1.29956e-10	-1.35035
70629411	chr18:70629411:C:T	1.17572e-05	-1.29956e-10	-1.07627
70629417	chr18:70629417:A:C	2.57694e-06	-1.55987	-1.03427
70629499	chr18:70629499:G:A	9.31008e-06	-1.29956e-10	-1.30964
70629556	chr18:70629556:G:GA	9.57581e-06	-0.419787	-0.861714
70629755	chr18:70629755:T:C	2.55442e-06	-1.53199	-1.07093
70630069	chr18:70630069:C:A	1.18021e-05	-0.697513	-0.374953
70630152	chr18:70630152:G:A	9.29837e-06	-1.29956e-10	-1.3109
70630204	chr18:70630204:C:A	1.19645e-05	-1.29956e-10	-1.0588
70630221	chr18:70630221:A:G	2.09993e-05	-1.29956e-10	-0.496253
70630241	chr18:70630241:C:T	1.20425e-05	-1.29956e-10	-1.0523
70630274	chr18:70630274:G:A	1.00503e-05	-1.29956e-10	-1.23314
70630313	chr18:70630313:A:T	8.8882e-06	-1.29956e-10	-1.35602
70630615	chr18:70630615:C:T	8.21318e-06	-1.435	-3.67523e-10
70630660	chr18:70630660:A:G	9.13886e-06	-1.29956e-10	-1.32821
70630938	chr18:70630938:T:C	8.90935e-06	-1.29956e-10	-1.35364
70631082	chr18:70631082:G:A	9.53289e-06	-1.28599	-3.67523e-10
70631176	chr18:70631176:GA:G	9.06335e-06	-1.3365	-3.67523e-10
70631477	chr18:70631477:G:T	1.12083e-05	-1.29956e-10	-1.12408
70631563	chr18:70631563:T:A	9.50992e-06	-0.496239	-0.792167
70632045	chr18:70632045:T:C	1.09467e-05	-0.355529	-0.792174
70632222	chr18:70632222:A:C	2.90934e-06	-1.40509	-1.06772
70632228	chr18:70632228:A:G	1.2408e-05	-1.29956e-10	-1.0224
70632380	chr18:70632380:T:G	2.94095e-06	-1.40356	-1.05845
70632747	chr18:70632747:T:G	8.71524e-06	-1.29956e-10	-1.37567
70632819	chr18:70632819:G:A	8.74877e-06	-1.29956e-10	-1.37183
70633025	chr18:70633025:G:A	1.02638e-05	-1.21211	-3.67523e-10
70633668	chr18:70633668:T:C	1.58863e-05	-1.29956e-10	-0.775282
70633707	chr18:70633707:G:C	8.35245e-06	-1.41819	-3.67523e-10
70633944	chr18:70633944:C:T	8.73031e-06	-1.29956e-10	-1.37394
70634071	chr18:70634071:G:T	9.32452e-06	-1.29956e-10	-1.30809
70634113	chr18:70634113:C:T	1.21469e-05	-1.29956e-10	-1.04367
70634196	chr18:70634196:C:G	0.000114114	2.52313	-1.32667
70635150	chr18:70635150:G:A	1.95125e-06	-1.58711	-1.28516
70635219	chr18:70635219:T:A	1.9443e-06	-1.52516	-1.35068
70635234	chr18:70635234:C:T	1.0834e-05	-1.29956e-10	-1.15805
70635595	chr18:70635595:AG:A	6.95989e-06	-1.60058	-3.67523e-10
70635869	chr18:70635869:C:T	6.23166e-05	-1.29956e-10	0.591487
70636025	chr18:70636025:A:T	9.37786e-06	-0.373008	-0.929382
70636106	chr18:70636106:G:T	7.91857e-06	-1.47153	-3.67523e-10
70636201	chr18:70636201:T:G	2.43673e-05	-0.3475	-3.67523e-10
70636254	chr18:70636254:T:C	8.88287e-06	-1.35662	-3.67523e-10
70636573	chr18:70636573:A:T	9.5486e-06	-1.29956e-10	-1.28435
70636698	chr18:70636698:G:A	1.30166e-05	-1.29956e-10	-0.974515
```
