## Supplementary material for "Characterization of shared and ancestry-specific signals driving complex traits using multi-ancestry fine-mapping": susiex_nc3.cs80.cs

```
CS_ID	SNP	BP	REF_ALLELE	ALT_ALLELE	REF_FRQ	BETA	SE	-LOG10P	CS_PIP	OVRL_PIP
1	chr18:70076741:G:A	70076741	A,A	G,G	1,1	inf,inf	inf,inf	6.38656,0.451361	0.510267	0.510267
1	chr18:70023957:G:A	70023957	A,A	G,G	1,1	inf,inf	inf,inf	6.09065,0.0177744	0.190649	0.190649
1	chr18:70193483:T:C	70193483	C,C	T,T	1,1	-inf,-inf	inf,inf	5.83979,0.255387	0.127773	0.127773
```
