## Supplementary material for "Characterization of shared and ancestry-specific signals driving complex traits using multi-ancestry fine-mapping": susiex_nc3.cs80.snp

```
BP	SNP	PIP(CS1)	LogBF(CS1,Pop1)	LogBF(CS1,Pop2)
69372309	chr18:69372309:C:T	6.91374e-06	-1.62319	-3.67523e-10
69372953	chr18:69372953:C:T	1.84e-06	-1.61799	-1.32895
69373249	chr18:69373249:A:G	2.74086e-06	-1.64073	-0.907699
69373273	chr18:69373273:T:C	1.83696e-06	-1.61351	-1.33509
69373518	chr18:69373518:G:A	0.000147787	-1.29956e-10	1.43907
69373519	chr18:69373519:C:T	2.99602e-06	-1.29248	-1.16693
69373539	chr18:69373539:C:G	5.58108e-06	-1.54986	-0.287462
69373597	chr18:69373597:ATG:A	8.86629e-06	-1.29956e-10	-1.37445
69373948	chr18:69373948:A:G	0.000100336	-1.29956e-10	1.05182
69374138	chr18:69374138:C:A	7.56395e-06	-1.53331	-3.67523e-10
69374900	chr18:69374900:G:C	5.63748e-06	-1.5418	-0.285468
69374913	chr18:69374913:A:G	0.000100336	-1.29956e-10	1.05182
69375249	chr18:69375249:T:C	2.15677e-06	-1.62789	-1.1602
69375747	chr18:69375747:C:T	2.00419e-05	-0.558875	-3.67523e-10
69376238	chr18:69376238:G:A	1.92088e-06	-1.61857	-1.28534
69376290	chr18:69376290:T:C	9.32024e-06	-1.29956e-10	-1.32451
69376316	chr18:69376316:A:T	2.79275e-06	-1.21347	-1.3162
69376389	chr18:69376389:G:A	1.84328e-06	-1.61187	-1.33329
69377000	chr18:69377000:A:G	2.01902e-06	-1.51221	-1.34188
69377138	chr18:69377138:A:G	2.27857e-06	-1.36997	-1.36318
69377577	chr18:69377577:T:C	9.21625e-06	-1.29956e-10	-1.33573
69377915	chr18:69377915:A:G	1.10446e-05	-1.29956e-10	-1.15476
69377941	chr18:69377941:C:G	2.97165e-05	-1.29956e-10	-0.165
69378080	chr18:69378080:T:C	8.47231e-06	-1.4199	-3.67523e-10
69378378	chr18:69378378:A:G	8.93322e-06	-1.29956e-10	-1.36693
69378887	chr18:69378887:TTGGCCCAC:T	9.41588e-06	-1.29956e-10	-1.3143
69379289	chr18:69379289:A:G	8.85384e-06	-1.29956e-10	-1.37585
69379690	chr18:69379690:A:G	2.0041e-06	-1.50495	-1.35656
69379718	chr18:69379718:A:T	1.78435e-06	-1.61446	-1.36319
69380243	chr18:69380243:G:A	1.07946e-05	-1.29956e-10	-1.17766
69380356	chr18:69380356:C:A	1.86048e-06	-1.56763	-1.36824
69380457	chr18:69380457:T:G	8.93474e-06	-1.29956e-10	-1.36676
69380479	chr18:69380479:C:T	4.68731e-05	-1.29956e-10	0.290741
69380543	chr18:69380543:C:T	8.91005e-06	-1.29956e-10	-1.36952
69381410	chr18:69381410:G:T	1.71972e-06	-1.64067	-1.37387
69382154	chr18:69382154:TA:T	1.84746e-06	-1.64047	-1.30242
69382188	chr18:69382188:G:A	1.03248e-05	-1.29956e-10	-1.22215
69382236	chr18:69382236:C:T	2.27438e-06	-1.48708	-1.24792
69382338	chr18:69382338:A:T	2.20463e-06	-1.4288	-1.33734
69382456	chr18:69382456:G:T	2.01655e-06	-1.58403	-1.27128
69382761	chr18:69382761:C:A	1.08117e-05	-1.29956e-10	-1.17607
69382988	chr18:69382988:T:A	1.42853e-05	-1.62241	0.724936
69383018	chr18:69383018:T:A	9.58807e-06	-1.29956e-10	-1.29618
69383301	chr18:69383301:G:T	1.06153e-05	-1.29956e-10	-1.1944
69383372	chr18:69383372:G:A	2.11941e-06	-1.57414	-1.23142
69383504	chr18:69383504:T:C	1.90418e-06	-1.54575	-1.3669
69383562	chr18:69383562:C:T	7.38768e-06	-1.55689	-3.67523e-10
69383610	chr18:69383610:T:G	1.03449e-05	-1.29956e-10	-1.22021
69384086	chr18:69384086:T:C	2.11988e-05	-1.29956e-10	-0.502755
69384803	chr18:69384803:A:T	1.16422e-05	-1.29956e-10	-1.10207
69384848	chr18:69384848:G:A	2.16972e-06	-1.42697	-1.35514
69384868	chr18:69384868:T:A	1.981e-06	-1.60836	-1.26474
69384870	chr18:69384870:T:C	9.17211e-06	-1.29956e-10	-1.34053
69384887	chr18:69384887:A:G	1.00717e-05	-1.29956e-10	-1.24697
69384904	chr18:69384904:T:C	6.92722e-06	-1.62124	-3.67523e-10
69384944	chr18:69384944:A:G	1.99272e-06	-1.58524	-1.28196
69384961	chr18:69384961:C:T	1.78475e-06	-1.63943	-1.33799
69384975	chr18:69384975:T:C	2.19107e-06	-1.52053	-1.25178
69384990	chr18:69384990:A:G	2.74006e-06	-1.28745	-1.26127
69385340	chr18:69385340:C:T	2.18538e-06	-1.46115	-1.31376
69385407	chr18:69385407:C:A	1.892e-06	-1.54586	-1.37321
69385635	chr18:69385635:T:C	2.34832e-05	-0.400418	-3.67523e-10
69385653	chr18:69385653:C:T	3.95088e-05	-1.29956e-10	0.119821
69386233	chr18:69386233:A:G	2.27401e-06	-1.49484	-1.24032
69386551	chr18:69386551:A:C	3.45925e-06	-1.60269	-0.712966
69386609	chr18:69386609:C:T	1.03364e-05	-1.29956e-10	-1.22103
69386612	chr18:69386612:C:A	0.000169945	-1.29956e-10	1.57877
69386891	chr18:69386891:T:C	2.05269e-06	-1.58627	-1.25128
69387197	chr18:69387197:A:G	0.000236011	-1.29956e-10	1.90718
69387616	chr18:69387616:CAG:C	2.03955e-06	-1.58209	-1.26189
69387660	chr18:69387660:G:A	1.25802e-05	-1.29956e-10	-1.02458
69387745	chr18:69387745:T:C	1.15227e-05	-1.29956e-10	-1.11239
69387999	chr18:69387999:T:G	0.000219393	-1.29956e-10	1.83416
69388110	chr18:69388110:C:T	8.9559e-06	-1.29956e-10	-1.36439
69388259	chr18:69388259:T:C	1.98277e-06	-1.58836	-1.28385
69388270	chr18:69388270:G:A	0.000236676	-1.29956e-10	1.90999
69389380	chr18:69389380:G:T	1.29763e-05	-1.29956e-10	-0.993575
69389466	chr18:69389466:A:G	2.17056e-06	-1.5878	-1.19391
69389538	chr18:69389538:T:C	2.11547e-06	-1.59213	-1.2153
69389623	chr18:69389623:G:A	2.21093e-06	-1.58668	-1.17661
69389775	chr18:69389775:A:G	1.08627e-05	-1.29956e-10	-1.17137
69390152	chr18:69390152:T:C	6.65041e-06	-1.28295	-0.379074
69390545	chr18:69390545:T:C	2.1018e-06	-1.54353	-1.27038
69390723	chr18:69390723:C:T	2.26146e-06	-1.58023	-1.16046
69391028	chr18:69391028:A:G	1.31545e-05	-1.29956e-10	-0.979936
69391393	chr18:69391393:A:G	7.94214e-06	-1.48452	-3.67523e-10
69391459	chr18:69391459:T:C	1.59032e-05	-1.29956e-10	-0.790181
69391535	chr18:69391535:ACTGTAT:A	7.07475e-06	-1.60017	-3.67523e-10
69391586	chr18:69391586:T:C	1.02932e-05	-1.29956e-10	-1.22522
69391677	chr18:69391677:G:A	3.37192e-06	-1.62229	-0.718925
69391756	chr18:69391756:A:G	7.72877e-06	-1.51175	-3.67523e-10
69392092	chr18:69392092:G:A	2.09281e-06	-1.57185	-1.24634
69393012	chr18:69393012:G:C	8.18247e-06	-1.45471	-3.67523e-10
69393145	chr18:69393145:A:T	1.06861e-05	-1.29956e-10	-1.18776
69393909	chr18:69393909:A:C	8.57903e-06	-1.40738	-3.67523e-10
69393989	chr18:69393989:C:G	1.13127e-05	-1.29956e-10	-1.13078
69394304	chr18:69394304:A:G	9.64568e-06	-1.29956e-10	-1.29019
69394588	chr18:69394588:A:C	7.16181e-06	-1.58794	-3.67523e-10
69394711	chr18:69394711:T:C	1.64681e-05	-1.29956e-10	-0.755276
69394789	chr18:69394789:C:T	3.31402e-06	-1.21357	-1.14497
69395287	chr18:69395287:T:A	3.17923e-06	-1.22473	-1.17533
69395575	chr18:69395575:G:A	3.2698e-06	-1.33611	-1.03586
69395751	chr18:69395751:G:A	3.13977e-06	-1.24933	-1.16322
69395915	chr18:69395915:C:T	1.46685e-05	-1.29956e-10	-0.870998
69395975	chr18:69395975:TC:T	2.86309e-06	-1.3694	-1.1354
69396023	chr18:69396023:A:C	1.44281e-05	-0.887527	-3.67523e-10
69396074	chr18:69396074:T:TA	2.61906e-06	-1.21814	-1.37574
69396252	chr18:69396252:G:A	3.32374e-06	-1.19474	-1.16087
69397004	chr18:69397004:C:T	4.18139e-06	-1.22268	-0.903379
69397075	chr18:69397075:T:C	3.17659e-06	-1.22439	-1.17651
69397222	chr18:69397222:T:C	8.98555e-06	-1.29956e-10	-1.36108
69397289	chr18:69397289:G:A	2.22173e-06	-1.51303	-1.24539
69397551	chr18:69397551:T:C	2.50082e-06	-1.4212	-1.21889
69397854	chr18:69397854:A:G	3.14212e-06	-1.24757	-1.16424
69398171	chr18:69398171:T:A	2.8707e-06	-1.39295	-1.10919
69398303	chr18:69398303:G:T	2.87038e-06	-1.42031	-1.08195
69398582	chr18:69398582:T:C	9.01442e-06	-1.29956e-10	-1.35788
69398937	chr18:69398937:G:A	3.16706e-06	-1.26904	-1.13486
69399366	chr18:69399366:AG:A	3.09895e-06	-1.05272	-1.37292
69399666	chr18:69399666:C:T	3.24451e-06	-1.27354	-1.1062
69399739	chr18:69399739:C:A	3.29702e-06	-1.26193	-1.10175
69400171	chr18:69400171:T:G	4.39841e-05	-1.29956e-10	0.227127
69400841	chr18:69400841:C:T	2.68984e-05	-1.29956e-10	-0.264634
69400897	chr18:69400897:C:G	9.22307e-06	-1.29956e-10	-1.33499
69401353	chr18:69401353:G:C	1.50453e-05	-0.845635	-3.67523e-10
69402124	chr18:69402124:A:G	9.20591e-06	-1.29956e-10	-1.33686
69402838	chr18:69402838:A:G	2.38625e-06	-1.52958	-1.1574
69403329	chr18:69403329:C:T	1.34835e-05	-1.29956e-10	-0.955235
69404378	chr18:69404378:A:G	3.76003e-06	-1.63702	-0.595257
69404435	chr18:69404435:C:G	1.04604e-05	-1.29956e-10	-1.2091
69404517	chr18:69404517:T:A	2.27062e-06	-1.40753	-1.32912
69404711	chr18:69404711:C:T	9.99025e-06	-1.29956e-10	-1.25509
69404744	chr18:69404744:G:A	3.27719e-06	-1.00862	-1.3611
69404913	chr18:69404913:G:T	6.79072e-06	-1.64115	-3.67523e-10
69405939	chr18:69405939:A:G	1.05158e-05	-1.29956e-10	-1.20382
69406130	chr18:69406130:G:T	4.85068e-06	-0.928182	-1.0494
69406488	chr18:69406488:T:C	1.0033e-05	-1.29956e-10	-1.25083
69406810	chr18:69406810:G:A	1.08041e-05	-1.29956e-10	-1.17678
69406878	chr18:69406878:T:C	1.07987e-05	-1.29956e-10	-1.17727
69406926	chr18:69406926:C:T	3.70761e-06	-1.63808	-0.608231
69408161	chr18:69408161:A:G	1.08033e-05	-1.29956e-10	-1.17685
69408328	chr18:69408328:T:G	1.08297e-05	-1.29956e-10	-1.17441
69408696	chr18:69408696:T:G	1.00449e-05	-1.29956e-10	-1.24964
69408711	chr18:69408711:C:G	1.66272e-05	-1.29956e-10	-0.745662
69408733	chr18:69408733:G:C	3.67969e-06	-1.2372	-1.01667
69408918	chr18:69408918:C:G	8.5982e-06	-1.56209	0.156944
69409012	chr18:69409012:C:G	1.41083e-05	-1.29956e-10	-0.909941
69409145	chr18:69409145:T:C	6.96581e-06	-1.61569	-3.67523e-10
69409208	chr18:69409208:G:C	7.16965e-06	-1.58684	-3.67523e-10
69409381	chr18:69409381:T:A	2.03869e-06	-1.47319	-1.3712
69409565	chr18:69409565:C:T	7.06847e-06	-1.60106	-3.67523e-10
69409805	chr18:69409805:C:G	2.0225e-06	-1.48401	-1.36836
69410009	chr18:69410009:GT:G	2.03978e-06	-1.48848	-1.35538
69410173	chr18:69410173:C:T	2.83674e-06	-1.39769	-1.11635
69410285	chr18:69410285:C:T	8.65857e-06	-1.39815	-3.67523e-10
69410357	chr18:69410357:C:T	2.05831e-06	-1.4852	-1.34962
69410735	chr18:69410735:G:A	2.03596e-06	-1.49612	-1.34962
69411042	chr18:69411042:G:C	0.00010086	1.05703	-3.67523e-10
69411240	chr18:69411240:A:T	7.09525e-06	-1.59728	-3.67523e-10
69411626	chr18:69411626:A:G	1.91172e-05	-1.29956e-10	-0.606113
69411695	chr18:69411695:T:G	2.14342e-06	-1.43763	-1.35667
69412250	chr18:69412250:C:T	2.06932e-06	-1.47654	-1.35295
69412414	chr18:69412414:G:A	2.05594e-06	-1.4849	-1.35107
69412794	chr18:69412794:A:G	7.10543e-06	-1.59584	-3.67523e-10
69413368	chr18:69413368:C:T	2.03854e-06	-1.49376	-1.35071
69413838	chr18:69413838:A:G	2.80665e-05	-1.29956e-10	-0.222126
69414124	chr18:69414124:G:A	2.06638e-06	-1.47832	-1.35258
69414139	chr18:69414139:C:T	9.19519e-06	-1.29956e-10	-1.33802
69414384	chr18:69414384:C:T	2.09603e-06	-1.47392	-1.34273
69414455	chr18:69414455:A:G	2.72864e-06	-1.5847	-0.968195
69414624	chr18:69414624:T:C	9.86591e-06	-1.29956e-10	-1.26762
69415214	chr18:69415214:G:C	1.89756e-05	-1.29956e-10	-0.613549
69415523	chr18:69415523:C:T	9.14788e-06	-1.29956e-10	-1.34318
69415788	chr18:69415788:G:C	1.09024e-05	-1.16772	-3.67523e-10
69416568	chr18:69416568:CT:C	2.79151e-06	-1.36042	-1.1697
69416892	chr18:69416892:C:T	2.67206e-06	-1.35336	-1.2205
69416899	chr18:69416899:G:GGTTGTTGGAAT	2.67945e-06	-1.35155	-1.21954
69417144	chr18:69417144:A:G	2.35386e-05	-1.29956e-10	-0.398062
69417199	chr18:69417199:T:C	1.39535e-05	-1.63907	0.718102
69417628	chr18:69417628:A:G	2.74761e-06	-1.3507	-1.19527
69417678	chr18:69417678:AGT:A	7.308e-06	-1.56773	-3.67523e-10
69417760	chr18:69417760:G:T	2.68613e-06	-1.37112	-1.19748
69417949	chr18:69417949:T:G	2.73545e-06	-1.35037	-1.20003
69417973	chr18:69417973:C:T	2.75463e-06	-1.34457	-1.19885
69418006	chr18:69418006:T:C	4.27311e-06	-1.19437	-0.909987
69418040	chr18:69418040:C:G	2.73823e-06	-1.34997	-1.19942
69418227	chr18:69418227:GTATA:G	2.76815e-06	-1.33935	-1.19918
69418293	chr18:69418293:TG:T	2.7904e-06	-1.33134	-1.19918
69418571	chr18:69418571:C:T	1.863e-06	-1.62764	-1.30687
69419196	chr18:69419196:T:G	8.77273e-06	-1.38505	-3.67523e-10
69419228	chr18:69419228:A:G	2.06894e-06	-1.5104	-1.31926
69419281	chr18:69419281:T:C	8.85906e-06	-1.29956e-10	-1.37526
69419384	chr18:69419384:A:G	2.00097e-06	-1.58802	-1.27505
69419518	chr18:69419518:G:A	1.11986e-05	-1.14091	-3.67523e-10
69419625	chr18:69419625:A:G	9.25061e-06	-1.29956e-10	-1.33201
69419671	chr18:69419671:T:C	9.58366e-06	-1.29664	-3.67523e-10
69420027	chr18:69420027:T:C	7.00989e-06	-1.60938	-3.67523e-10
69420123	chr18:69420123:A:G	9.04063e-06	-1.29956e-10	-1.35497
69420127	chr18:69420127:T:C	9.50903e-06	-1.29956e-10	-1.30446
69420202	chr18:69420202:A:C	1.49264e-05	-1.29956e-10	-0.853568
69420235	chr18:69420235:T:A	1.94592e-06	-1.63881	-1.25215
69420245	chr18:69420245:T:A	1.91158e-06	-1.63523	-1.27354
69420768	chr18:69420768:T:C	2.70763e-06	-1.50873	-1.0519
69420826	chr18:69420826:T:C	3.17641e-06	-1.62678	-0.77417
69421066	chr18:69421066:A:G	3.32651e-06	-1.4105	-0.944279
69421150	chr18:69421150:A:G	6.97238e-06	-1.61475	-3.67523e-10
69421761	chr18:69421761:G:A	8.86496e-06	-1.29956e-10	-1.3746
69421874	chr18:69421874:AGCTTCCTCACCTGGAGAACTGG:A	2.10177e-06	-1.63363	-1.18029
69422029	chr18:69422029:G:A	9.01748e-06	-1.35754	-3.67523e-10
69422665	chr18:69422665:CTGTT:C	2.17017e-06	-1.61554	-1.16636
69422903	chr18:69422903:A:G	2.9148e-06	-1.62191	-0.864991
69422959	chr18:69422959:C:T	1.8351e-06	-1.62085	-1.32875
69423084	chr18:69423084:G:A	2.74084e-06	-1.52778	-1.02066
69424363	chr18:69424363:C:T	2.23428e-06	-1.61937	-1.13341
69424428	chr18:69424428:G:A	3.0272e-06	-1.60638	-0.842682
69424756	chr18:69424756:C:A	9.56828e-06	-1.29956e-10	-1.29825
69425296	chr18:69425296:A:G	1.61661e-05	-1.29956e-10	-0.773789
69425353	chr18:69425353:A:C	2.96348e-06	-1.62467	-0.845662
69425932	chr18:69425932:A:G	1.72755e-06	-1.64098	-1.36901
69426459	chr18:69426459:A:T	7.78148e-06	-1.50496	-3.67523e-10
69426502	chr18:69426502:C:T	8.86252e-06	-1.29956e-10	-1.37487
69426565	chr18:69426565:C:T	9.02305e-06	-1.29956e-10	-1.35692
69426669	chr18:69426669:G:T	8.85863e-06	-1.29956e-10	-1.37531
69426743	chr18:69426743:G:T	1.86295e-06	-1.63821	-1.29633
69427014	chr18:69427014:GGTGCTA:G	3.17712e-06	-1.62771	-0.773014
69427030	chr18:69427030:G:A	8.91358e-06	-1.29956e-10	-1.36913
69427041	chr18:69427041:T:G	4.63057e-06	-1.00907	-1.01495
69427057	chr18:69427057:C:T	9.17053e-06	-1.29956e-10	-1.34071
69427154	chr18:69427154:G:A	1.07443e-05	-1.29956e-10	-1.18232
69427176	chr18:69427176:G:A	4.30129e-06	-1.26695	-0.830839
69427405	chr18:69427405:G:GA	5.19153e-06	-1.3102	-0.599473
69427732	chr18:69427732:A:G	1.72412e-06	-1.63736	-1.37462
69427762	chr18:69427762:C:T	7.62736e-06	-1.52496	-3.67523e-10
69428873	chr18:69428873:G:A	9.55211e-06	-1.29994	-3.67523e-10
69429251	chr18:69429251:T:C	8.89342e-06	-1.29956e-10	-1.37139
69429538	chr18:69429538:A:G	1.00525e-05	-1.29956e-10	-1.24888
69429568	chr18:69429568:AAC:A	2.65461e-06	-1.29962	-1.28078
69430045	chr18:69430045:C:T	4.0067e-06	-1.11572	-1.05301
69430235	chr18:69430235:C:G	1.25715e-05	-1.29956e-10	-1.02527
69431086	chr18:69431086:A:G	2.48726e-06	-1.3733	-1.27222
69431511	chr18:69431511:G:T	2.96148e-06	-1.12874	-1.34228
69431671	chr18:69431671:A:G	8.91887e-06	-1.29956e-10	-1.36853
69432453	chr18:69432453:G:A	2.1722e-06	-1.43848	-1.34249
69432748	chr18:69432748:A:G	2.85868e-06	-1.19768	-1.30867
69433140	chr18:69433140:G:T	2.05853e-06	-1.56708	-1.26763
69434156	chr18:69434156:C:T	8.85264e-06	-1.29956e-10	-1.37599
69434516	chr18:69434516:C:G	9.00987e-06	-1.29956e-10	-1.35838
69435072	chr18:69435072:AAGGAAGGAAG:A	9.07511e-06	-1.29956e-10	-1.35117
69435224	chr18:69435224:A:G	0.000109845	-1.29956e-10	1.14237
69435349	chr18:69435349:G:A	2.56489e-05	-0.312201	-3.67523e-10
69435353	chr18:69435353:T:C	9.04923e-06	-1.29956e-10	-1.35402
69435401	chr18:69435401:G:A	8.88481e-06	-1.29956e-10	-1.37236
69435457	chr18:69435457:T:C	3.15427e-06	-1.03843	-1.36952
69435641	chr18:69435641:T:C	8.57315e-06	-0.852401	-0.555665
69435865	chr18:69435865:T:C	8.85402e-06	-1.29956e-10	-1.37583
69435875	chr18:69435875:G:A	9.78587e-06	-1.29956e-10	-1.27576
69436073	chr18:69436073:A:G	8.93501e-06	-1.29956e-10	-1.36672
69436118	chr18:69436118:G:A	2.54912e-06	-1.39345	-1.2275
69437279	chr18:69437279:T:C	3.24726e-06	-1.07039	-1.3085
69437736	chr18:69437736:C:A	6.80253e-06	-1.63941	-3.67523e-10
69437907	chr18:69437907:G:A	1.06663e-05	-1.29956e-10	-1.18962
69438781	chr18:69438781:G:A	1.94234e-06	-1.56758	-1.32522
69438945	chr18:69438945:G:A	2.25228e-06	-1.36888	-1.37588
69439108	chr18:69439108:T:C	3.18657e-06	-1.07561	-1.32215
69439109	chr18:69439109:C:A	1.03459e-05	-1.29956e-10	-1.22012
69439258	chr18:69439258:C:A	9.71274e-06	-1.29956e-10	-1.28326
69439329	chr18:69439329:A:G	2.60052e-06	-1.36822	-1.23276
69439955	chr18:69439955:T:C	1.35313e-05	-1.29956e-10	-0.951696
69440056	chr18:69440056:G:A	8.04368e-06	-0.865306	-0.60651
69440269	chr18:69440269:A:G	9.15741e-06	-1.34214	-3.67523e-10
69440505	chr18:69440505:G:A	9.46125e-06	-1.29956e-10	-1.3095
69440613	chr18:69440613:T:C	8.86223e-06	-1.29956e-10	-1.3749
69440779	chr18:69440779:T:C	9.05707e-06	-1.35316	-3.67523e-10
69440994	chr18:69440994:C:T	9.89187e-06	-1.29956e-10	-1.26499
69441081	chr18:69441081:T:C	9.01217e-06	-1.29956e-10	-1.35813
69441298	chr18:69441298:G:A	1.78554e-06	-1.6114	-1.36559
69441322	chr18:69441322:T:C	2.53573e-06	-1.26005	-1.36617
69441420	chr18:69441420:G:A	1.87565e-06	-1.55232	-1.37542
69441608	chr18:69441608:T:C	9.9662e-06	-1.29956e-10	-1.2575
69441673	chr18:69441673:G:A	2.63582e-06	-1.36843	-1.21908
69441880	chr18:69441880:A:C	9.07286e-06	-1.35141	-3.67523e-10
69442199	chr18:69442199:A:C	9.90444e-06	-1.29956e-10	-1.26372
69442623	chr18:69442623:T:C	1.00055e-05	-1.29956e-10	-1.25357
69443050	chr18:69443050:T:C	1.92293e-06	-1.56061	-1.34224
69443098	chr18:69443098:G:A	1.79123e-06	-1.60798	-1.36582
69443180	chr18:69443180:C:T	1.91723e-05	-1.29956e-10	-0.603237
69443220	chr18:69443220:G:C	1.06188e-05	-1.29956e-10	-1.19408
69443264	chr18:69443264:G:A	4.38111e-06	-0.725684	-1.35372
69443387	chr18:69443387:C:T	9.48832e-06	-1.29956e-10	-1.30664
69443420	chr18:69443420:T:C	8.57134e-06	-0.790731	-0.617547
69443937	chr18:69443937:C:CCATAAA	1.79137e-06	-1.60323	-1.3705
69443992	chr18:69443992:A:G	1.87866e-06	-1.55038	-1.37577
69444047	chr18:69444047:C:T	8.96861e-06	-1.29956e-10	-1.36297
69444090	chr18:69444090:CAG:C	1.33463e-05	-1.29956e-10	-0.96546
69445024	chr18:69445024:T:G	2.50992e-06	-1.36348	-1.27298
69445201	chr18:69445201:T:C	9.22415e-06	-1.33488	-3.67523e-10
69445435	chr18:69445435:C:T	1.79069e-06	-1.60539	-1.36871
69445437	chr18:69445437:C:T	8.77424e-06	-1.38488	-3.67523e-10
69445771	chr18:69445771:A:C	3.5013e-05	-1.29956e-10	-0.000983148
69445846	chr18:69445846:A:G	2.5938e-06	-1.40602	-1.19755
69445848	chr18:69445848:T:C	2.18102e-06	-1.40104	-1.37587
69445912	chr18:69445912:C:T	9.88431e-06	-1.29956e-10	-1.26575
69446079	chr18:69446079:T:A	2.25685e-06	-1.36675	-1.37599
69446458	chr18:69446458:T:G	3.79986e-06	-0.859646	-1.36209
69446970	chr18:69446970:C:T	3.91006e-06	-1.6401	-0.553046
69447111	chr18:69447111:A:G	2.28778e-05	-0.426536	-3.67523e-10
69447260	chr18:69447260:G:T	1.74442e-05	-1.29956e-10	-0.697693
69447354	chr18:69447354:T:C	3.22266e-06	-1.01526	-1.37124
69447643	chr18:69447643:T:C	1.78959e-06	-1.60633	-1.36838
69447885	chr18:69447885:T:G	8.85873e-06	-1.3753	-3.67523e-10
69447886	chr18:69447886:C:T	1.25657e-05	-1.02573	-3.67523e-10
69448207	chr18:69448207:C:T	8.85587e-06	-1.29956e-10	-1.37562
69448216	chr18:69448216:T:G	2.10336e-06	-1.43763	-1.37553
69448280	chr18:69448280:G:A	9.69403e-06	-1.29956e-10	-1.28519
69448548	chr18:69448548:A:G	8.56153e-06	-1.40942	-3.67523e-10
69448877	chr18:69448877:G:A	8.472e-06	-0.809799	-0.610137
69448921	chr18:69448921:A:G	8.85586e-06	-1.29956e-10	-1.37562
69448947	chr18:69448947:C:T	3.14316e-06	-1.07817	-1.33331
69449039	chr18:69449039:T:G	1.76674e-05	-1.29956e-10	-0.684981
69449059	chr18:69449059:A:C	1.2461e-05	-1.29956e-10	-1.0341
69449397	chr18:69449397:C:T	2.15474e-06	-1.6402	-1.14883
69449450	chr18:69449450:C:T	8.98436e-06	-1.29956e-10	-1.36122
69449457	chr18:69449457:C:A	8.85562e-06	-1.29956e-10	-1.37565
69449646	chr18:69449646:A:G	8.85587e-06	-1.29956e-10	-1.37562
69449718	chr18:69449718:C:T	9.56194e-06	-1.29956e-10	-1.29891
69450913	chr18:69450913:C:A	1.76756e-06	-1.6189	-1.3682
69451934	chr18:69451934:G:A	1.02338e-05	-1.29956e-10	-1.231
69452360	chr18:69452360:C:A	2.19731e-06	-1.4917	-1.27777
69452525	chr18:69452525:A:C	1.05915e-05	-1.29956e-10	-1.19665
69455221	chr18:69455221:A:G	8.91666e-06	-1.29956e-10	-1.36878
69455461	chr18:69455461:A:G	7.52437e-06	-1.53855	-3.67523e-10
69455929	chr18:69455929:A:G	1.80538e-05	-1.29956e-10	-0.663345
69455932	chr18:69455932:C:G	3.10344e-06	-1.10866	-1.31553
69456017	chr18:69456017:A:G	7.94606e-06	-0.898816	-0.58521
69456272	chr18:69456272:C:T	2.18068e-06	-1.62655	-1.15052
69457521	chr18:69457521:GT:G	7.28826e-06	-1.57044	-3.67523e-10
69457871	chr18:69457871:T:C	3.08313e-06	-1.05979	-1.37097
69457881	chr18:69457881:C:T	8.95153e-06	-1.29956e-10	-1.36488
69458025	chr18:69458025:C:T	8.82077e-06	-1.37959	-3.67523e-10
69458280	chr18:69458280:G:T	9.70202e-06	-1.29956e-10	-1.28437
69458481	chr18:69458481:C:T	2.45721e-06	-1.2925	-1.36518
69458618	chr18:69458618:A:G	2.75895e-06	-1.21699	-1.32486
69458798	chr18:69458798:A:G	2.69186e-06	-1.24056	-1.32591
69458978	chr18:69458978:C:A	9.78118e-06	-1.29956e-10	-1.27624
69459339	chr18:69459339:T:A	1.22333e-05	-1.29956e-10	-1.05254
69459469	chr18:69459469:T:G	1.90534e-06	-1.53782	-1.37423
69459539	chr18:69459539:A:AT	3.21447e-06	-1.05284	-1.3362
69460087	chr18:69460087:A:C	3.3057e-06	-0.989066	-1.37199
69460092	chr18:69460092:T:C	3.42913e-06	-0.952663	-1.37173
69460143	chr18:69460143:G:A	9.21334e-06	-1.29956e-10	-1.33605
69460552	chr18:69460552:G:A	3.37629e-06	-0.969533	-1.37039
69461335	chr18:69461335:T:C	1.97383e-06	-1.54441	-1.33232
69461627	chr18:69461627:C:T	7.20923e-06	-1.58134	-3.67523e-10
69461787	chr18:69461787:T:G	8.67784e-06	-1.39593	-3.67523e-10
69462233	chr18:69462233:G:A	9.0428e-06	-1.29956e-10	-1.35473
69462392	chr18:69462392:G:A	7.18995e-06	-1.58402	-3.67523e-10
69462402	chr18:69462402:G:GTGTC	9.12538e-06	-1.29956e-10	-1.34564
69463101	chr18:69463101:T:A	2.02098e-06	-1.54198	-1.31115
69463361	chr18:69463361:CTCTCCCTTCAGAAGGAGCCCTTGGGAGTGCTCTT:C	1.89061e-06	-1.55511	-1.36469
69464057	chr18:69464057:C:T	7.12812e-06	-1.59266	-3.67523e-10
69464210	chr18:69464210:A:G	8.90463e-06	-1.29956e-10	-1.37013
69465704	chr18:69465704:C:A	8.95531e-06	-1.29956e-10	-1.36446
69465874	chr18:69465874:T:C	2.48004e-06	-1.46521	-1.18321
69465974	chr18:69465974:A:G	9.29557e-06	-1.29956e-10	-1.32716
69466187	chr18:69466187:C:T	1.9085e-06	-1.55627	-1.35412
69466216	chr18:69466216:T:C	5.59458e-06	-0.499617	-1.33529
69466281	chr18:69466281:C:T	1.82547e-06	-1.58902	-1.36585
69466495	chr18:69466495:G:A	2.50546e-06	-1.4675	-1.17074
69466612	chr18:69466612:T:C	5.78479e-06	-0.484288	-1.31718
69466710	chr18:69466710:G:C	1.95647e-06	-1.54733	-1.33823
69466731	chr18:69466731:G:A	2.57056e-06	-1.23673	-1.37584
69466758	chr18:69466758:A:G	1.12435e-05	-1.29956e-10	-1.13691
69466801	chr18:69466801:G:A	1.99704e-06	-1.5049	-1.36014
69466926	chr18:69466926:T:C	8.9505e-06	-1.29956e-10	-1.36499
69466942	chr18:69466942:T:C	9.00426e-06	-1.29956e-10	-1.359
69467034	chr18:69467034:C:T	9.10893e-06	-1.29956e-10	-1.34745
69467204	chr18:69467204:C:T	1.24658e-05	-0.4011	-0.632615
69467252	chr18:69467252:T:C	1.20893e-05	-0.420779	-0.643603
69467921	chr18:69467921:G:C	6.80412e-06	-0.953312	-0.685862
69468367	chr18:69468367:T:A	3.61794e-05	-1.29956e-10	0.031787
69468562	chr18:69468562:T:C	1.16429e-05	-1.29956e-10	-1.102
69468791	chr18:69468791:G:A	7.35214e-06	-1.56171	-3.67523e-10
69468898	chr18:69468898:T:C	8.9229e-06	-1.29956e-10	-1.36808
69469862	chr18:69469862:G:T	1.06852e-05	-1.29956e-10	-1.18784
69470251	chr18:69470251:G:A	7.62012e-06	-1.52591	-3.67523e-10
69470306	chr18:69470306:A:G	8.86969e-06	-1.29956e-10	-1.37406
69470655	chr18:69470655:G:T	9.29738e-06	-1.29956e-10	-1.32697
69470867	chr18:69470867:A:C	2.25361e-06	-1.52579	-1.21837
69471515	chr18:69471515:A:G	9.40784e-06	-1.29956e-10	-1.31516
69471641	chr18:69471641:G:C	7.74845e-06	-0.211565	-1.29764
69471767	chr18:69471767:A:G	1.23912e-05	-1.29956e-10	-1.03971
69471846	chr18:69471846:T:C	7.18183e-06	-1.16051	-0.424643
69472053	chr18:69472053:T:A	6.23793e-06	-0.589216	-1.13684
69472292	chr18:69472292:G:T	2.68956e-06	-1.48821	-1.07912
69472329	chr18:69472329:T:C	7.39738e-06	-1.14584	-0.409733
69472555	chr18:69472555:C:A	8.91161e-06	-1.29956e-10	-1.36935
69472884	chr18:69472884:T:C	6.97354e-06	-1.61458	-3.67523e-10
69473069	chr18:69473069:A:G	6.81833e-06	-1.12308	-0.514008
69473406	chr18:69473406:A:G	1.33507e-05	-1.1525	0.187366
69473435	chr18:69473435:C:T	8.90184e-06	-1.29956e-10	-1.37044
69473690	chr18:69473690:G:A	5.53852e-06	-1.61209	-0.232884
69473694	chr18:69473694:T:A	0.000205617	-1.29956e-10	1.76931
69473853	chr18:69473853:T:C	6.8743e-06	-1.13815	-0.490759
69473913	chr18:69473913:T:C	8.93172e-06	-1.29956e-10	-1.36709
69473926	chr18:69473926:T:C	7.42914e-06	-1.11759	-0.433701
69473971	chr18:69473971:C:CAG	7.12046e-06	-1.07672	-0.517009
69473993	chr18:69473993:C:T	7.65274e-06	-1.07916	-0.442473
69474215	chr18:69474215:T:C	5.31206e-06	-0.80378	-1.08294
69474388	chr18:69474388:T:G	8.94114e-06	-1.29956e-10	-1.36604
69474434	chr18:69474434:C:T	3.8845e-05	-0.0665995	0.169478
69474454	chr18:69474454:A:G	2.9366e-06	-1.14136	-1.33809
69474621	chr18:69474621:C:T	8.93088e-06	-1.29956e-10	-1.36719
69474787	chr18:69474787:C:T	9.41998e-06	-1.29956e-10	-1.31387
69475105	chr18:69475105:A:G	1.41398e-05	-1.29956e-10	-0.907711
69475471	chr18:69475471:C:G	1.08594e-05	-1.09142	-0.0802519
69475991	chr18:69475991:C:CCAGG	3.45059e-06	-0.96037	-1.35779
69476012	chr18:69476012:C:A	1.55748e-05	-0.989108	0.17806
69476069	chr18:69476069:C:T	1.13396e-05	-1.29956e-10	-1.1284
69476075	chr18:69476075:C:T	3.64551e-06	-0.894693	-1.36851
69476083	chr18:69476083:G:A	6.82575e-06	-1.0553	-0.580696
69476084	chr18:69476084:TC:T	6.83053e-06	-1.6353	-3.67523e-10
69476121	chr18:69476121:C:CA	2.59414e-06	-1.4755	-1.12794
69476131	chr18:69476131:C:A	8.98041e-06	-1.29956e-10	-1.36166
69476615	chr18:69476615:G:A	1.13007e-05	-1.29956e-10	-1.13184
69476629	chr18:69476629:G:A	2.12558e-06	-1.44752	-1.35514
69476688	chr18:69476688:C:T	2.1265e-06	-1.44743	-1.3548
69476925	chr18:69476925:A:C	2.10401e-06	-1.46069	-1.35216
69476959	chr18:69476959:A:C	1.42457e-05	-1.29956e-10	-0.900244
69476967	chr18:69476967:T:G	2.08235e-06	-1.46642	-1.35679
69476993	chr18:69476993:G:A	4.91804e-06	-0.890535	-1.07326
69477080	chr18:69477080:A:G	2.0779e-06	-1.46671	-1.35863
69477117	chr18:69477117:C:T	2.06328e-06	-1.47876	-1.35364
69477476	chr18:69477476:T:A	1.52784e-05	-0.96851	0.138249
69477656	chr18:69477656:C:T	2.54835e-06	-1.34558	-1.27567
69477833	chr18:69477833:C:T	1.99836e-06	-1.53001	-1.33436
69477933	chr18:69477933:C:T	1.95604e-05	-0.78332	0.200127
69478325	chr18:69478325:C:T	1.62965e-05	-1.29956e-10	-0.765754
69478494	chr18:69478494:C:A	2.10543e-06	-1.43624	-1.37594
69478510	chr18:69478510:G:A	2.19518e-06	-1.43591	-1.33453
69478590	chr18:69478590:T:C	7.51984e-06	-1.53916	-3.67523e-10
69478747	chr18:69478747:A:C	1.94e-06	-1.64078	-1.25323
69478764	chr18:69478764:C:A	1.94153e-06	-1.64111	-1.25212
69478796	chr18:69478796:A:G	1.74098e-06	-1.6306	-1.37165
69478809	chr18:69478809:T:A	1.09784e-05	-1.29956e-10	-1.16077
69478904	chr18:69478904:G:A	2.38201e-06	-1.36692	-1.32184
69478921	chr18:69478921:T:C	1.89237e-06	-1.64122	-1.27766
69478986	chr18:69478986:A:G	1.88381e-06	-1.64122	-1.28219
69479090	chr18:69479090:A:AAGC	2.53646e-06	-1.38995	-1.23598
69479167	chr18:69479167:C:A	6.81141e-06	-1.6381	-3.67523e-10
69479522	chr18:69479522:T:C	2.56647e-06	-1.36343	-1.25074
69480149	chr18:69480149:A:C	2.18303e-06	-1.42308	-1.35291
69480242	chr18:69480242:TA:T	1.91038e-06	-1.64012	-1.26928
69480669	chr18:69480669:G:A	2.33989e-06	-1.62046	-1.08614
69480805	chr18:69480805:A:G	1.90826e-05	-1.29956e-10	-0.607926
69480826	chr18:69480826:A:G	4.52764e-06	-1.05043	-0.996073
69480842	chr18:69480842:G:A	1.86294e-06	-1.64054	-1.29401
69480877	chr18:69480877:A:G	7.94783e-06	-1.4838	-3.67523e-10
69480948	chr18:69480948:C:T	8.71714e-06	-1.39141	-3.67523e-10
69480985	chr18:69480985:G:A	8.67027e-06	-1.3968	-3.67523e-10
69481194	chr18:69481194:C:T	2.30999e-06	-1.41718	-1.30228
69481261	chr18:69481261:C:A	1.87092e-06	-1.64061	-1.28966
69481375	chr18:69481375:ACCCC:A	9.45891e-06	-1.29956e-10	-1.30975
69481470	chr18:69481470:G:A	1.89472e-06	-1.64063	-1.277
69481709	chr18:69481709:G:A	1.91017e-06	-1.64054	-1.26897
69481798	chr18:69481798:A:G	2.63671e-05	-1.29956e-10	-0.284585
69481812	chr18:69481812:T:A	1.85578e-06	-1.64078	-1.29762
69482016	chr18:69482016:G:A	1.79127e-06	-1.64121	-1.33257
69482031	chr18:69482031:G:A	1.05232e-05	-1.63609	0.432963
69482085	chr18:69482085:G:A	1.74202e-06	-1.62592	-1.37574
69482117	chr18:69482117:G:A	1.85019e-06	-1.64046	-1.30095
69482280	chr18:69482280:A:G	1.23598e-05	-1.29956e-10	-1.04225
69482331	chr18:69482331:C:G	1.86711e-06	-1.64113	-1.29118
69482402	chr18:69482402:T:A	1.85364e-06	-1.63323	-1.30633
69482426	chr18:69482426:C:T	1.84585e-06	-1.63887	-1.3049
69482432	chr18:69482432:T:C	1.66903e-05	-1.29956e-10	-0.741873
69482583	chr18:69482583:C:T	7.31139e-06	-1.56727	-3.67523e-10
69482725	chr18:69482725:G:C	2.39554e-06	-1.3092	-1.3739
69482774	chr18:69482774:G:T	1.90015e-06	-1.63529	-1.27948
69482848	chr18:69482848:A:G	1.90122e-06	-1.63665	-1.27756
69482873	chr18:69482873:A:T	1.51876e-05	-1.29956e-10	-0.836223
69483057	chr18:69483057:A:T	2.41313e-06	-1.30103	-1.37474
69483206	chr18:69483206:T:C	1.89165e-06	-1.63582	-1.28343
69483279	chr18:69483279:C:T	2.48134e-06	-1.27197	-1.37594
69483398	chr18:69483398:C:A	9.05915e-06	-1.29956e-10	-1.35293
69483476	chr18:69483476:G:T	1.90461e-06	-1.63324	-1.27918
69483661	chr18:69483661:G:T	2.70762e-06	-1.196	-1.36463
69483688	chr18:69483688:G:T	6.95182e-06	-1.6177	-3.67523e-10
69483694	chr18:69483694:G:C	1.90578e-06	-1.6342	-1.27761
69483740	chr18:69483740:A:G	6.79074e-06	-1.64114	-3.67523e-10
69483792	chr18:69483792:G:A	1.88818e-06	-1.63014	-1.29095
69483841	chr18:69483841:C:T	5.3664e-06	-0.832213	-1.04433
69484075	chr18:69484075:G:A	1.89e-06	-1.62954	-1.29059
69484190	chr18:69484190:G:A	1.89955e-06	-1.63335	-1.28174
69484229	chr18:69484229:T:C	1.89473e-06	-1.63586	-1.28177
69484370	chr18:69484370:T:C	1.74606e-06	-1.62727	-1.37208
69484450	chr18:69484450:G:A	1.3781e-05	-1.29956e-10	-0.933409
69484613	chr18:69484613:T:C	1.86257e-06	-1.6412	-1.29355
69484702	chr18:69484702:C:T	1.86528e-06	-1.64074	-1.29254
69485062	chr18:69485062:G:A	9.20681e-06	-1.29956e-10	-1.33676
69485065	chr18:69485065:T:C	2.11977e-05	-1.00028	0.497469
69485181	chr18:69485181:A:G	5.75545e-06	-0.647914	-1.15864
69485427	chr18:69485427:A:G	5.77105e-06	-0.633395	-1.17045
69485631	chr18:69485631:T:C	9.64962e-06	-1.29956e-10	-1.28978
69485713	chr18:69485713:A:C	2.42331e-06	-1.32957	-1.342
69485725	chr18:69485725:G:A	1.76825e-06	-1.64077	-1.34594
69485784	chr18:69485784:C:G	2.61004e-06	-1.33312	-1.26422
69485813	chr18:69485813:C:T	0.000156094	-1.29956e-10	1.49376
69485884	chr18:69485884:T:A	9.40137e-06	-1.29956e-10	-1.31585
69485970	chr18:69485970:G:A	2.26878e-05	-0.937691	0.502816
69486084	chr18:69486084:T:TA	2.07815e-06	-1.64062	-1.18461
69486400	chr18:69486400:G:A	4.61819e-06	-0.967513	-1.05919
69486666	chr18:69486666:A:G	2.40378e-06	-1.30519	-1.37447
69486704	chr18:69486704:G:A	9.79792e-06	-1.29956e-10	-1.27453
69487089	chr18:69487089:T:G	6.60274e-06	-1.53136	-0.137859
69487539	chr18:69487539:G:A	5.44605e-06	-1.44661	-0.4152
69487707	chr18:69487707:G:T	8.93961e-06	-1.29956e-10	-1.36621
69488173	chr18:69488173:G:A	1.36263e-05	-0.944698	-3.67523e-10
69488370	chr18:69488370:G:A	1.07712e-05	-1.29956e-10	-1.17982
69488475	chr18:69488475:C:T	3.18397e-05	-0.0959884	-3.67523e-10
69488746	chr18:69488746:G:A	1.91214e-06	-1.53895	-1.36953
69489671	chr18:69489671:T:G	1.2791e-05	-1.29956e-10	-1.00796
69489694	chr18:69489694:C:A	1.20073e-05	-1.29956e-10	-1.07119
69490043	chr18:69490043:A:C	1.88038e-06	-1.57106	-1.35417
69491553	chr18:69491553:G:A	7.12772e-06	-1.59271	-3.67523e-10
69491753	chr18:69491753:A:T	8.55362e-06	-1.41035	-3.67523e-10
69492437	chr18:69492437:T:C	2.39327e-06	-1.64067	-1.04337
69493032	chr18:69493032:A:G	9.03649e-06	-1.29956e-10	-1.35543
69493172	chr18:69493172:A:G	2.69986e-06	-1.32062	-1.24289
69493359	chr18:69493359:A:G	4.72885e-06	-1.53354	-0.469478
69493960	chr18:69493960:T:A	8.0315e-06	-1.49301	0.0196829
69494000	chr18:69494000:G:A	7.67325e-06	-1.51896	-3.67523e-10
69494082	chr18:69494082:C:T	3.66657e-06	-1.47488	-0.782562
69494164	chr18:69494164:C:T	3.40827e-06	-1.53305	-0.797452
69494478	chr18:69494478:AAAAC:A	7.28016e-06	-1.48514	-0.086412
69494699	chr18:69494699:G:A	7.85068e-06	-1.51017	0.0140702
69494728	chr18:69494728:T:G	2.95327e-06	-1.48445	-0.989339
69494833	chr18:69494833:C:T	1.24028e-05	-1.29956e-10	-1.03878
69494940	chr18:69494940:C:A	7.90416e-06	-1.50079	0.0114756
69495327	chr18:69495327:C:T	7.8808e-06	-1.5028	0.0105242
69495343	chr18:69495343:G:A	7.95843e-06	-1.49706	0.0145942
69495751	chr18:69495751:C:T	8.99277e-06	-1.46205	0.101772
69495949	chr18:69495949:G:A	3.1774e-06	-1.51888	-0.881756
69496194	chr18:69496194:G:A	7.68048e-06	-1.50695	-0.0110661
69496197	chr18:69496197:A:G	8.4381e-06	-1.46905	0.0451034
69496355	chr18:69496355:G:A	3.84576e-06	-1.51593	-0.693803
69496452	chr18:69496452:C:T	2.15487e-06	-1.64037	-1.1486
69496469	chr18:69496469:G:A	4.18347e-06	-1.51485	-0.610711
69496595	chr18:69496595:G:A	9.42363e-06	-1.57392	0.260439
69496643	chr18:69496643:A:G	2.865e-06	-1.27276	-1.23138
69497408	chr18:69497408:C:G	2.98688e-05	-1.29956e-10	-0.159886
69497805	chr18:69497805:A:G	3.23265e-06	-1.25023	-1.13317
69497894	chr18:69497894:G:A	9.36334e-06	-1.29956e-10	-1.3199
69498049	chr18:69498049:C:T	2.78767e-06	-1.33911	-1.19239
69498445	chr18:69498445:T:C	7.45082e-06	-1.54838	-3.67523e-10
69499275	chr18:69499275:TAAG:T	3.53872e-06	-1.15253	-1.1404
69499348	chr18:69499348:G:GTCAA	8.45521e-06	-1.42192	-3.67523e-10
69499376	chr18:69499376:A:C	1.4793e-05	-1.29956e-10	-0.862546
69499480	chr18:69499480:T:G	1.16427e-05	-1.29956e-10	-1.10202
69500262	chr18:69500262:C:T	1.02245e-05	-1.29956e-10	-1.23192
69500374	chr18:69500374:A:G	1.30579e-05	-0.987309	-3.67523e-10
69500442	chr18:69500442:G:A	3.27677e-05	-1.29956e-10	-0.0672599
69500786	chr18:69500786:A:G	8.64864e-06	-1.3993	-3.67523e-10
69500833	chr18:69500833:T:C	1.11317e-05	-1.45851	0.311601
69500895	chr18:69500895:T:C	2.90022e-06	-1.57988	-0.91204
69501331	chr18:69501331:C:T	3.78025e-06	-1.48416	-0.74275
69501487	chr18:69501487:A:G	7.32705e-06	-1.56513	-3.67523e-10
69502044	chr18:69502044:A:G	1.80104e-05	-1.29956e-10	-0.665754
69502366	chr18:69502366:G:A	5.49895e-06	-1.47718	-0.374962
69502927	chr18:69502927:C:T	1.02198e-05	-1.29956e-10	-1.23238
69503046	chr18:69503046:C:A	9.80107e-06	-1.29956e-10	-1.27421
69503669	chr18:69503669:T:C	3.37084e-06	-1.52564	-0.815898
69504156	chr18:69504156:T:C	1.23498e-05	-1.29956e-10	-1.04306
69504686	chr18:69504686:G:C	8.92799e-06	-1.29956e-10	-1.36751
69504817	chr18:69504817:G:A	1.28991e-05	-0.999546	-3.67523e-10
69504862	chr18:69504862:T:C	1.08386e-05	-1.46655	0.292959
69505425	chr18:69505425:G:A	1.89873e-05	-1.29956e-10	-0.61293
69505642	chr18:69505642:C:T	1.762e-05	-1.29956e-10	-0.687668
69506115	chr18:69506115:G:A	3.12193e-06	-1.28827	-1.12998
69506388	chr18:69506388:T:C	4.44258e-06	-1.60636	-0.459103
69506487	chr18:69506487:A:G	9.8423e-06	-1.29956e-10	-1.27001
69506598	chr18:69506598:G:A	2.03679e-05	-1.29956e-10	-0.54274
69506902	chr18:69506902:T:C	1.30885e-05	-1.29956e-10	-0.984966
69507043	chr18:69507043:T:G	7.45164e-06	-1.54827	-3.67523e-10
69507318	chr18:69507318:T:C	1.55943e-05	-1.29956e-10	-0.809799
69507867	chr18:69507867:A:G	1.31832e-05	-1.29956e-10	-0.977756
69507884	chr18:69507884:A:C	9.72145e-06	-1.29956e-10	-1.28237
69507906	chr18:69507906:G:C	2.48861e-06	-1.62228	-1.0227
69508048	chr18:69508048:C:T	8.85631e-06	-1.29956e-10	-1.37557
69508221	chr18:69508221:A:G	1.13479e-05	-1.29956e-10	-1.12767
69508249	chr18:69508249:T:C	1.01211e-05	-1.29956e-10	-1.24207
69508354	chr18:69508354:C:T	9.46556e-06	-1.29956e-10	-1.30904
69508584	chr18:69508584:G:A	2.26253e-05	-0.437635	-3.67523e-10
69508695	chr18:69508695:T:A	9.7985e-06	-1.29956e-10	-1.27447
69508703	chr18:69508703:G:T	1.54451e-05	-1.29956e-10	-0.819409
69508716	chr18:69508716:A:G	1.14981e-05	-1.29956e-10	-1.11452
69508741	chr18:69508741:T:G	1.40093e-05	-1.29956e-10	-0.916978
69508847	chr18:69508847:G:A	1.00678e-05	-1.29956e-10	-1.24736
69508911	chr18:69508911:C:A	9.50874e-06	-1.29956e-10	-1.30449
69508921	chr18:69508921:T:C	9.13124e-06	-1.29956e-10	-1.345
69508956	chr18:69508956:G:A	9.15842e-06	-1.29956e-10	-1.34203
69509076	chr18:69509076:A:G	9.21799e-06	-1.29956e-10	-1.33554
69509131	chr18:69509131:T:C	9.04975e-06	-1.36009	0.00612237
69509277	chr18:69509277:T:G	9.67972e-06	-1.29956e-10	-1.28667
69509360	chr18:69509360:G:A	1.51126e-05	-1.29956e-10	-0.841173
69509404	chr18:69509404:A:G	5.84295e-06	-1.63965	-0.151817
69509439	chr18:69509439:C:T	5.6702e-06	-1.57608	-0.245396
69509444	chr18:69509444:T:C	8.85533e-06	-1.29956e-10	-1.37568
69509501	chr18:69509501:G:A	9.63125e-06	-1.29956e-10	-1.29169
69509650	chr18:69509650:A:C	1.27849e-05	-1.48335	0.474917
69509710	chr18:69509710:T:C	6.14377e-06	-0.475068	-1.2662
69509772	chr18:69509772:A:G	9.07708e-06	-1.62135	0.270398
69510312	chr18:69510312:A:G	2.63219e-06	-1.57973	-1.00916
69510393	chr18:69510393:T:C	2.0836e-06	-1.44697	-1.37563
69510396	chr18:69510396:T:C	1.59688e-05	-1.29956e-10	-0.786064
69510436	chr18:69510436:GC:G	1.44984e-05	-1.29956e-10	-0.882664
69510663	chr18:69510663:C:T	2.72059e-06	-1.53967	-1.01619
69510708	chr18:69510708:T:C	2.26449e-06	-1.44751	-1.29184
69511156	chr18:69511156:A:G	6.40114e-06	-1.10284	-0.597388
69511183	chr18:69511183:G:A	1.01167e-05	-1.29956e-10	-1.24252
69511387	chr18:69511387:G:A	7.59732e-06	-1.42388	-0.105026
69511444	chr18:69511444:G:A	7.53897e-06	-1.44901	-0.0876034
69511608	chr18:69511608:A:G	6.41176e-05	-1.196	1.80002
69511648	chr18:69511648:A:G	1.67561e-05	-1.6219	0.883961
69511660	chr18:69511660:T:G	6.85907e-05	-1.21257	1.88402
69511701	chr18:69511701:C:A	3.9294e-05	-1.6215	1.73586
69511976	chr18:69511976:C:T	6.46551e-06	-1.09599	-0.594231
69512209	chr18:69512209:A:C	9.08657e-05	-1.29956e-10	0.95268
69512341	chr18:69512341:T:C	2.19011e-05	-1.55376	1.08359
69512379	chr18:69512379:CCCAGG:C	1.20092e-05	-1.07103	-3.67523e-10
69512736	chr18:69512736:A:G	7.12268e-06	-1.0502	-0.543216
69513033	chr18:69513033:A:T	3.23609e-06	-1.0619	-1.32043
69513404	chr18:69513404:A:T	2.69869e-06	-1.62837	-0.935567
69513491	chr18:69513491:A:C	1.13303e-05	-1.29956e-10	-1.12923
69513525	chr18:69513525:T:C	2.58189e-06	-1.63501	-0.97317
69513636	chr18:69513636:T:C	1.20256e-05	-1.06966	-3.67523e-10
69513973	chr18:69513973:T:C	2.65915e-06	-1.63431	-0.944391
69514383	chr18:69514383:A:G	0.000147878	-1.29956e-10	1.43969
69514506	chr18:69514506:T:C	2.73368e-06	-1.55308	-0.997971
69514643	chr18:69514643:A:G	9.36575e-05	-1.29956e-10	0.982942
69514671	chr18:69514671:T:A	1.14752e-05	-1.29956e-10	-1.11652
69514842	chr18:69514842:T:A	2.83088e-06	-1.41942	-1.09669
69514850	chr18:69514850:TTG:T	9.38465e-06	-1.29956e-10	-1.31763
69514949	chr18:69514949:T:C	1.51986e-05	-1.27853	0.443034
69514963	chr18:69514963:T:C	3.53412e-06	-0.925746	-1.36849
69514969	chr18:69514969:A:G	9.90955e-06	-1.29956e-10	-1.2632
69515500	chr18:69515500:T:C	2.10281e-06	-1.5188	-1.29463
69515579	chr18:69515579:C:A	6.83515e-06	-1.63462	-3.67523e-10
69515581	chr18:69515581:C:T	5.12118e-06	-1.5643	-0.359018
69515807	chr18:69515807:T:C	1.51251e-05	-1.28888	0.44853
69515820	chr18:69515820:A:T	3.22591e-06	-1.04915	-1.33634
69515896	chr18:69515896:A:ATCT	6.72622e-06	-1.63467	-0.0160156
69516141	chr18:69516141:G:A	1.65052e-05	-1.57915	0.826119
69516143	chr18:69516143:G:A	3.15829e-06	-1.07677	-1.3299
69516178	chr18:69516178:T:C	9.8971e-06	-1.29956e-10	-1.26446
69516212	chr18:69516212:ATTGTAC:A	1.16268e-05	-1.29956e-10	-1.10339
69516239	chr18:69516239:GA:G	3.08851e-06	-1.09334	-1.33567
69516556	chr18:69516556:T:C	3.45688e-06	-1.0023	-1.31404
69516881	chr18:69516881:C:T	2.37065e-06	-1.40035	-1.29319
69516947	chr18:69516947:G:T	1.02224e-05	-1.29956e-10	-1.23212
69517015	chr18:69517015:C:T	5.20969e-05	-1.17252	1.56893
69517016	chr18:69517016:G:A	6.28242e-05	-1.29956e-10	0.583639
69517069	chr18:69517069:G:T	6.11328e-06	-1.63049	-0.115744
69517414	chr18:69517414:G:A	1.05853e-05	-1.6282	0.430965
69517463	chr18:69517463:A:C	9.80564e-06	-1.39408	0.120335
69517697	chr18:69517697:A:G	1.9773e-05	-1.29956e-10	-0.572384
69517715	chr18:69517715:T:C	3.21332e-06	-1.06411	-1.32529
69517804	chr18:69517804:G:A	3.3811e-06	-0.96354	-1.37496
69517869	chr18:69517869:T:G	3.27787e-06	-1.06203	-1.30748
69517955	chr18:69517955:C:T	1.63984e-05	-1.29956e-10	-0.759517
69518383	chr18:69518383:T:C	3.21672e-06	-1.06375	-1.32459
69518543	chr18:69518543:A:G	1.6224e-05	-1.63765	0.867432
69518606	chr18:69518606:A:G	9.9036e-06	-1.29956e-10	-1.2638
69518821	chr18:69518821:G:A	1.74147e-05	-1.63563	0.936239
69518893	chr18:69518893:C:T	1.63743e-05	-1.36871	0.607719
69518930	chr18:69518930:A:G	7.48749e-06	-1.58438	0.0409137
69518942	chr18:69518942:T:C	2.5286e-05	-1.32868	1.00223
69518995	chr18:69518995:T:C	2.60501e-05	-1.34367	1.04699
69519001	chr18:69519001:G:A	9.45461e-06	-1.29956e-10	-1.3102
69519290	chr18:69519290:A:G	1.68562e-05	-1.63908	0.907092
69519337	chr18:69519337:T:G	1.9066e-05	-1.58716	0.978361
69519575	chr18:69519575:A:G	7.11014e-06	-1.59518	-3.67523e-10
69519846	chr18:69519846:T:C	1.14066e-05	-1.29956e-10	-1.12251
69520297	chr18:69520297:G:A	1.29588e-05	-1.41075	0.415822
69520687	chr18:69520687:C:A	2.12155e-06	-1.43065	-1.3739
69521448	chr18:69521448:A:AAT	1.75887e-05	-1.29956e-10	-0.689448
69521461	chr18:69521461:T:C	5.36769e-06	-1.25175	-0.624557
69521571	chr18:69521571:A:G	8.8433e-06	-1.36976	-0.00728222
69521689	chr18:69521689:T:C	1.14005e-05	-1.29956e-10	-1.12305
69521727	chr18:69521727:G:A	6.8198e-06	-1.04362	-0.593252
69521992	chr18:69521992:A:G	9.44658e-06	-1.37986	0.0688148
69522148	chr18:69522148:A:G	2.57847e-06	-1.53469	-1.07482
69522248	chr18:69522248:G:A	9.02014e-06	-1.29956e-10	-1.35724
69522514	chr18:69522514:T:C	9.43691e-06	-0.976261	-0.335813
69522672	chr18:69522672:T:C	1.69181e-05	-0.728317	-3.67523e-10
69522850	chr18:69522850:T:C	2.14635e-05	-0.866148	0.375798
69522942	chr18:69522942:A:G	2.078e-05	-1.58255	1.05984
69523030	chr18:69523030:T:A	9.08534e-06	-1.29956e-10	-1.35004
69523473	chr18:69523473:A:T	2.19563e-06	-1.39501	-1.37522
69523849	chr18:69523849:A:G	2.31552e-05	-1.36222	0.947735
69523859	chr18:69523859:A:C	2.26899e-05	-1.35611	0.921333
69523952	chr18:69523952:T:C	2.35118e-05	-1.35277	0.95357
69523954	chr18:69523954:A:G	2.25789e-05	-1.35993	0.920249
69524096	chr18:69524096:T:C	1.89206e-05	-1.29956e-10	-0.616453
69524187	chr18:69524187:T:A	4.09623e-06	-0.774358	-1.37228
69524409	chr18:69524409:G:A	1.18785e-05	-1.29956e-10	-1.08197
69524540	chr18:69524540:G:A	1.2557e-05	-0.919093	-0.107332
69524598	chr18:69524598:C:G	1.34756e-05	-0.879453	-0.0763703
69524790	chr18:69524790:C:G	1.1339e-05	-1.29956e-10	-1.12845
69524807	chr18:69524807:A:G	1.62399e-05	-1.29956e-10	-0.769228
69524889	chr18:69524889:A:C	5.14073e-06	-1.63153	-0.28798
69524907	chr18:69524907:A:G	1.37221e-05	-1.29956e-10	-0.937693
69525141	chr18:69525141:T:C	2.0227e-06	-1.55206	-1.30021
69525462	chr18:69525462:T:C	3.8463e-06	-1.43167	-0.777923
69525633	chr18:69525633:G:A	6.44356e-06	-1.15819	-0.53543
69525692	chr18:69525692:G:A	1.24742e-05	-1.29956e-10	-1.03304
69525698	chr18:69525698:TAA:T	6.20059e-06	-1.16851	-0.56355
69525876	chr18:69525876:A:G	2.61761e-06	-1.57117	-1.02327
69525881	chr18:69525881:T:A	1.14683e-05	-1.29956e-10	-1.11711
69525981	chr18:69525981:T:C	1.80538e-06	-1.64119	-1.32474
69526067	chr18:69526067:C:T	1.528e-05	-1.29956e-10	-0.830158
69526715	chr18:69526715:C:A	2.33999e-06	-1.64078	-1.06578
69526861	chr18:69526861:G:A	1.09685e-05	-1.29956e-10	-1.16167
69527135	chr18:69527135:T:C	1.00352e-05	-1.29956e-10	-1.25061
69527227	chr18:69527227:T:A	4.56874e-06	-0.800744	-1.23672
69527243	chr18:69527243:T:C	1.61299e-05	-1.29956e-10	-0.776025
69527245	chr18:69527245:T:A	1.27437e-05	-1.29956e-10	-1.01166
69527290	chr18:69527290:G:A	1.00399e-05	-0.933617	-0.316522
69527353	chr18:69527353:A:G	2.96218e-05	0.119131	-0.287323
69527376	chr18:69527376:G:T	8.33737e-06	-1.43595	-3.67523e-10
69527489	chr18:69527489:A:G	1.67302e-05	-1.29956e-10	-0.739489
69527582	chr18:69527582:G:A	7.28264e-06	-1.57121	-3.67523e-10
69527687	chr18:69527687:C:T	6.98871e-06	-1.61241	-3.67523e-10
69527797	chr18:69527797:T:C	8.94237e-06	-1.29956e-10	-1.3659
69527835	chr18:69527835:C:G	1.47772e-05	-1.29956e-10	-0.863615
69527990	chr18:69527990:T:C	2.68781e-06	-1.20325	-1.36472
69528134	chr18:69528134:G:T	7.62719e-06	-1.52498	-3.67523e-10
69528530	chr18:69528530:T:C	1.10099e-05	-1.29956e-10	-1.1579
69528554	chr18:69528554:TCTC:T	9.6131e-06	-1.29956e-10	-1.29357
69528760	chr18:69528760:TA:T	5.58614e-05	-1.29956e-10	0.466171
69528823	chr18:69528823:GT:G	1.00512e-05	-1.24901	-3.67523e-10
69528875	chr18:69528875:A:C	8.47265e-06	-1.41986	-3.67523e-10
69528880	chr18:69528880:A:AT	9.13905e-06	-1.29956e-10	-1.34415
69528934	chr18:69528934:A:T	9.12233e-06	-1.34598	-3.67523e-10
69528936	chr18:69528936:A:G	9.11975e-06	-1.34626	-3.67523e-10
69528951	chr18:69528951:C:G	9.09937e-06	-1.3485	-3.67523e-10
69528982	chr18:69528982:T:C	9.05698e-06	-1.35317	-3.67523e-10
69529347	chr18:69529347:C:T	2.17063e-06	-1.4066	-1.37508
69529367	chr18:69529367:G:A	8.84789e-06	-1.37652	-3.67523e-10
69529691	chr18:69529691:C:T	8.87812e-06	-1.29956e-10	-1.37311
69529721	chr18:69529721:C:T	4.21208e-05	-1.28806	1.4719
69529722	chr18:69529722:T:C	8.65992e-06	-1.398	-3.67523e-10
69529754	chr18:69529754:G:A	8.77114e-06	-1.38524	-3.67523e-10
69529961	chr18:69529961:C:A	1.10143e-05	-1.29956e-10	-1.15751
69529965	chr18:69529965:T:C	1.59853e-05	-1.29956e-10	-0.785036
69529992	chr18:69529992:T:C	8.66862e-06	-1.39699	-3.67523e-10
69530199	chr18:69530199:C:A	8.76398e-06	-1.38605	-3.67523e-10
69530311	chr18:69530311:T:C	8.40887e-05	-1.29956e-10	0.87517
69530326	chr18:69530326:GC:G	1.10033e-05	-1.29956e-10	-1.1585
69530475	chr18:69530475:A:C	9.48421e-06	-1.29956e-10	-1.30707
69530861	chr18:69530861:G:A	4.2648e-05	-1.30038	1.49666
69531074	chr18:69531074:A:G	8.77753e-06	-1.38451	-3.67523e-10
69531169	chr18:69531169:C:T	8.75932e-06	-1.38658	-3.67523e-10
69531257	chr18:69531257:T:C	8.81407e-06	-1.38035	-3.67523e-10
69531420	chr18:69531420:T:C	2.25947e-06	-1.62641	-1.11517
69532048	chr18:69532048:A:T	2.6955e-05	-1.54011	1.27758
69532194	chr18:69532194:C:T	9.25156e-06	-1.29956e-10	-1.33191
69532372	chr18:69532372:A:G	1.03689e-05	-1.29956e-10	-1.2179
69532595	chr18:69532595:C:T	1.042e-05	-1.29956e-10	-1.21297
69533015	chr18:69533015:T:A	7.97114e-05	-1.29956e-10	0.82171
69533032	chr18:69533032:G:A	9.06125e-06	-1.29956e-10	-1.3527
69533247	chr18:69533247:A:AACT	1.98565e-06	-1.57306	-1.29769
69533295	chr18:69533295:A:G	3.31599e-06	-1.28437	-1.07358
69533643	chr18:69533643:TACTTAA:T	4.28993e-06	-1.16717	-0.933259
69533857	chr18:69533857:G:A	1.07926e-05	-1.29956e-10	-1.17784
69533885	chr18:69533885:A:G	8.69099e-06	-1.39441	-3.67523e-10
69533938	chr18:69533938:A:C	7.25617e-06	-0.20351	-1.37134
69534031	chr18:69534031:T:C	8.91132e-06	-1.36938	-3.67523e-10
69534032	chr18:69534032:C:T	8.9465e-06	-1.36544	-3.67523e-10
69534261	chr18:69534261:T:G	8.92161e-06	-1.36823	-3.67523e-10
69534461	chr18:69534461:A:G	1.19339e-05	-1.29956e-10	-1.07732
69534560	chr18:69534560:G:T	1.12129e-05	-1.29956e-10	-1.13964
69534681	chr18:69534681:T:C	1.62318e-05	-1.62129	0.851564
69534892	chr18:69534892:A:C	8.92276e-06	-1.3681	-3.67523e-10
69535157	chr18:69535157:G:A	8.85425e-06	-1.29956e-10	-1.3758
69535317	chr18:69535317:T:C	1.55136e-05	-1.29956e-10	-0.814986
69535389	chr18:69535389:C:T	1.12701e-05	-1.29956e-10	-1.13455
69535452	chr18:69535452:T:C	2.41954e-06	-1.64028	-1.03285
69535524	chr18:69535524:A:T	9.54127e-06	-1.42921	0.128135
69535707	chr18:69535707:A:G	3.38068e-06	-1.06502	-1.27361
69535957	chr18:69535957:T:A	8.52315e-06	-1.40408	-0.00983128
69536042	chr18:69536042:C:A	4.21887e-06	-0.749289	-1.36785
69536169	chr18:69536169:C:T	9.90346e-06	-1.41785	0.154031
69536173	chr18:69536173:T:C	1.56346e-05	-1.61955	0.812337
69536227	chr18:69536227:T:A	7.80871e-06	-1.44885	-0.0526164
69536295	chr18:69536295:A:G	4.7327e-06	-0.884357	-1.11785
69536548	chr18:69536548:C:T	1.36662e-05	-1.37762	0.43585
69536714	chr18:69536714:T:G	4.26943e-06	-0.741576	-1.36365
69536784	chr18:69536784:G:A	1.22859e-05	-1.2859	0.237655
69537072	chr18:69537072:G:A	3.4683e-06	-1.6409	-0.672138
69537992	chr18:69537992:G:A	9.30881e-06	-1.29956e-10	-1.32574
69538453	chr18:69538453:A:G	2.01297e-06	-1.57919	-1.2779
69538555	chr18:69538555:C:T	2.362e-06	-1.60617	-1.09102
69538556	chr18:69538556:A:AT	6.20291e-05	-1.29956e-10	0.570901
69538698	chr18:69538698:A:G	1.0176e-05	-1.23667	-3.67523e-10
69538740	chr18:69538740:T:C	2.34187e-06	-1.47995	-1.22581
69538741	chr18:69538741:C:T	2.34048e-06	-1.47811	-1.22824
69538945	chr18:69538945:G:A	1.15818e-05	-1.29956e-10	-1.10727
69539305	chr18:69539305:C:T	2.33481e-06	-1.33485	-1.37392
69539556	chr18:69539556:G:A	1.21941e-05	-1.29956e-10	-1.05575
69539578	chr18:69539578:A:G	9.961e-06	-1.29956e-10	-1.25803
69539723	chr18:69539723:C:T	6.45257e-06	-1.59024	-0.101984
69540034	chr18:69540034:ACTGTCAAATG:A	6.33447e-06	-1.276	-0.434697
69540087	chr18:69540087:A:G	1.83681e-06	-1.6281	-1.32057
69540107	chr18:69540107:G:A	1.12369e-05	-1.29956e-10	-1.1375
69540632	chr18:69540632:G:A	9.85509e-06	-1.11575	-0.152968
69540740	chr18:69540740:G:C	8.11143e-06	-1.11085	-0.352582
69540752	chr18:69540752:A:AC	8.10808e-06	-1.11264	-0.351201
69540886	chr18:69540886:G:A	1.78389e-05	-0.675318	-3.67523e-10
69541103	chr18:69541103:A:T	1.69687e-05	-1.29956e-10	-0.725334
69541156	chr18:69541156:T:C	1.01687e-05	-1.29956e-10	-1.23738
69541188	chr18:69541188:C:T	1.02161e-05	-1.29956e-10	-1.23274
69541567	chr18:69541567:T:G	1.73142e-05	-1.29956e-10	-0.705178
69541635	chr18:69541635:G:A	2.79087e-05	-1.29956e-10	-0.227765
69541797	chr18:69541797:C:T	2.05185e-05	-1.29956e-10	-0.535375
69541905	chr18:69541905:A:G	2.05716e-05	-1.29956e-10	-0.532791
69542211	chr18:69542211:A:G	1.03948e-05	-1.29956e-10	-1.2154
69542227	chr18:69542227:TAAC:T	1.4812e-05	-1.29956e-10	-0.861263
69542282	chr18:69542282:C:T	1.0784e-05	-1.29956e-10	-1.17864
69542288	chr18:69542288:A:AT	1.14538e-05	-1.29956e-10	-1.11838
69542535	chr18:69542535:C:T	1.02241e-05	-1.29956e-10	-1.23196
69542543	chr18:69542543:A:G	2.19914e-05	-1.29956e-10	-0.466052
69542574	chr18:69542574:A:G	1.07166e-05	-1.29956e-10	-1.18491
69542730	chr18:69542730:T:C	8.85292e-06	-1.29956e-10	-1.37595
69543070	chr18:69543070:T:C	9.34336e-06	-1.29956e-10	-1.32204
69543096	chr18:69543096:A:G	8.86907e-06	-1.29956e-10	-1.37413
69543111	chr18:69543111:T:C	8.87007e-06	-1.29956e-10	-1.37402
69543227	chr18:69543227:G:A	1.33651e-05	-1.29956e-10	-0.964055
69543292	chr18:69543292:G:C	1.39184e-05	-1.29956e-10	-0.92349
69543406	chr18:69543406:A:T	1.21029e-05	-1.29956e-10	-1.06326
69543481	chr18:69543481:A:G	8.85438e-06	-1.29956e-10	-1.37579
69543652	chr18:69543652:A:G	1.20635e-05	-1.29956e-10	-1.06652
69543684	chr18:69543684:T:C	8.9313e-06	-1.29956e-10	-1.36714
69543866	chr18:69543866:A:G	8.87315e-06	-1.29956e-10	-1.37367
69544019	chr18:69544019:G:A	1.06267e-05	-1.29956e-10	-1.19334
69544033	chr18:69544033:T:C	8.85723e-06	-1.29956e-10	-1.37547
69544093	chr18:69544093:C:A	9.17619e-06	-1.29956e-10	-1.34009
69544150	chr18:69544150:T:A	9.13188e-06	-1.29956e-10	-1.34493
69544237	chr18:69544237:GAC:G	9.31522e-06	-1.29956e-10	-1.32505
69544258	chr18:69544258:A:G	1.1349e-05	-1.29956e-10	-1.12757
69544403	chr18:69544403:C:T	1.41052e-05	-1.29956e-10	-0.910157
69544537	chr18:69544537:C:G	8.90762e-06	-1.29956e-10	-1.36979
69544575	chr18:69544575:T:C	8.8927e-06	-1.29956e-10	-1.37147
69544659	chr18:69544659:C:T	8.87738e-06	-1.29956e-10	-1.3732
69544989	chr18:69544989:T:C	1.08805e-05	-1.29956e-10	-1.16973
69545050	chr18:69545050:G:A	1.33432e-05	-1.29956e-10	-0.965694
69545137	chr18:69545137:C:A	8.96611e-06	-1.29956e-10	-1.36325
69545215	chr18:69545215:T:C	8.89994e-06	-1.29956e-10	-1.37066
69545222	chr18:69545222:C:T	8.8863e-06	-1.29956e-10	-1.37219
69545461	chr18:69545461:T:C	1.12902e-05	-1.29956e-10	-1.13277
69545640	chr18:69545640:T:C	9.43463e-06	-1.29956e-10	-1.31232
69545681	chr18:69545681:A:G	3.18501e-05	-1.29956e-10	-0.0956604
69546232	chr18:69546232:T:A	8.85279e-06	-1.29956e-10	-1.37597
69546393	chr18:69546393:G:A	9.11804e-06	-1.29956e-10	-1.34645
69546492	chr18:69546492:C:G	8.85504e-06	-1.29956e-10	-1.37572
69546509	chr18:69546509:A:T	8.86356e-06	-1.29956e-10	-1.37475
69546684	chr18:69546684:A:C	8.88549e-06	-1.29956e-10	-1.37228
69546891	chr18:69546891:T:C	8.88071e-06	-1.29956e-10	-1.37282
69546961	chr18:69546961:G:A	1.1866e-05	-1.29956e-10	-1.08302
69547045	chr18:69547045:A:T	9.02404e-06	-1.29956e-10	-1.35681
69547081	chr18:69547081:C:T	9.00867e-06	-1.29956e-10	-1.35852
69547193	chr18:69547193:T:C	9.48219e-06	-1.29956e-10	-1.30729
69547351	chr18:69547351:G:A	7.16072e-06	-1.58809	-3.67523e-10
69547635	chr18:69547635:G:A	1.11535e-05	-1.29956e-10	-1.14495
69547652	chr18:69547652:C:T	9.65839e-06	-1.29956e-10	-1.28888
69547698	chr18:69547698:C:G	8.93312e-06	-1.29956e-10	-1.36694
69547702	chr18:69547702:C:T	9.4898e-06	-1.29956e-10	-1.30648
69547733	chr18:69547733:A:T	8.99123e-06	-1.29956e-10	-1.36045
69548015	chr18:69548015:G:A	1.18614e-05	-1.29956e-10	-1.08341
69548023	chr18:69548023:A:G	1.18601e-05	-1.29956e-10	-1.08352
69548044	chr18:69548044:C:T	2.02439e-05	-0.548847	-3.67523e-10
69548163	chr18:69548163:C:T	1.118e-05	-1.29956e-10	-1.14258
69548265	chr18:69548265:T:A	9.85323e-06	-1.29956e-10	-1.2689
69548611	chr18:69548611:C:A	8.86902e-06	-1.29956e-10	-1.37414
69548963	chr18:69548963:C:T	1.04967e-05	-1.29956e-10	-1.20564
69548964	chr18:69548964:G:A	8.86425e-06	-1.29956e-10	-1.37468
69548977	chr18:69548977:T:C	8.85356e-06	-1.29956e-10	-1.37588
69549403	chr18:69549403:A:G	1.76608e-05	-1.29956e-10	-0.685355
69549852	chr18:69549852:C:T	1.75121e-05	-1.29956e-10	-0.693808
69550000	chr18:69550000:A:T	1.27102e-05	-1.29956e-10	-1.0143
69550011	chr18:69550011:A:G	8.85552e-06	-1.29956e-10	-1.37566
69550035	chr18:69550035:A:G	1.89826e-05	-1.29956e-10	-0.613182
69550186	chr18:69550186:CAAAATTCTA:C	7.49883e-06	-1.54195	-3.67523e-10
69550200	chr18:69550200:TAAGA:T	7.94507e-06	-1.48415	-3.67523e-10
69550208	chr18:69550208:A:ATGTTT	8.25631e-06	-1.44572	-3.67523e-10
69550211	chr18:69550211:G:GTT	7.16145e-06	-1.58799	-3.67523e-10
69550306	chr18:69550306:A:G	4.61463e-06	-1.41744	-0.61003
69550668	chr18:69550668:A:T	1.07524e-05	-1.29956e-10	-1.18158
69550707	chr18:69550707:G:C	1.21428e-05	-1.29956e-10	-1.05996
69550846	chr18:69550846:C:T	6.7986e-06	-1.63998	-3.67523e-10
69551112	chr18:69551112:A:T	1.26952e-05	-1.29956e-10	-1.01548
69552405	chr18:69552405:G:T	1.20849e-05	-1.29956e-10	-1.06475
69552681	chr18:69552681:T:G	8.63527e-06	-1.40085	-3.67523e-10
69552827	chr18:69552827:G:A	3.239e-06	-1.28234	-1.0991
69552898	chr18:69552898:C:T	1.09842e-05	-1.29956e-10	-1.16025
69554208	chr18:69554208:G:A	3.05688e-06	-1.36539	-1.07392
69554879	chr18:69554879:C:T	3.79894e-05	-1.29956e-10	0.080604
69555002	chr18:69555002:C:T	8.96473e-06	-1.29956e-10	-1.3634
69555304	chr18:69555304:G:A	1.79692e-06	-1.62327	-1.34736
69555407	chr18:69555407:T:C	4.93653e-06	-1.63075	-0.329287
69555607	chr18:69555607:G:A	2.16143e-06	-1.51127	-1.27467
69555658	chr18:69555658:G:A	8.85528e-06	-1.29956e-10	-1.37569
69556000	chr18:69556000:G:A	1.2032e-05	-1.29956e-10	-1.06914
69556014	chr18:69556014:T:G	1.14412e-05	-1.29956e-10	-1.11948
69556299	chr18:69556299:C:G	1.16508e-05	-1.29956e-10	-1.10133
69556427	chr18:69556427:C:T	8.38295e-06	-1.4305	-3.67523e-10
69556446	chr18:69556446:A:G	2.19538e-06	-1.56842	-1.20193
69556537	chr18:69556537:G:C	2.45468e-05	-1.29956e-10	-0.356121
69556820	chr18:69556820:A:T	7.1702e-06	-1.58677	-3.67523e-10
69556836	chr18:69556836:A:C	1.93773e-06	-1.6069	-1.28829
69557177	chr18:69557177:A:G	1.80732e-06	-1.59725	-1.36761
69557258	chr18:69557258:T:C	1.1876e-05	-1.08218	-3.67523e-10
69557645	chr18:69557645:C:T	6.90439e-06	-1.62454	-3.67523e-10
69557965	chr18:69557965:T:C	9.00047e-06	-1.29956e-10	-1.35942
69558185	chr18:69558185:G:A	1.94392e-06	-1.57673	-1.31526
69558241	chr18:69558241:T:C	8.85314e-06	-1.29956e-10	-1.37593
69558563	chr18:69558563:C:T	1.77274e-06	-1.60859	-1.37559
69558719	chr18:69558719:CACAT:C	9.07255e-06	-1.29956e-10	-1.35145
69558761	chr18:69558761:A:T	3.27447e-06	-1.30538	-1.06517
69558800	chr18:69558800:G:A	1.96898e-06	-1.58714	-1.29205
69559065	chr18:69559065:T:C	1.07182e-05	-1.29956e-10	-1.18476
69559066	chr18:69559066:G:A	2.08803e-05	-0.517894	-3.67523e-10
69559445	chr18:69559445:C:T	1.75407e-06	-1.62304	-1.37172
69559490	chr18:69559490:C:A	1.77019e-06	-1.62481	-1.3608
69560040	chr18:69560040:A:G	3.63546e-06	-1.63547	-0.630495
69560094	chr18:69560094:T:C	3.70556e-06	-1.61567	-0.631193
69560494	chr18:69560494:G:C	1.74877e-06	-1.62261	-1.37518
69560568	chr18:69560568:G:T	8.05043e-06	-1.18466	-0.286319
69560788	chr18:69560788:G:A	1.74023e-06	-1.62942	-1.37326
69560948	chr18:69560948:T:C	3.58511e-06	-1.59646	-0.683447
69561033	chr18:69561033:A:G	5.16443e-05	-1.29956e-10	0.387678
69561041	chr18:69561041:C:T	1.796e-06	-1.62522	-1.34592
69561235	chr18:69561235:C:T	3.90336e-05	-1.29956e-10	0.10772
69561302	chr18:69561302:CTA:C	3.63227e-06	-1.59922	-0.667624
69561380	chr18:69561380:T:A	9.32148e-06	-1.29956e-10	-1.32438
69561643	chr18:69561643:G:T	3.53126e-06	-1.24046	-1.05459
69561783	chr18:69561783:T:C	9.0564e-06	-1.29956e-10	-1.35323
69562003	chr18:69562003:A:G	5.60394e-05	-1.29956e-10	0.469353
69562045	chr18:69562045:G:T	2.28835e-06	-1.56773	-1.16114
69562312	chr18:69562312:C:T	7.16217e-06	-1.58789	-3.67523e-10
69562987	chr18:69562987:G:A	1.83182e-06	-1.62122	-1.33018
69563371	chr18:69563371:A:G	1.77878e-06	-1.61675	-1.36402
69563750	chr18:69563750:A:G	1.19965e-05	-1.29956e-10	-1.07209
69563856	chr18:69563856:C:T	1.38554e-05	-1.29956e-10	-0.928027
69564118	chr18:69564118:T:TTGAG	9.97751e-06	-1.29956e-10	-1.25637
69564291	chr18:69564291:G:A	1.39137e-05	-1.29956e-10	-0.923832
69564662	chr18:69564662:T:A	3.90834e-05	-1.29956e-10	0.108996
69565588	chr18:69565588:G:C	8.91043e-06	-1.29956e-10	-1.36948
69565901	chr18:69565901:T:C	9.7736e-06	-1.29956e-10	-1.27702
69565962	chr18:69565962:T:C	9.93621e-06	-1.29956e-10	-1.26052
69566006	chr18:69566006:T:G	8.49345e-06	-1.41741	-3.67523e-10
69566177	chr18:69566177:A:G	1.36567e-05	-1.29956e-10	-0.942473
69566223	chr18:69566223:C:T	2.60882e-06	-1.54535	-1.05245
69566286	chr18:69566286:G:A	1.40937e-05	-1.29956e-10	-0.910972
69566418	chr18:69566418:G:A	9.10828e-06	-1.29956e-10	-1.34752
69566425	chr18:69566425:C:T	5.34795e-06	-1.20473	-0.675262
69566449	chr18:69566449:T:C	1.39739e-05	-1.29956e-10	-0.91951
69566521	chr18:69566521:G:GA	9.18515e-06	-1.29956e-10	-1.33911
69566606	chr18:69566606:C:T	1.71825e-06	-1.64122	-1.37418
69566737	chr18:69566737:G:A	9.07421e-06	-1.29956e-10	-1.35127
69567218	chr18:69567218:T:C	8.48948e-06	-1.41787	-3.67523e-10
69567498	chr18:69567498:C:A	4.44771e-05	-1.29956e-10	0.238273
69567544	chr18:69567544:G:A	4.24327e-05	-1.29956e-10	0.191218
69567575	chr18:69567575:A:G	1.60498e-05	-1.29956e-10	-0.781003
69567618	chr18:69567618:G:A	9.25018e-06	-1.29956e-10	-1.33206
69567841	chr18:69567841:C:T	9.17023e-06	-1.29956e-10	-1.34074
69568054	chr18:69568054:C:T	9.3413e-06	-1.29956e-10	-1.32226
69568055	chr18:69568055:G:A	8.44609e-06	-1.423	-3.67523e-10
69568445	chr18:69568445:T:A	9.0131e-06	-1.29956e-10	-1.35802
69568491	chr18:69568491:C:T	1.19303e-05	-1.29956e-10	-1.07762
69568756	chr18:69568756:G:A	1.14752e-05	-1.29956e-10	-1.11652
69568776	chr18:69568776:A:G	2.3218e-06	-1.54005	-1.17431
69568804	chr18:69568804:C:T	3.144e-06	-1.34574	-1.06546
69569322	chr18:69569322:A:G	8.38455e-06	-1.43031	-3.67523e-10
69569621	chr18:69569621:C:A	1.19303e-05	-1.29956e-10	-1.07762
69569649	chr18:69569649:T:A	8.64249e-05	-1.29956e-10	0.902573
69569885	chr18:69569885:A:G	1.12155e-05	-1.29956e-10	-1.1394
69570216	chr18:69570216:A:T	1.02225e-05	-1.29956e-10	-1.23211
69570406	chr18:69570406:T:C	2.61665e-06	-1.52853	-1.06628
69570618	chr18:69570618:A:G	1.14389e-05	-1.29956e-10	-1.11969
69570752	chr18:69570752:C:T	2.88123e-06	-1.36842	-1.13007
69570839	chr18:69570839:G:A	7.48673e-06	-1.54357	-3.67523e-10
69571103	chr18:69571103:T:C	0.000132285	-1.29956e-10	1.32826
69571112	chr18:69571112:C:T	1.3193e-05	-1.29956e-10	-0.977019
69571609	chr18:69571609:C:T	1.17601e-05	-1.29956e-10	-1.09199
69571888	chr18:69571888:C:T	1.47101e-05	-0.868167	-3.67523e-10
69572122	chr18:69572122:A:G	1.14389e-05	-1.29956e-10	-1.11969
69572170	chr18:69572170:C:G	1.00982e-05	-1.29956e-10	-1.24435
69572275	chr18:69572275:G:A	8.95337e-06	-1.29956e-10	-1.36467
69572473	chr18:69572473:G:A	9.40689e-06	-1.29956e-10	-1.31526
69572700	chr18:69572700:A:T	3.11451e-06	-1.6135	-0.807134
69573098	chr18:69573098:G:T	9.11252e-06	-1.29956e-10	-1.34705
69573534	chr18:69573534:T:A	9.27409e-06	-1.29956e-10	-1.32948
69573878	chr18:69573878:G:A	1.34183e-05	-1.29956e-10	-0.960082
69574016	chr18:69574016:G:C	3.41209e-06	-1.42532	-0.90406
69574103	chr18:69574103:T:C	2.95107e-06	-1.36972	-1.10482
69574161	chr18:69574161:G:T	2.5574e-05	-1.29956e-10	-0.315124
69574281	chr18:69574281:A:G	1.0132e-05	-1.29956e-10	-1.241
69574421	chr18:69574421:A:G	3.47741e-06	-1.43972	-0.870693
69574495	chr18:69574495:G:A	5.21233e-06	-1.64053	-0.265144
69574545	chr18:69574545:A:T	6.01198e-06	-1.4474	-0.31555
69574675	chr18:69574675:A:T	8.9025e-06	-1.29956e-10	-1.37037
69574676	chr18:69574676:A:G	2.00532e-06	-1.48547	-1.37543
69574804	chr18:69574804:A:T	1.22535e-05	-1.29956e-10	-1.05089
69574891	chr18:69574891:A:G	8.0275e-06	-1.47383	-3.67523e-10
69574999	chr18:69574999:A:G	9.03676e-06	-1.29956e-10	-1.3554
69575035	chr18:69575035:T:C	2.58857e-06	-1.52613	-1.07947
69575054	chr18:69575054:T:C	2.72121e-06	-1.25074	-1.30489
69575671	chr18:69575671:G:A	1.07267e-05	-1.29956e-10	-1.18397
69576121	chr18:69576121:G:T	1.27984e-05	-1.29956e-10	-1.00738
69576476	chr18:69576476:G:A	9.41106e-06	-1.29956e-10	-1.31482
69576520	chr18:69576520:C:T	9.29974e-06	-1.29956e-10	-1.32672
69576523	chr18:69576523:C:T	1.80699e-06	-1.63478	-1.33025
69577152	chr18:69577152:C:G	1.05142e-05	-1.29956e-10	-1.20398
69577192	chr18:69577192:A:T	1.22566e-05	-1.29956e-10	-1.05064
69577276	chr18:69577276:C:T	1.11152e-05	-1.14839	-3.67523e-10
69577280	chr18:69577280:G:A	7.77935e-06	-1.50523	-3.67523e-10
69577827	chr18:69577827:G:T	1.49348e-05	-1.29956e-10	-0.85301
69578431	chr18:69578431:T:C	1.29513e-05	-1.29956e-10	-0.995509
69578804	chr18:69578804:C:A	3.06799e-05	-1.29956e-10	-0.133094
69578850	chr18:69578850:A:C	1.87514e-06	-1.57714	-1.35088
69579007	chr18:69579007:C:T	4.36847e-06	-1.16873	-0.913558
69579057	chr18:69579057:T:C	3.02892e-06	-1.50107	-0.947427
69579247	chr18:69579247:A:T	1.96259e-06	-1.51477	-1.36767
69579815	chr18:69579815:C:G	2.44783e-05	-1.29956e-10	-0.358914
69579918	chr18:69579918:C:T	2.82336e-06	-1.54514	-0.973632
69580001	chr18:69580001:A:T	2.84389e-06	-1.54654	-0.964991
69580401	chr18:69580401:G:A	8.85412e-06	-1.29956e-10	-1.37582
69581333	chr18:69581333:A:G	1.7514e-06	-1.641	-1.35529
69581435	chr18:69581435:A:G	1.90631e-06	-1.6411	-1.27044
69581483	chr18:69581483:A:G	1.95204e-06	-1.51854	-1.36929
69581507	chr18:69581507:AG:A	8.85914e-06	-1.29956e-10	-1.37525
69581962	chr18:69581962:C:A	2.2502e-06	-1.52319	-1.22249
69581991	chr18:69581991:C:T	1.87222e-05	-1.29956e-10	-0.626991
69582384	chr18:69582384:C:T	2.78879e-05	-1.29956e-10	-0.22851
69582385	chr18:69582385:G:A	1.22462e-05	-1.29956e-10	-1.05149
69582658	chr18:69582658:T:C	1.13442e-05	-1.29956e-10	-1.128
69582742	chr18:69582742:C:T	2.27822e-05	-1.29956e-10	-0.430723
69582875	chr18:69582875:CTA:C	8.8537e-06	-1.29956e-10	-1.37587
69583069	chr18:69583069:C:T	3.63927e-06	-1.56993	-0.694986
69583441	chr18:69583441:A:G	7.98166e-06	-1.47956	-3.67523e-10
69583551	chr18:69583551:G:A	3.3941e-06	-1.55798	-0.776685
69583591	chr18:69583591:A:G	5.9324e-06	-1.10316	-0.673111
69584045	chr18:69584045:T:C	5.46372e-06	-0.628731	-1.22984
69584090	chr18:69584090:A:T	2.53724e-05	-1.29956e-10	-0.323042
69584423	chr18:69584423:G:A	1.82821e-05	-0.65078	-3.67523e-10
69584706	chr18:69584706:G:T	1.33002e-05	-1.51273	0.543812
69584803	chr18:69584803:GATATTTT:G	2.44729e-06	-1.34019	-1.32153
69584839	chr18:69584839:T:C	7.06479e-06	-1.60158	-3.67523e-10
69585401	chr18:69585401:T:C	9.26024e-06	-1.29956e-10	-1.33097
69585514	chr18:69585514:G:A	2.18331e-06	-1.63743	-1.13844
69585538	chr18:69585538:A:G	1.33846e-05	-0.094871	-0.86773
69585680	chr18:69585680:G:A	7.68071e-06	-1.52753	0.00954467
69586190	chr18:69586190:T:G	1.25711e-05	-1.29956e-10	-1.0253
69586263	chr18:69586263:C:T	6.38114e-06	-0.766273	-0.937083
69586323	chr18:69586323:G:A	6.84655e-06	-1.63296	-3.67523e-10
69586646	chr18:69586646:G:A	9.44708e-06	-1.29956e-10	-1.311
69586750	chr18:69586750:G:A	7.07374e-06	-1.63926	0.0389448
69587530	chr18:69587530:G:C	4.91251e-06	-1.59668	-0.368238
69587552	chr18:69587552:C:G	6.8086e-06	-1.63852	-3.67523e-10
69587569	chr18:69587569:C:T	9.2522e-06	-1.29956e-10	-1.33184
69587629	chr18:69587629:C:T	1.02305e-05	-1.29956e-10	-1.23133
69587714	chr18:69587714:G:A	1.31594e-05	-1.29956e-10	-0.979564
69587903	chr18:69587903:G:A	8.38074e-05	-1.29956e-10	0.871819
69588092	chr18:69588092:T:G	9.92743e-06	-1.29956e-10	-1.2614
69588396	chr18:69588396:A:G	5.25822e-06	-1.59285	-0.304056
69588485	chr18:69588485:A:G	8.60007e-05	-1.29956e-10	0.897654
69588758	chr18:69588758:G:A	0.000365328	-1.29956e-10	2.34409
69588790	chr18:69588790:C:A	9.61619e-06	-1.29956e-10	-1.29325
69588832	chr18:69588832:A:AT	2.49456e-06	-1.62878	-1.01381
69588924	chr18:69588924:A:G	4.78532e-06	-1.60017	-0.390981
69589032	chr18:69589032:C:G	1.40292e-05	-1.29956e-10	-0.915565
69589138	chr18:69589138:C:T	1.82992e-06	-1.58106	-1.37137
69589197	chr18:69589197:A:G	1.83019e-05	-1.29956e-10	-0.649699
69589298	chr18:69589298:G:A	4.46154e-06	-0.690871	-1.37034
69589442	chr18:69589442:TTA:T	2.3583e-05	-0.553355	0.157178
69590186	chr18:69590186:T:C	8.78487e-05	-1.29956e-10	0.918914
69590251	chr18:69590251:A:G	4.3363e-06	-1.57837	-0.51131
69590426	chr18:69590426:G:A	1.14108e-05	-1.12214	-3.67523e-10
69590479	chr18:69590479:A:G	1.72017e-05	-1.29956e-10	-0.711696
69590482	chr18:69590482:A:T	4.95444e-06	-0.586506	-1.36991
69590864	chr18:69590864:T:G	8.9105e-06	-1.29956e-10	-1.36947
69590913	chr18:69590913:A:G	2.4363e-06	-1.61306	-1.05316
69591041	chr18:69591041:A:G	1.71655e-05	-1.29956e-10	-0.713801
69591067	chr18:69591067:A:G	2.41131e-06	-1.61359	-1.06294
69591140	chr18:69591140:T:C	1.72017e-05	-1.29956e-10	-0.711696
69591471	chr18:69591471:G:A	2.40629e-06	-1.60312	-1.0755
69591589	chr18:69591589:G:T	5.80408e-05	-1.29956e-10	0.504444
69591602	chr18:69591602:TA:T	2.39628e-06	-1.60383	-1.07895
69591756	chr18:69591756:C:T	2.43533e-06	-1.59747	-1.06915
69591836	chr18:69591836:G:A	0.000370689	-1.29956e-10	2.35866
69591943	chr18:69591943:A:T	2.48431e-05	-0.410406	0.0662835
69592350	chr18:69592350:AT:A	6.71173e-05	-1.29956e-10	0.64974
69592638	chr18:69592638:T:A	2.59576e-05	-1.29956e-10	-0.300237
69592721	chr18:69592721:T:C	0.000390519	-1.29956e-10	2.41078
69593377	chr18:69593377:AG:A	0.000111511	-1.29956e-10	1.15742
69593406	chr18:69593406:A:G	1.2556e-05	-1.02651	-3.67523e-10
69593515	chr18:69593515:A:T	4.88693e-05	-1.29956e-10	0.332447
69593635	chr18:69593635:G:C	1.38138e-05	-1.29956e-10	-0.931035
69594359	chr18:69594359:C:A	9.36746e-06	-1.29956e-10	-1.31946
69594566	chr18:69594566:A:C	1.01794e-05	-1.29956e-10	-1.23634
69594695	chr18:69594695:A:C	6.81798e-06	-1.63714	-3.67523e-10
69594826	chr18:69594826:C:T	2.89081e-06	-1.30907	-1.1861
69594906	chr18:69594906:T:G	2.252e-05	-0.513324	0.071026
69595494	chr18:69595494:A:T	8.565e-05	-1.29956e-10	0.893567
69595643	chr18:69595643:T:G	9.0984e-05	-1.29956e-10	0.953981
69595900	chr18:69595900:C:T	1.32246e-05	-1.34024	0.365612
69595991	chr18:69595991:C:A	8.10716e-05	-1.29956e-10	0.83863
69596530	chr18:69596530:C:T	0.00144344	-1.29956e-10	3.71808
69596614	chr18:69596614:C:A	2.33725e-06	-1.37125	-1.33648
69596730	chr18:69596730:A:C	1.21142e-05	-1.29956e-10	-1.06232
69596858	chr18:69596858:C:T	1.95954e-05	-1.29956e-10	-0.581408
69596898	chr18:69596898:G:T	3.98367e-06	-1.27602	-0.898473
69596922	chr18:69596922:C:T	4.15775e-06	-0.780253	-1.35148
69597532	chr18:69597532:T:TC	2.43732e-06	-1.37925	-1.28656
69597599	chr18:69597599:A:G	3.04839e-06	-1.26864	-1.17344
69597703	chr18:69597703:C:T	9.1384e-06	-1.29956e-10	-1.34422
69597733	chr18:69597733:CATCTGGAGACTCAAACGCCTGCTCAACCTCAGCTGGAAGCGTGCAT:C	2.65028e-05	-1.29956e-10	-0.279452
69597932	chr18:69597932:G:A	9.04316e-06	-1.29956e-10	-1.35469
69598150	chr18:69598150:T:C	9.19408e-06	-0.859801	-0.478341
69598909	chr18:69598909:C:A	0.00129911	-0.954836	4.56757
69599039	chr18:69599039:T:C	7.37371e-05	-1.29956e-10	0.743804
69599081	chr18:69599081:A:G	1.89137e-05	-0.802797	0.185979
69599281	chr18:69599281:G:A	3.16395e-05	-1.29956e-10	-0.102297
69599641	chr18:69599641:C:T	3.33748e-05	-1.29956e-10	-0.0489011
69599701	chr18:69599701:T:C	3.10759e-06	-1.25256	-1.1703
69599980	chr18:69599980:T:G	9.48686e-05	-1.29956e-10	0.995791
69600176	chr18:69600176:T:TA	4.30405e-06	-0.974912	-1.12223
69600353	chr18:69600353:C:T	1.37192e-05	-1.29956e-10	-0.937908
69600689	chr18:69600689:A:G	9.29016e-06	-1.29956e-10	-1.32775
69600697	chr18:69600697:T:C	4.46164e-06	-0.822929	-1.23826
69601075	chr18:69601075:T:C	4.42054e-06	-0.812131	-1.25831
69601107	chr18:69601107:C:T	6.79835e-06	-1.64002	-3.67523e-10
69601186	chr18:69601186:G:A	8.99037e-06	-1.29956e-10	-1.36055
69601817	chr18:69601817:C:T	1.29324e-05	-0.99697	-3.67523e-10
69602390	chr18:69602390:C:T	1.31647e-05	-1.29956e-10	-0.979161
69602526	chr18:69602526:G:A	1.0591e-05	-1.29956e-10	-1.1967
69602712	chr18:69602712:A:G	3.06742e-06	-1.1688	-1.26707
69602966	chr18:69602966:T:A	5.67884e-06	-1.28791	-0.532047
69603022	chr18:69603022:G:A	1.05398e-05	-1.29956e-10	-1.20154
69603084	chr18:69603084:T:C	6.61797e-06	-0.783195	-0.883718
69603145	chr18:69603145:T:A	2.59191e-06	-1.23007	-1.37424
69603330	chr18:69603330:A:C	0.000100292	-1.29956e-10	1.05139
69603336	chr18:69603336:A:G	2.93666e-06	-1.15706	-1.32237
69603423	chr18:69603423:C:T	2.33922e-05	-0.404299	-3.67523e-10
69603490	chr18:69603490:T:C	2.04934e-05	-1.29956e-10	-0.536598
69603695	chr18:69603695:C:T	8.85455e-06	-1.29956e-10	-1.37577
69603912	chr18:69603912:C:T	9.4343e-06	-1.29956e-10	-1.31235
69604217	chr18:69604217:C:T	2.16756e-05	-1.29956e-10	-0.480513
69604413	chr18:69604413:T:C	6.89868e-06	-1.62537	-3.67523e-10
69604514	chr18:69604514:C:T	4.19374e-06	-0.762747	-1.36036
69604690	chr18:69604690:C:A	1.29996e-05	-1.29956e-10	-0.991786
69604988	chr18:69604988:CAG:C	1.20603e-05	-1.29956e-10	-1.06679
69604993	chr18:69604993:A:G	4.36692e-06	-0.787844	-1.2948
69605162	chr18:69605162:A:G	2.03831e-05	-1.29956e-10	-0.541996
69605237	chr18:69605237:C:T	8.86443e-06	-1.29956e-10	-1.37466
69605792	chr18:69605792:TA:T	4.32102e-06	-0.799686	-1.29353
69606079	chr18:69606079:C:A	0.000122658	-1.29956e-10	1.2527
69606133	chr18:69606133:G:A	7.41061e-06	-1.55379	-3.67523e-10
69606439	chr18:69606439:T:G	1.16262e-05	-1.29956e-10	-1.10344
69606503	chr18:69606503:T:C	3.12348e-06	-1.5342	-0.883556
69606768	chr18:69606768:T:G	1.55063e-05	-0.815453	-3.67523e-10
69606990	chr18:69606990:T:C	2.39468e-05	-1.29956e-10	-0.380868
69607255	chr18:69607255:T:C	1.90183e-05	-0.611302	-3.67523e-10
69607337	chr18:69607337:ATTTTG:A	1.25797e-05	-0.797107	-0.227509
69607384	chr18:69607384:A:T	2.83379e-05	-1.29956e-10	-0.212503
69607445	chr18:69607445:A:G	2.39413e-05	-1.29956e-10	-0.381099
69607554	chr18:69607554:C:T	1.17166e-05	-0.758522	-0.337177
69607696	chr18:69607696:A:T	3.25217e-06	-1.07007	-1.30731
69607795	chr18:69607795:A:G	2.08616e-05	-1.29956e-10	-0.518794
69608073	chr18:69608073:A:G	1.216e-05	-0.751251	-0.307297
69608222	chr18:69608222:C:T	8.98626e-06	-1.29956e-10	-1.36101
69608377	chr18:69608377:C:T	1.91639e-05	-1.29956e-10	-0.603676
69608383	chr18:69608383:T:C	4.36762e-06	-0.709017	-1.37347
69608411	chr18:69608411:TGTA:T	9.2939e-06	-1.29956e-10	-1.32734
69608481	chr18:69608481:A:G	3.29233e-06	-1.0575	-1.30761
69608572	chr18:69608572:A:G	2.07172e-05	-1.29956e-10	-0.525738
69608717	chr18:69608717:C:T	1.80593e-06	-1.63876	-1.32687
69608926	chr18:69608926:A:G	1.00368e-05	-0.927036	-0.323404
69609312	chr18:69609312:C:A	2.44996e-05	-1.45719	1.09914
69609464	chr18:69609464:C:T	2.16961e-05	-1.29956e-10	-0.479568
69609564	chr18:69609564:T:A	2.96861e-06	-1.10474	-1.36387
69609669	chr18:69609669:CTGAG:C	4.46563e-06	-0.686366	-1.37393
69609862	chr18:69609862:T:C	1.03276e-05	-1.29956e-10	-1.22188
69609872	chr18:69609872:A:G	1.78058e-05	-0.677177	-3.67523e-10
69609946	chr18:69609946:C:T	9.16342e-06	-1.29956e-10	-1.34148
69610065	chr18:69610065:T:G	2.9654e-06	-1.62086	-0.848831
69610139	chr18:69610139:G:A	1.0505e-05	-0.90444	-0.300414
69610165	chr18:69610165:T:C	2.94252e-06	-1.61881	-0.858629
69610211	chr18:69610211:G:A	2.07541e-05	-1.29956e-10	-0.523957
69610287	chr18:69610287:T:G	0.000101301	-1.29956e-10	1.06139
69610420	chr18:69610420:T:C	9.22122e-06	-1.29956e-10	-1.33519
69610429	chr18:69610429:C:T	2.09316e-05	-1.29956e-10	-0.515444
69610615	chr18:69610615:C:T	9.30587e-06	-1.29956e-10	-1.32606
69610630	chr18:69610630:C:T	6.80378e-06	-1.63922	-3.67523e-10
69610735	chr18:69610735:A:C	2.2733e-05	-1.28534	0.852457
69610789	chr18:69610789:C:T	2.06555e-05	-1.19143	0.662706
69611025	chr18:69611025:G:A	6.79981e-06	-1.63981	-3.67523e-10
69611058	chr18:69611058:A:G	6.82093e-06	-1.63671	-3.67523e-10
69611255	chr18:69611255:T:C	1.17298e-05	-1.29956e-10	-1.09457
69611276	chr18:69611276:G:A	9.91771e-06	-1.29956e-10	-1.26238
69611289	chr18:69611289:T:C	4.9351e-05	-1.3612	1.70346
69611344	chr18:69611344:G:A	9.24893e-06	-1.29956e-10	-1.33219
69611381	chr18:69611381:G:T	9.07299e-06	-1.29956e-10	-1.3514
69611423	chr18:69611423:A:G	3.36377e-06	-1.0446	-1.29904
69611609	chr18:69611609:T:C	5.41674e-05	-1.29956e-10	0.435377
69611759	chr18:69611759:C:T	3.02165e-05	-1.56146	1.41314
69611802	chr18:69611802:T:C	8.90157e-06	-1.29956e-10	-1.37047
69611831	chr18:69611831:T:C	2.9996e-05	-1.56057	1.40493
69611940	chr18:69611940:T:C	4.92798e-05	-1.29956e-10	0.340811
69612027	chr18:69612027:A:G	7.86934e-05	-1.29956e-10	0.808857
69612239	chr18:69612239:A:G	3.25657e-05	-1.29956e-10	-0.0734422
69612488	chr18:69612488:C:A	2.00817e-05	-1.07684	0.519951
69612675	chr18:69612675:C:T	1.03677e-05	-1.29956e-10	-1.21801
69613144	chr18:69613144:T:C	8.22732e-06	-1.44924	-3.67523e-10
69613712	chr18:69613712:T:C	1.65563e-05	-0.749934	-3.67523e-10
69614106	chr18:69614106:C:G	7.33925e-06	-1.56347	-3.67523e-10
69614804	chr18:69614804:C:T	3.59342e-05	-1.29956e-10	0.0249872
69615784	chr18:69615784:A:T	1.30006e-05	-1.20978	0.21807
69615841	chr18:69615841:G:T	1.35758e-05	-1.19095	0.242536
69615842	chr18:69615842:A:G	1.38846e-05	-1.20284	0.276923
69615854	chr18:69615854:G:A	1.38306e-05	-1.18899	0.259179
69615905	chr18:69615905:A:G	2.85847e-06	-1.25546	-1.25096
69616128	chr18:69616128:A:G	9.98357e-06	-1.29956e-10	-1.25576
69616214	chr18:69616214:G:A	1.32835e-05	-1.21693	0.246754
69616677	chr18:69616677:A:G	7.01592e-06	-1.18327	-0.425251
69616826	chr18:69616826:A:T	6.9173e-06	-1.19427	-0.428405
69617095	chr18:69617095:A:AAG	1.63199e-05	-1.29956e-10	-0.76432
69617143	chr18:69617143:T:C	9.57479e-06	-1.29956e-10	-1.29757
69617214	chr18:69617214:G:C	1.84158e-06	-1.62063	-1.32545
69617228	chr18:69617228:G:A	2.58549e-06	-1.53833	-1.06846
69617560	chr18:69617560:A:G	8.97801e-06	-1.29956e-10	-1.36192
69617666	chr18:69617666:A:G	3.26051e-06	-1.00962	-1.3652
69617893	chr18:69617893:A:G	0.000113114	-1.29956e-10	1.17169
69618176	chr18:69618176:G:A	1.42921e-05	-0.896997	-3.67523e-10
69618448	chr18:69618448:G:T	2.53727e-06	-1.51195	-1.11367
69618607	chr18:69618607:C:G	8.86564e-06	-1.29956e-10	-1.37452
69619031	chr18:69619031:A:C	1.76977e-06	-1.61278	-1.37308
69619071	chr18:69619071:C:CA	3.05388e-05	-1.29956e-10	-0.137705
69619163	chr18:69619163:T:C	1.5846e-05	-1.29956e-10	-0.793784
69619541	chr18:69619541:C:T	9.6587e-05	-1.29956e-10	1.01374
69619619	chr18:69619619:G:A	4.55306e-06	-1.14296	-0.897944
69620047	chr18:69620047:A:G	2.57125e-05	-1.29956e-10	-0.309724
69620072	chr18:69620072:TTAATA:T	8.94433e-06	-1.29956e-10	-1.36568
69620523	chr18:69620523:A:T	3.79557e-06	-1.16564	-1.05723
69620815	chr18:69620815:T:A	9.55661e-06	-1.29956e-10	-1.29947
69621240	chr18:69621240:C:T	9.35041e-06	-1.29956e-10	-1.32128
69621410	chr18:69621410:T:G	1.23085e-05	-1.56447	0.51806
69621723	chr18:69621723:T:C	1.68053e-05	-1.57187	0.836862
69621750	chr18:69621750:A:G	4.96053e-06	-0.80876	-1.14643
69622248	chr18:69622248:A:T	5.46735e-05	-1.29956e-10	0.444677
69622366	chr18:69622366:G:A	0.000106592	-1.29956e-10	1.1123
69622470	chr18:69622470:T:G	3.30738e-06	-0.986299	-1.37425
69622486	chr18:69622486:C:T	3.1612e-06	-1.03153	-1.37422
69623041	chr18:69623041:G:A	3.13381e-05	-1.29956e-10	-0.111866
69623086	chr18:69623086:A:G	9.49618e-06	-1.29956e-10	-1.30581
69623190	chr18:69623190:T:C	4.39485e-06	-1.07664	-0.999629
69623238	chr18:69623238:T:C	0.00010827	-1.29956e-10	1.12792
69623272	chr18:69623272:C:A	2.81102e-05	-1.29956e-10	-0.22057
69623401	chr18:69623401:C:A	4.39108e-06	-1.09631	-0.980818
69623407	chr18:69623407:C:T	3.40474e-06	-0.980371	-1.35116
69623441	chr18:69623441:A:T	7.42013e-06	-1.55251	-3.67523e-10
69623691	chr18:69623691:C:T	4.79549e-06	-1.05579	-0.933237
69623831	chr18:69623831:C:A	6.88568e-06	-1.62726	-3.67523e-10
69624189	chr18:69624189:C:A	7.98074e-06	-1.47967	-3.67523e-10
69624482	chr18:69624482:A:G	3.16867e-06	-1.02821	-1.37518
69624721	chr18:69624721:T:C	4.42425e-05	-1.29956e-10	0.232983
69624749	chr18:69624749:C:G	3.42958e-05	-1.29956e-10	-0.0216798
69624847	chr18:69624847:C:T	3.23777e-05	-1.29956e-10	-0.079232
69624871	chr18:69624871:A:C	7.28645e-05	0.731899	-3.67523e-10
69625274	chr18:69625274:C:A	2.96776e-05	-1.29956e-10	-0.166309
69625360	chr18:69625360:T:C	2.94566e-05	-1.29956e-10	-0.173785
69625490	chr18:69625490:C:A	5.80198e-05	-1.29956e-10	0.504083
69625685	chr18:69625685:T:TCAG	1.022e-05	-1.29956e-10	-1.23236
69625843	chr18:69625843:C:T	3.15917e-06	-1.03115	-1.37524
69625877	chr18:69625877:A:T	2.87867e-05	-0.196788	-3.67523e-10
69626293	chr18:69626293:T:A	3.70092e-06	-1.13612	-1.112
69626302	chr18:69626302:A:G	3.01345e-05	-1.29956e-10	-0.151031
69626963	chr18:69626963:AG:A	4.61012e-05	-1.29956e-10	0.274137
69627077	chr18:69627077:C:T	4.38784e-06	-1.0161	-1.06177
69627310	chr18:69627310:T:C	8.43405e-06	-0.836589	-0.587837
69627334	chr18:69627334:C:T	7.17109e-06	-1.58664	-3.67523e-10
69627650	chr18:69627650:C:T	8.85318e-06	-1.29956e-10	-1.37593
69627895	chr18:69627895:A:G	1.99451e-06	-1.54306	-1.32324
69628211	chr18:69628211:T:C	2.72008e-06	-1.63592	-0.920124
69628317	chr18:69628317:C:G	1.29146e-05	-1.29956e-10	-0.998345
69629325	chr18:69629325:T:C	3.69644e-05	-1.56665	1.6199
69629878	chr18:69629878:C:T	7.75243e-05	-1.29956e-10	0.793889
69629967	chr18:69629967:C:T	8.57036e-05	-1.56109	2.45528
69630090	chr18:69630090:T:C	9.04905e-06	-1.29956e-10	-1.35404
69630095	chr18:69630095:A:T	0.000152906	-1.29956e-10	1.47312
69630580	chr18:69630580:T:C	1.48984e-05	-1.29956e-10	-0.855451
69630608	chr18:69630608:T:A	3.76926e-06	-1.13818	-1.09164
69630753	chr18:69630753:G:A	6.17673e-06	-1.61845	-0.11746
69630836	chr18:69630836:A:C	6.92108e-06	-1.62213	-3.67523e-10
69631634	chr18:69631634:C:T	2.94727e-06	-1.55294	-0.92288
69632225	chr18:69632225:C:T	9.35176e-06	-1.29956e-10	-1.32114
69632391	chr18:69632391:C:T	9.0255e-06	-1.29956e-10	-1.35665
69632699	chr18:69632699:G:A	9.54992e-06	-1.29956e-10	-1.30017
69632806	chr18:69632806:G:C	2.41724e-06	-1.36269	-1.31139
69633143	chr18:69633143:A:G	0.000358854	-1.29956e-10	2.32621
69633452	chr18:69633452:A:T	1.27519e-05	-1.29956e-10	-1.01102
69633645	chr18:69633645:A:G	3.61377e-06	-1.52999	-0.741964
69633794	chr18:69633794:T:C	9.68237e-05	-1.29956e-10	1.01619
69633795	chr18:69633795:G:A	2.17559e-06	-1.43195	-1.34745
69634001	chr18:69634001:A:G	8.94106e-06	-1.29956e-10	-1.36605
69634426	chr18:69634426:T:C	8.48277e-06	-1.41867	-3.67523e-10
69634799	chr18:69634799:A:G	2.15728e-06	-1.60479	-1.18306
69634819	chr18:69634819:T:G	2.19e-05	-1.29956e-10	-0.470217
69634849	chr18:69634849:A:T	1.31088e-05	-0.98342	-3.67523e-10
69634923	chr18:69634923:G:A	6.52965e-05	-1.29956e-10	0.622236
69635200	chr18:69635200:A:T	2.35555e-06	-1.39926	-1.30066
69635202	chr18:69635202:G:A	2.20442e-05	-1.29956e-10	-0.463653
69635376	chr18:69635376:A:G	2.21742e-06	-1.45703	-1.30332
69635496	chr18:69635496:A:G	2.18095e-06	-1.60478	-1.17216
69635705	chr18:69635705:GGAA:G	5.48786e-06	-1.4874	-0.366763
69636058	chr18:69636058:C:T	9.5427e-06	-1.29956e-10	-1.30093
69636152	chr18:69636152:G:A	8.47039e-06	-1.42013	-3.67523e-10
69636300	chr18:69636300:C:T	6.26916e-05	-1.29956e-10	0.581525
69636506	chr18:69636506:T:G	7.64964e-05	-1.29956e-10	0.780542
69636580	chr18:69636580:A:G	6.79524e-06	-1.64048	-3.67523e-10
69636686	chr18:69636686:G:A	4.5435e-06	-1.63758	-0.405426
69637008	chr18:69637008:A:C	0.000112711	-1.29956e-10	1.16812
69637027	chr18:69637027:A:G	1.79019e-06	-1.60442	-1.36996
69637300	chr18:69637300:G:A	1.78746e-06	-1.62903	-1.34688
69637493	chr18:69637493:G:A	2.03981e-06	-1.62749	-1.21636
69637610	chr18:69637610:G:C	1.11751e-05	-1.29956e-10	-1.14301
69637818	chr18:69637818:C:G	4.15608e-06	-1.59087	-0.541257
69638045	chr18:69638045:C:T	2.87519e-06	-1.13616	-1.36443
69638086	chr18:69638086:G:A	1.59228e-05	-0.788948	-3.67523e-10
69638468	chr18:69638468:T:C	2.63649e-06	-1.40764	-1.17962
69638535	chr18:69638535:C:T	1.191e-05	-1.29956e-10	-1.07932
69638554	chr18:69638554:C:T	9.97474e-06	-1.29956e-10	-1.25665
69638558	chr18:69638558:T:C	3.15066e-06	-1.6039	-0.805195
69638689	chr18:69638689:C:G	1.89232e-06	-1.58844	-1.33046
69638795	chr18:69638795:A:G	4.06986e-06	-1.13417	-1.01893
69638889	chr18:69638889:T:C	1.11698e-05	-1.54492	0.401435
69639031	chr18:69639031:A:G	0.000101387	-1.29956e-10	1.06225
69639081	chr18:69639081:T:G	9.13737e-06	-1.29956e-10	-1.34433
69639114	chr18:69639114:C:A	1.20685e-05	-1.29956e-10	-1.0661
69639486	chr18:69639486:C:T	3.22528e-06	-1.59841	-0.787274
69639777	chr18:69639777:T:C	2.47738e-06	-1.32717	-1.32233
69639873	chr18:69639873:G:A	1.45414e-05	-1.21903	0.339329
69639901	chr18:69639901:A:G	9.59768e-05	-1.29956e-10	1.0074
69640088	chr18:69640088:G:A	2.49073e-06	-1.38652	-1.25761
69640405	chr18:69640405:A:G	5.1907e-06	-0.862764	-1.04707
69640510	chr18:69640510:C:T	2.94364e-05	-1.29956e-10	-0.174472
69640511	chr18:69640511:A:AT	3.83548e-06	-0.857429	-1.35498
69640965	chr18:69640965:C:T	1.21033e-05	-1.29956e-10	-1.06322
69641378	chr18:69641378:G:A	5.12708e-06	-0.679765	-1.2424
69641571	chr18:69641571:C:T	1.22778e-05	-1.29956e-10	-1.04891
69641884	chr18:69641884:A:G	3.55587e-05	-1.29956e-10	0.0144838
69641949	chr18:69641949:A:G	3.55897e-05	-1.29956e-10	0.0153529
69641960	chr18:69641960:A:G	1.83787e-06	-1.57411	-1.37398
69642028	chr18:69642028:A:G	2.65803e-06	-1.34609	-1.23303
69642076	chr18:69642076:T:C	4.02936e-06	-0.884831	-1.27826
69642219	chr18:69642219:C:A	4.97374e-06	-0.790454	-1.16208
69642262	chr18:69642262:A:T	8.8526e-06	-1.29956e-10	-1.37599
69642627	chr18:69642627:C:A	5.74832e-05	-1.29956e-10	0.494791
69642692	chr18:69642692:C:T	5.20379e-05	-1.29956e-10	0.39527
69642744	chr18:69642744:G:A	5.37873e-06	-0.723713	-1.15054
69643474	chr18:69643474:C:A	1.10877e-05	-1.61165	0.460778
69643509	chr18:69643509:C:T	7.8075e-06	-0.130187	-1.37143
69643638	chr18:69643638:T:C	8.90292e-06	-1.29956e-10	-1.37032
69643976	chr18:69643976:C:T	3.56206e-06	-1.56879	-0.717576
69644065	chr18:69644065:T:C	9.25624e-06	-1.29956e-10	-1.3314
69644095	chr18:69644095:G:A	9.77089e-05	-1.29956e-10	1.02529
69644202	chr18:69644202:C:T	1.88168e-06	-1.56889	-1.35565
69644334	chr18:69644334:C:T	7.12267e-06	-0.74527	-0.84815
69644487	chr18:69644487:C:T	3.85141e-06	-0.833588	-1.37467
69644572	chr18:69644572:G:C	3.29363e-06	-1.34273	-1.02198
69644829	chr18:69644829:G:A	2.90225e-06	-1.27045	-1.22076
69644903	chr18:69644903:T:G	9.25175e-06	-1.29956e-10	-1.33189
69644985	chr18:69644985:G:C	1.15717e-05	-1.29956e-10	-1.10814
69644988	chr18:69644988:T:A	3.44617e-06	-1.56653	-0.752905
69645111	chr18:69645111:C:T	7.38644e-06	-0.773349	-0.783707
69645263	chr18:69645263:G:A	3.39092e-06	-1.56514	-0.770465
69645370	chr18:69645370:T:C	3.44434e-06	-1.56627	-0.753695
69645904	chr18:69645904:C:T	4.37491e-06	-0.81913	-1.26169
69646359	chr18:69646359:T:C	1.31839e-05	-1.29956e-10	-0.977706
69646377	chr18:69646377:A:C	6.86099e-06	-1.63085	-3.67523e-10
69646483	chr18:69646483:G:C	8.49119e-06	-0.507876	-0.909797
69646504	chr18:69646504:A:T	9.50752e-06	-1.29956e-10	-1.30462
69646749	chr18:69646749:G:A	8.77212e-06	-1.5356	0.150479
69646856	chr18:69646856:C:A	6.22533e-06	-0.49229	-1.23579
69646868	chr18:69646868:C:A	7.38527e-06	-0.492513	-1.0647
69646882	chr18:69646882:A:G	4.301e-06	-1.39333	-0.704521
69647341	chr18:69647341:C:T	1.19301e-05	-1.29956e-10	-1.07764
69647357	chr18:69647357:G:A	2.06497e-05	-1.45055	0.921548
69647409	chr18:69647409:C:G	2.34326e-05	-1.29956e-10	-0.402576
69647483	chr18:69647483:G:A	1.14619e-05	-1.29956e-10	-1.11768
69647591	chr18:69647591:C:T	1.03312e-05	-1.47001	0.248477
69647592	chr18:69647592:G:A	1.37886e-05	-1.29956e-10	-0.932862
69648071	chr18:69648071:A:G	2.04183e-05	-1.44116	0.900888
69648157	chr18:69648157:G:A	2.19481e-05	-1.40867	0.940646
69648252	chr18:69648252:A:G	3.55971e-05	-1.29956e-10	0.0155612
69648580	chr18:69648580:C:T	9.28899e-05	-1.29956e-10	0.974713
69648662	chr18:69648662:A:G	4.46842e-06	-0.705297	-1.35437
69648669	chr18:69648669:T:C	3.44702e-06	-1.55601	-0.763179
69649105	chr18:69649105:T:G	3.39533e-06	-1.56328	-0.771021
69649359	chr18:69649359:A:G	6.96372e-06	-1.61599	-3.67523e-10
69649968	chr18:69649968:G:T	1.82523e-06	-1.59162	-1.36338
69650204	chr18:69650204:A:C	1.70691e-05	-1.29956e-10	-0.719433
69650471	chr18:69650471:T:C	9.97561e-06	-1.29956e-10	-1.25656
69650702	chr18:69650702:T:C	1.54194e-05	-1.55712	0.736036
69650752	chr18:69650752:A:G	6.93823e-05	-1.29956e-10	0.682929
69650881	chr18:69650881:T:C	2.42007e-05	-0.536533	0.166211
69650923	chr18:69650923:A:G	7.66482e-06	-1.32343	-0.196632
69650962	chr18:69650962:G:C	1.23452e-05	-1.29956e-10	-1.04343
69651092	chr18:69651092:T:A	1.25489e-05	-1.02707	-3.67523e-10
69651102	chr18:69651102:A:G	6.76259e-06	-1.29521	-0.350089
69651106	chr18:69651106:A:C	7.08583e-06	-1.59861	-3.67523e-10
69651633	chr18:69651633:C:T	9.14994e-06	-1.29956e-10	-1.34295
69651722	chr18:69651722:C:T	1.27197e-05	-1.29956e-10	-1.01355
69651773	chr18:69651773:T:C	1.14049e-05	-1.29956e-10	-1.12266
69651778	chr18:69651778:C:T	0.000192668	-1.29956e-10	1.70427
69652259	chr18:69652259:A:G	8.85313e-06	-1.29956e-10	-1.37593
69652330	chr18:69652330:C:T	1.92603e-06	-1.57313	-1.32811
69652458	chr18:69652458:A:C	8.97176e-06	-1.29956e-10	-1.36262
69652642	chr18:69652642:C:T	2.49709e-06	-1.27345	-1.36813
69652645	chr18:69652645:T:C	1.84188e-06	-1.57537	-1.37055
69652761	chr18:69652761:G:A	1.91195e-06	-1.56084	-1.34774
69652810	chr18:69652810:G:A	1.33139e-05	-1.29956e-10	-0.967896
69652859	chr18:69652859:G:T	6.18476e-06	-0.82249	-0.912125
69652918	chr18:69652918:A:G	1.41118e-05	-1.29956e-10	-0.909693
69652974	chr18:69652974:T:G	1.41226e-05	-0.302851	-0.606076
69653231	chr18:69653231:C:T	2.90656e-05	-1.29956e-10	-0.187147
69653380	chr18:69653380:A:G	9.01193e-06	-1.29956e-10	-1.35815
69653411	chr18:69653411:A:G	1.29827e-05	-1.29956e-10	-0.993081
69653735	chr18:69653735:T:C	1.79286e-05	-0.149547	-0.520757
69653932	chr18:69653932:G:A	8.97472e-06	-1.29956e-10	-1.36229
69653966	chr18:69653966:C:T	6.88066e-06	-1.62799	-3.67523e-10
69654446	chr18:69654446:C:T	2.96438e-05	-0.167449	-3.67523e-10
69654455	chr18:69654455:G:A	8.97406e-06	-1.29956e-10	-1.36236
69654575	chr18:69654575:C:G	1.3352e-05	-1.29956e-10	-0.965039
69655424	chr18:69655424:G:A	1.03577e-05	-0.891274	-0.3277
69655479	chr18:69655479:G:A	5.92889e-06	-1.33492	-0.441947
69655505	chr18:69655505:C:T	8.85261e-06	-1.29956e-10	-1.37599
69655845	chr18:69655845:AAT:A	6.83988e-06	-1.63393	-3.67523e-10
69655846	chr18:69655846:A:G	0.0022565	-1.29956e-10	4.16487
69655918	chr18:69655918:G:A	7.71125e-06	-1.37212	-0.141904
69656347	chr18:69656347:G:C	5.47199e-06	-0.483803	-1.37326
69656405	chr18:69656405:A:C	3.52286e-06	-1.38091	-0.916517
69656419	chr18:69656419:T:C	2.5229e-05	-1.29956e-10	-0.328708
69657109	chr18:69657109:G:A	9.70491e-06	-0.872543	-0.411527
69657209	chr18:69657209:G:A	2.41202e-05	-1.29956e-10	-0.373652
69657216	chr18:69657216:G:A	2.82381e-06	-1.38998	-1.12864
69657361	chr18:69657361:A:T	9.17723e-06	-1.29956e-10	-1.33998
69657459	chr18:69657459:G:A	1.54642e-05	-0.280367	-0.537805
69657463	chr18:69657463:GGA:G	1.29117e-05	-0.998565	-3.67523e-10
69657509	chr18:69657509:G:T	2.8228e-05	-1.29956e-10	-0.216387
69657708	chr18:69657708:T:C	1.26418e-05	-1.29956e-10	-1.01969
69657740	chr18:69657740:A:C	8.99325e-06	-1.29956e-10	-1.36023
69657807	chr18:69657807:G:A	6.24627e-06	-0.65291	-1.07181
69658207	chr18:69658207:C:T	2.58075e-06	-1.29385	-1.31478
69658710	chr18:69658710:TG:T	8.93683e-06	-1.29956e-10	-1.36652
69658807	chr18:69658807:G:T	1.45104e-05	-1.29956e-10	-0.881833
69658814	chr18:69658814:G:T	1.44928e-05	-1.29956e-10	-0.88305
69658871	chr18:69658871:A:C	1.26311e-05	-1.29956e-10	-1.02054
69658999	chr18:69658999:C:T	2.86101e-06	-1.21532	-1.29021
69659163	chr18:69659163:T:C	1.84854e-06	-1.58403	-1.35828
69659214	chr18:69659214:A:G	1.01619e-05	-1.29956e-10	-1.23806
69659260	chr18:69659260:A:G	9.77223e-06	-0.400058	-0.877099
69659265	chr18:69659265:A:G	4.56711e-06	-1.16851	-0.869315
69659281	chr18:69659281:A:G	2.61631e-05	-0.292354	-3.67523e-10
69659316	chr18:69659316:A:G	1.90716e-05	-0.608503	-3.67523e-10
69659385	chr18:69659385:G:A	1.91484e-06	-1.58703	-1.32003
69659429	chr18:69659429:G:A	1.30061e-05	-1.29956e-10	-0.991283
69659497	chr18:69659497:C:T	2.54945e-06	-1.24785	-1.37298
69659516	chr18:69659516:G:A	1.9748e-05	-0.573652	-3.67523e-10
69659916	chr18:69659916:ATATAACATATATGTATGTTTTATATATATAACATATATGTATGTTT:A	9.29246e-06	-1.29956e-10	-1.3275
69660028	chr18:69660028:G:A	2.35637e-06	-1.32604	-1.37354
69660191	chr18:69660191:A:G	6.70006e-06	-0.683458	-0.971129
69660362	chr18:69660362:A:T	3.7712e-06	-1.14769	-1.08162
69660702	chr18:69660702:C:T	9.03577e-06	-1.29956e-10	-1.35551
69660878	chr18:69660878:C:T	2.24061e-05	-0.447368	-3.67523e-10
69661196	chr18:69661196:C:T	4.32066e-06	-0.760553	-1.33274
69661362	chr18:69661362:G:A	1.90486e-06	-1.59802	-1.31427
69662073	chr18:69662073:A:G	5.1204e-06	-0.986755	-0.936714
69662176	chr18:69662176:C:T	1.34671e-05	-1.29956e-10	-0.956452
69662216	chr18:69662216:C:G	1.11073e-05	-1.29956e-10	-1.1491
69662233	chr18:69662233:G:A	9.41248e-06	-1.31467	-3.67523e-10
69662368	chr18:69662368:G:A	2.95398e-06	-1.39701	-1.07654
69662378	chr18:69662378:C:T	2.1425e-06	-1.44467	-1.35006
69662450	chr18:69662450:A:T	8.86886e-06	-1.29956e-10	-1.37416
69663359	chr18:69663359:C:T	2.92293e-06	-1.22883	-1.25529
69663463	chr18:69663463:A:T	1.27172e-05	-1.29956e-10	-1.01375
69663613	chr18:69663613:A:G	1.06951e-05	-1.29956e-10	-1.18691
69663975	chr18:69663975:T:C	2.2525e-06	-1.56712	-1.17755
69664422	chr18:69664422:T:A	1.02051e-05	-1.29956e-10	-1.23382
69664436	chr18:69664436:A:G	1.47232e-05	-1.29956e-10	-0.86728
69664510	chr18:69664510:T:C	9.99063e-06	-1.29956e-10	-1.25505
69664514	chr18:69664514:G:T	2.97428e-06	-1.2045	-1.2622
69664706	chr18:69664706:G:A	3.02865e-06	-1.13602	-1.31257
69666063	chr18:69666063:G:A	1.12443e-05	-1.29956e-10	-1.13684
69666091	chr18:69666091:C:T	1.38416e-05	-1.29956e-10	-0.929021
69666099	chr18:69666099:T:C	8.54475e-06	-1.54878	0.137397
69666516	chr18:69666516:C:A	1.25554e-05	-1.29956e-10	-1.02655
69666610	chr18:69666610:C:T	6.20221e-06	-0.698826	-1.03297
69666743	chr18:69666743:A:G	1.83813e-05	-1.29956e-10	-0.645367
69667307	chr18:69667307:A:C	1.76716e-06	-1.63685	-1.35048
69667523	chr18:69667523:A:G	8.92557e-06	-1.29956e-10	-1.36778
69668079	chr18:69668079:C:A	1.2514e-05	0.235187	-1.26504
69668120	chr18:69668120:T:C	6.66492e-06	-0.292325	-1.36752
69668274	chr18:69668274:G:T	4.58785e-06	-1.11419	-0.9191
69668418	chr18:69668418:T:A	9.02498e-06	-1.29956e-10	-1.35671
69668424	chr18:69668424:C:T	9.0171e-06	-1.29956e-10	-1.35758
69668452	chr18:69668452:G:A	9.15696e-06	-1.29956e-10	-1.34219
69668677	chr18:69668677:G:A	9.27812e-06	-1.29956e-10	-1.32904
69668806	chr18:69668806:A:G	1.87983e-06	-1.63217	-1.29335
69668813	chr18:69668813:C:A	1.26784e-05	-0.22947	-0.787331
69668957	chr18:69668957:G:A	1.61724e-05	-0.311236	-0.462159
69668969	chr18:69668969:T:C	1.77611e-05	-0.679691	-3.67523e-10
69669086	chr18:69669086:G:A	5.32739e-06	-1.47424	-0.409604
69669251	chr18:69669251:C:T	2.36968e-06	-1.36968	-1.32426
69669281	chr18:69669281:G:A	9.93217e-06	-1.29956e-10	-1.26092
69669452	chr18:69669452:C:T	9.92864e-06	-1.29956e-10	-1.26128
69669453	chr18:69669453:G:A	9.65892e-06	-1.29956e-10	-1.28882
69669631	chr18:69669631:C:G	2.26759e-06	-1.36995	-1.36804
69669769	chr18:69669769:C:T	9.78983e-06	-1.29956e-10	-1.27536
69669852	chr18:69669852:C:G	1.81882e-05	-0.25014	-0.405791
69669873	chr18:69669873:G:A	2.17209e-06	-1.61064	-1.17038
69670201	chr18:69670201:G:A	9.82132e-06	-1.29956e-10	-1.27215
69670465	chr18:69670465:G:T	6.59743e-06	-0.96389	-0.706132
69670486	chr18:69670486:G:GA	1.01742e-05	-1.29956e-10	-1.23685
69670741	chr18:69670741:C:T	9.78271e-06	-1.29956e-10	-1.27609
69670929	chr18:69670929:C:T	7.40596e-06	-1.49746	-0.0569579
69671326	chr18:69671326:T:C	1.60862e-05	-0.956661	0.177918
69671351	chr18:69671351:GA:G	6.85634e-06	-1.63153	-3.67523e-10
69671367	chr18:69671367:T:A	1.16262e-05	-1.29956e-10	-1.10344
69671399	chr18:69671399:A:G	2.3311e-06	-1.34263	-1.36773
69671417	chr18:69671417:G:A	9.78029e-06	-1.29956e-10	-1.27633
69671525	chr18:69671525:C:T	8.85421e-06	-1.29956e-10	-1.37581
69671706	chr18:69671706:T:G	8.98784e-06	-0.585191	-0.775639
69672304	chr18:69672304:G:C	1.31233e-05	-1.29956e-10	-0.98231
69672383	chr18:69672383:A:G	8.86745e-06	-1.29956e-10	-1.37431
69672545	chr18:69672545:T:A	7.00695e-06	-1.06407	-0.545732
69672947	chr18:69672947:GA:G	1.7181e-06	-1.64114	-1.37435
69673198	chr18:69673198:A:G	1.02201e-05	-1.29956e-10	-1.23235
69673386	chr18:69673386:T:C	2.18916e-06	-1.589	-1.18418
69673494	chr18:69673494:T:C	1.64945e-05	-0.753678	-3.67523e-10
69673603	chr18:69673603:T:C	2.18082e-06	-1.63928	-1.13772
69673730	chr18:69673730:A:G	3.71383e-06	-1.06234	-1.1823
69674126	chr18:69674126:G:A	2.25463e-06	-1.60683	-1.13689
69674395	chr18:69674395:T:C	9.72055e-06	-1.29956e-10	-1.28246
69674428	chr18:69674428:T:C	8.88742e-06	-1.29956e-10	-1.37207
69674461	chr18:69674461:C:T	5.30983e-06	-0.997637	-0.889505
69675034	chr18:69675034:C:T	5.16983e-06	-1.00455	-0.909314
69675280	chr18:69675280:G:T	2.13094e-06	-1.63986	-1.16027
69675340	chr18:69675340:G:A	1.04611e-05	-1.29956e-10	-1.20904
69675348	chr18:69675348:G:A	1.04715e-05	-1.29956e-10	-1.20804
69675631	chr18:69675631:G:A	7.69257e-06	-1.51645	-3.67523e-10
69676001	chr18:69676001:G:T	8.86125e-06	-1.29956e-10	-1.37501
69676202	chr18:69676202:C:T	4.88349e-06	-0.98449	-0.986352
69676212	chr18:69676212:G:A	1.00915e-05	-1.29956e-10	-1.24501
69676429	chr18:69676429:G:T	9.00183e-06	-1.29956e-10	-1.35927
69676503	chr18:69676503:A:G	9.74977e-06	-1.29956e-10	-1.27946
69676570	chr18:69676570:C:T	1.81874e-05	-0.655972	-3.67523e-10
69677121	chr18:69677121:G:T	6.80933e-06	-1.63841	-3.67523e-10
69677286	chr18:69677286:T:C	1.97557e-05	-1.55235	0.979086
69677405	chr18:69677405:T:C	8.86589e-06	-1.29956e-10	-1.37449
69677416	chr18:69677416:T:G	1.23667e-05	-1.0417	-3.67523e-10
69677534	chr18:69677534:A:G	3.1979e-06	-1.62123	-0.772981
69677714	chr18:69677714:G:A	1.22428e-05	-1.05176	-3.67523e-10
69677798	chr18:69677798:T:C	8.60542e-06	-1.47655	0.0722442
69678014	chr18:69678014:C:T	3.09507e-06	-1.62993	-0.796959
69678066	chr18:69678066:T:C	2.75025e-05	-1.363	1.12057
69678157	chr18:69678157:G:A	6.80559e-06	-1.42706	-0.211894
69678466	chr18:69678466:A:G	8.9338e-06	-1.29956e-10	-1.36686
69678483	chr18:69678483:T:C	8.87251e-06	-1.29956e-10	-1.37374
69678634	chr18:69678634:C:A	1.09387e-05	-1.29956e-10	-1.1644
69678866	chr18:69678866:CTT:C	5.05568e-06	-0.981606	-0.954584
69678909	chr18:69678909:G:A	5.02051e-06	-1.00039	-0.942781
69678953	chr18:69678953:G:A	9.73955e-06	-1.29956e-10	-1.28051
69679169	chr18:69679169:A:G	1.05477e-05	-1.29956e-10	-1.20079
69679204	chr18:69679204:A:C	5.07999e-06	-1.00803	-0.923366
69679277	chr18:69679277:T:C	2.28251e-06	-1.63832	-1.09311
69679343	chr18:69679343:AT:A	4.97669e-05	-1.29956e-10	0.350648
69679379	chr18:69679379:G:A	1.01899e-05	-1.47945	0.244144
69679545	chr18:69679545:C:G	2.80111e-06	-1.63379	-0.892893
69679885	chr18:69679885:C:T	1.28379e-05	-1.29956e-10	-1.0043
69680330	chr18:69680330:C:T	1.32946e-05	-1.52079	0.551444
69680673	chr18:69680673:T:A	9.8752e-06	-1.16828	-0.0983945
69681173	chr18:69681173:A:G	4.11783e-06	-0.979523	-1.16185
69681243	chr18:69681243:A:G	1.098e-05	-1.62819	0.467557
69681289	chr18:69681289:G:C	1.00838e-05	-1.63673	0.390952
69681335	chr18:69681335:A:T	9.21864e-06	-1.29956e-10	-1.33547
69681354	chr18:69681354:A:G	9.22029e-06	-1.29956e-10	-1.3353
69681645	chr18:69681645:A:G	4.46287e-06	-1.44091	-0.619996
69682143	chr18:69682143:A:G	7.35236e-06	-1.56168	-3.67523e-10
69682304	chr18:69682304:C:T	1.17543e-05	-1.29956e-10	-1.09249
69682379	chr18:69682379:T:C	4.95597e-06	-0.805334	-1.15078
69682618	chr18:69682618:C:T	8.60904e-06	-1.40389	-3.67523e-10
69683913	chr18:69683913:C:T	5.36982e-06	-0.951424	-0.924484
69683975	chr18:69683975:T:C	4.25032e-06	-1.48008	-0.629626
69684099	chr18:69684099:G:A	3.90903e-06	-1.00538	-1.18804
69684480	chr18:69684480:A:AT	4.51504e-06	-1.46189	-0.587401
69684772	chr18:69684772:A:G	4.7776e-06	-0.827983	-1.16478
69684776	chr18:69684776:T:C	1.04937e-05	-1.29956e-10	-1.20593
69684975	chr18:69684975:G:T	4.65576e-06	-0.855444	-1.16315
69685131	chr18:69685131:C:T	1.25086e-05	-1.63892	0.608638
69685712	chr18:69685712:A:G	4.94608e-06	-1.03413	-0.923976
69685951	chr18:69685951:C:T	3.2815e-06	-1.61571	-0.752694
69686063	chr18:69686063:G:T	5.17617e-06	-1.0563	-0.856335
69686065	chr18:69686065:C:T	2.03547e-05	-1.29956e-10	-0.54339
69686125	chr18:69686125:A:G	9.37907e-06	-1.29956e-10	-1.31822
69686198	chr18:69686198:C:T	9.29227e-06	-1.63912	0.311597
69686737	chr18:69686737:GATAAT:G	3.13233e-06	-1.34504	-1.06989
69686744	chr18:69686744:T:C	7.21962e-06	-1.24487	-0.335029
69686863	chr18:69686863:A:G	5.07098e-06	-1.30073	-0.632437
69686994	chr18:69686994:AAAT:A	1.70956e-05	-1.29956e-10	-0.717882
69687233	chr18:69687233:G:A	6.80739e-06	-1.02506	-0.613637
69687418	chr18:69687418:AC:A	1.45936e-05	-1.36712	0.490998
69687480	chr18:69687480:G:A	1.29545e-05	-1.63353	0.638277
69687552	chr18:69687552:G:A	9.81977e-06	-1.2723	-3.67523e-10
69687935	chr18:69687935:G:A	1.29837e-05	-0.993005	-3.67523e-10
69688018	chr18:69688018:A:G	1.09163e-05	-1.29956e-10	-1.16644
69688525	chr18:69688525:G:A	3.33786e-05	-0.048787	-3.67523e-10
69688733	chr18:69688733:G:T	9.57114e-06	-1.29956e-10	-1.29795
69688741	chr18:69688741:C:T	1.0804e-05	-1.29956e-10	-1.17679
69688742	chr18:69688742:G:A	1.07618e-05	-1.29956e-10	-1.1807
69689703	chr18:69689703:G:A	3.4415e-06	-1.20248	-1.11832
69690040	chr18:69690040:A:G	3.39811e-05	-0.0308971	-3.67523e-10
69690467	chr18:69690467:G:A	2.04114e-06	-1.46977	-1.37343
69690671	chr18:69690671:T:C	1.25567e-05	-1.02644	-3.67523e-10
69691061	chr18:69691061:T:C	8.90884e-06	-1.29956e-10	-1.36966
69691306	chr18:69691306:G:A	2.43354e-05	-1.29956e-10	-0.364772
69691434	chr18:69691434:TG:T	2.17321e-06	-1.53766	-1.24283
69691628	chr18:69691628:A:G	5.26196e-06	-1.63779	-0.258409
69691874	chr18:69691874:G:T	1.58702e-05	-1.29956e-10	-0.792259
69692132	chr18:69692132:A:G	7.16111e-06	-1.01663	-0.571409
69692371	chr18:69692371:G:A	8.88178e-06	-1.29956e-10	-1.3727
69692686	chr18:69692686:T:G	1.38365e-05	-0.929394	-3.67523e-10
69692796	chr18:69692796:T:A	9.39485e-06	-1.29956e-10	-1.31654
69693945	chr18:69693945:G:C	1.58195e-05	-0.795461	-3.67523e-10
69693946	chr18:69693946:C:A	1.59164e-05	-0.789352	-3.67523e-10
69693953	chr18:69693953:G:A	1.56553e-05	-0.805891	-3.67523e-10
69694462	chr18:69694462:C:T	2.31464e-06	-1.4622	-1.25525
69694753	chr18:69694753:A:ATTATT	1.70943e-05	-0.717957	-3.67523e-10
69694790	chr18:69694790:G:A	1.51705e-05	-1.29956e-10	-0.837349
69694847	chr18:69694847:T:A	4.94219e-06	-1.50348	-0.455411
69695388	chr18:69695388:A:C	4.14763e-06	-1.34249	-0.791676
69695425	chr18:69695425:C:T	3.86117e-05	-1.60308	1.69994
69695776	chr18:69695776:T:A	6.31375e-06	-1.05277	-0.6612
69695785	chr18:69695785:G:T	1.93128e-06	-1.53953	-1.35899
69695904	chr18:69695904:A:G	7.08503e-06	-0.941478	-0.65724
69695949	chr18:69695949:A:G	6.40521e-06	-1.06394	-0.63565
69695958	chr18:69695958:G:A	6.47592e-06	-1.01876	-0.669848
69695959	chr18:69695959:G:A	1.71605e-06	-1.64083	-1.37585
69695991	chr18:69695991:T:C	2.00545e-06	-1.55428	-1.30656
69696061	chr18:69696061:A:G	1.72926e-06	-1.63314	-1.37587
69696478	chr18:69696478:T:C	8.50368e-06	-1.6289	0.212692
69696552	chr18:69696552:G:A	9.95112e-06	-1.63838	0.379362
69696588	chr18:69696588:A:G	5.18315e-06	-1.61564	-0.295655
69696610	chr18:69696610:C:T	4.1998e-06	-0.900426	-1.22124
69696697	chr18:69696697:A:C	5.95704e-06	-1.34516	-0.426973
69696856	chr18:69696856:A:G	1.28714e-05	-1.29956e-10	-1.00169
69697090	chr18:69697090:T:A	1.10863e-05	-1.29956e-10	-1.15099
69697094	chr18:69697094:G:T	4.08969e-06	-1.35631	-0.791927
69697397	chr18:69697397:A:G	4.09724e-06	-1.37144	-0.774948
69697418	chr18:69697418:T:G	4.04738e-06	-1.32972	-0.828917
69697425	chr18:69697425:T:C	1.77309e-06	-1.61007	-1.37391
69697455	chr18:69697455:A:G	3.72377e-06	-1.35825	-0.883716
69697668	chr18:69697668:G:A	7.61465e-06	-1.52663	-3.67523e-10
69697699	chr18:69697699:CACAG:C	3.9055e-06	-1.36242	-0.8319
69697735	chr18:69697735:T:C	3.11779e-06	-1.2478	-1.17178
69697828	chr18:69697828:G:A	8.90078e-06	-1.29956e-10	-1.37056
69697916	chr18:69697916:C:G	2.58949e-06	-1.61906	-0.986183
69697941	chr18:69697941:A:T	5.25851e-06	-0.877465	-1.01939
69697994	chr18:69697994:A:ATC	3.9578e-06	-1.37891	-0.802105
69698093	chr18:69698093:G:A	9.5987e-06	-1.29956e-10	-1.29507
69698193	chr18:69698193:A:G	3.96334e-06	-1.35944	-0.820178
69698249	chr18:69698249:T:G	3.87555e-06	-1.36418	-0.837838
69698349	chr18:69698349:A:G	1.79685e-06	-1.64058	-1.33009
69698432	chr18:69698432:A:G	2.25477e-06	-1.43189	-1.31177
69698690	chr18:69698690:A:G	2.06258e-06	-1.50155	-1.33119
69698796	chr18:69698796:C:A	3.75789e-06	-1.01424	-1.2186
69698983	chr18:69698983:T:C	1.40777e-05	-0.91211	-3.67523e-10
69699260	chr18:69699260:A:G	5.2389e-06	-1.39035	-0.510241
69699332	chr18:69699332:A:G	2.528e-06	-1.35386	-1.27542
69699836	chr18:69699836:T:A	2.63294e-06	-1.27844	-1.31017
69700079	chr18:69700079:G:A	4.67216e-06	-1.6076	-0.407483
69700309	chr18:69700309:C:G	2.40894e-05	-1.29956e-10	-0.37493
69700374	chr18:69700374:T:C	8.85975e-06	-1.29956e-10	-1.37518
69700397	chr18:69700397:C:T	2.63791e-06	-1.48444	-1.10227
69700521	chr18:69700521:C:G	3.96483e-06	-0.942842	-1.2364
69700745	chr18:69700745:T:G	2.09217e-06	-1.59506	-1.22344
69701008	chr18:69701008:T:C	1.86944e-05	-1.29956e-10	-0.628476
69701042	chr18:69701042:A:G	9.39897e-06	-1.29956e-10	-1.3161
69701096	chr18:69701096:A:C	6.02056e-06	-0.601404	-1.16012
69701107	chr18:69701107:G:GAC	2.29756e-05	-1.29956e-10	-0.42227
69701120	chr18:69701120:G:T	3.91025e-06	-0.995582	-1.19752
69701136	chr18:69701136:G:A	1.01288e-05	-1.29956e-10	-1.24132
69701169	chr18:69701169:T:C	3.89292e-06	-1.01973	-1.17782
69701190	chr18:69701190:T:G	3.78234e-06	-1.0509	-1.17546
69701253	chr18:69701253:A:G	3.83909e-06	-1.00458	-1.20689
69701797	chr18:69701797:G:A	9.02195e-06	-1.29956e-10	-1.35704
69701900	chr18:69701900:G:A	3.0072e-05	-0.153106	-3.67523e-10
69701909	chr18:69701909:G:A	6.8298e-06	-1.63541	-3.67523e-10
69702257	chr18:69702257:T:A	4.54053e-06	-0.754948	-1.28871
69702320	chr18:69702320:G:A	2.56118e-05	-1.29956e-10	-0.313651
69702506	chr18:69702506:A:G	1.75815e-06	-1.61668	-1.37576
69702516	chr18:69702516:C:T	2.00251e-05	-1.29956e-10	-0.559713
69702704	chr18:69702704:T:G	5.44207e-06	-0.63727	-1.22527
69702707	chr18:69702707:G:A	5.3225e-06	-0.661142	-1.22362
69703040	chr18:69703040:C:G	5.33513e-06	-0.657511	-1.22488
69703149	chr18:69703149:G:A	5.61526e-06	-0.630272	-1.20094
69703241	chr18:69703241:G:T	5.44122e-06	-0.647964	-1.21473
69703353	chr18:69703353:C:T	5.69159e-06	-0.606341	-1.21137
69703475	chr18:69703475:T:C	5.46551e-06	-0.64164	-1.21661
69703541	chr18:69703541:A:G	0.000207608	-1.29956e-10	1.77895
69703561	chr18:69703561:T:A	5.5512e-06	-0.631624	-1.21106
69703777	chr18:69703777:C:G	1.80327e-05	-1.29956e-10	-0.664516
69703973	chr18:69703973:G:A	5.88801e-06	-0.568772	-1.21501
69704007	chr18:69704007:A:G	3.33553e-06	-1.50543	-0.846637
69704071	chr18:69704071:C:G	8.30437e-06	-1.51641	0.0764903
69704412	chr18:69704412:A:G	9.17171e-06	-1.29956e-10	-1.34058
69704564	chr18:69704564:C:T	4.90456e-06	-0.781955	-1.18458
69704681	chr18:69704681:G:A	1.12832e-05	-1.29956e-10	-1.13339
69704715	chr18:69704715:G:A	1.32805e-05	-0.970405	-3.67523e-10
69704916	chr18:69704916:A:C	9.08865e-06	-1.53215	0.182472
69705091	chr18:69705091:T:G	8.85466e-06	-1.29956e-10	-1.37576
69705327	chr18:69705327:A:G	1.32809e-05	-1.29956e-10	-0.970379
69705650	chr18:69705650:T:C	3.12115e-06	-1.5453	-0.873201
69705709	chr18:69705709:A:G	1.12483e-05	-1.13649	-3.67523e-10
69705761	chr18:69705761:C:A	8.95615e-06	-1.29956e-10	-1.36436
69705824	chr18:69705824:G:A	5.97352e-06	-0.79859	-0.970776
69705840	chr18:69705840:G:A	5.87451e-06	-0.787684	-0.998395
69706018	chr18:69706018:C:G	2.02845e-06	-1.62797	-1.22146
69706106	chr18:69706106:T:C	8.95621e-06	-1.29956e-10	-1.36436
69706405	chr18:69706405:T:C	8.95566e-06	-1.29956e-10	-1.36442
69706471	chr18:69706471:T:A	9.71847e-06	-1.37257	0.0898979
69706556	chr18:69706556:G:C	9.06085e-06	-1.29956e-10	-1.35274
69706803	chr18:69706803:T:C	8.85294e-06	-1.29956e-10	-1.37595
69707065	chr18:69707065:T:C	8.95876e-06	-1.29956e-10	-1.36407
69707277	chr18:69707277:T:C	2.0703e-06	-1.45857	-1.37044
69707365	chr18:69707365:A:G	8.78772e-06	-1.38007	-0.00327543
69707471	chr18:69707471:C:T	1.13417e-05	-1.29956e-10	-1.12821
69707835	chr18:69707835:G:A	8.89291e-06	-1.29956e-10	-1.37145
69707874	chr18:69707874:C:T	8.95747e-06	-1.29956e-10	-1.36421
69707894	chr18:69707894:G:A	2.28739e-05	-1.29956e-10	-0.426704
69707981	chr18:69707981:G:A	1.06617e-05	-1.29956e-10	-1.19004
69708153	chr18:69708153:A:G	8.95623e-06	-1.29956e-10	-1.36435
69708194	chr18:69708194:T:A	2.91822e-05	-1.29956e-10	-0.183142
69708214	chr18:69708214:ACT:A	8.95747e-06	-1.29956e-10	-1.36421
69708610	chr18:69708610:T:C	8.95254e-06	-1.29956e-10	-1.36476
69708611	chr18:69708611:G:A	8.95206e-06	-1.29956e-10	-1.36482
69708911	chr18:69708911:G:A	1.16054e-05	-1.29956e-10	-1.10523
69708958	chr18:69708958:G:A	2.79087e-05	-1.29956e-10	-0.227764
69708968	chr18:69708968:A:G	1.49759e-05	-1.29956e-10	-0.85026
69709304	chr18:69709304:G:A	9.08262e-05	0.952246	-3.67523e-10
69709618	chr18:69709618:A:G	7.0313e-06	-1.56989	-0.0364411
69710105	chr18:69710105:G:A	2.48507e-05	-1.29956e-10	-0.343816
69710595	chr18:69710595:A:T	4.60745e-06	-0.996624	-1.0324
69710806	chr18:69710806:A:G	5.57039e-06	-0.794669	-1.04457
69711073	chr18:69711073:T:C	3.66963e-06	-1.26973	-0.986878
69711131	chr18:69711131:T:A	5.99441e-06	-0.742973	-1.0229
69711212	chr18:69711212:C:T	1.48986e-05	-1.29956e-10	-0.855436
69711260	chr18:69711260:G:C	8.9559e-06	-1.29956e-10	-1.36439
69711434	chr18:69711434:A:G	7.04606e-06	-1.36747	-0.236763
69711552	chr18:69711552:A:T	1.01894e-05	-1.29956e-10	-1.23535
69711615	chr18:69711615:C:T	1.1651e-05	-1.43896	0.337649
69711826	chr18:69711826:C:T	6.83742e-06	-1.35587	-0.278425
69711989	chr18:69711989:T:C	6.85787e-06	-1.3733	-0.258005
69712064	chr18:69712064:G:A	7.7403e-06	-1.51026	-3.67523e-10
69712088	chr18:69712088:C:T	1.04607e-05	-1.29956e-10	-1.20908
69712089	chr18:69712089:G:A	2.25165e-06	-1.49796	-1.24708
69712206	chr18:69712206:G:A	1.97429e-06	-1.54303	-1.33346
69712302	chr18:69712302:AAAAAAAAAAAAAAAAAAAAAAAAAT:A	2.38065e-05	-1.29956e-10	-0.386743
69712397	chr18:69712397:A:G	1.13708e-05	-1.29956e-10	-1.12566
69712484	chr18:69712484:T:C	1.47629e-05	-1.29956e-10	-0.864584
69713464	chr18:69713464:G:A	2.48426e-05	-1.29956e-10	-0.344141
69713875	chr18:69713875:T:C	1.20991e-05	-1.29956e-10	-1.06357
69714369	chr18:69714369:G:A	9.10463e-06	-1.29956e-10	-1.34792
69714411	chr18:69714411:T:G	1.33415e-05	-1.29956e-10	-0.96582
69714421	chr18:69714421:G:A	5.35633e-06	-0.805475	-1.07295
69714589	chr18:69714589:T:G	1.23359e-05	-1.29956e-10	-1.04419
69714883	chr18:69714883:C:T	7.1377e-06	-1.59131	-3.67523e-10
69714939	chr18:69714939:G:A	5.3006e-06	-0.751272	-1.13761
69715116	chr18:69715116:G:A	9.10487e-06	-1.29956e-10	-1.34789
69715223	chr18:69715223:C:T	9.08531e-06	-1.29956e-10	-1.35004
69715601	chr18:69715601:C:A	8.84151e-06	-1.38572	0.00847702
69715734	chr18:69715734:C:A	1.2181e-05	-1.29956e-10	-1.05682
69715985	chr18:69715985:A:G	7.05705e-06	-1.33296	-0.269714
69716067	chr18:69716067:T:C	7.52082e-06	-1.53903	-3.67523e-10
69716121	chr18:69716121:G:A	6.13869e-06	-0.452612	-1.28948
69716196	chr18:69716196:GCAGGGCCACAGTGAGA:G	1.92572e-06	-1.62694	-1.27447
69716347	chr18:69716347:C:T	1.90721e-06	-1.63506	-1.276
69716547	chr18:69716547:C:T	1.04971e-05	-1.29956e-10	-1.2056
69716549	chr18:69716549:G:A	2.25747e-05	-1.29956e-10	-0.439874
69716668	chr18:69716668:A:G	1.78494e-06	-1.62991	-1.34741
69716767	chr18:69716767:G:A	4.42087e-06	-1.53603	-0.534335
69716797	chr18:69716797:T:A	1.34662e-05	-1.29956e-10	-0.956519
69717011	chr18:69717011:TTTA:T	2.48221e-05	-1.29956e-10	-0.344968
69717568	chr18:69717568:G:A	1.19118e-05	-1.29956e-10	-1.07917
69717903	chr18:69717903:C:T	9.19221e-06	-1.29956e-10	-1.33835
69719045	chr18:69719045:T:C	4.68511e-06	-0.797112	-1.2152
69719063	chr18:69719063:C:T	1.52112e-05	-1.29956e-10	-0.834673
69719168	chr18:69719168:C:G	1.72387e-05	-1.29956e-10	-0.709545
69719256	chr18:69719256:G:T	8.35505e-06	-1.54886	0.11502
69720061	chr18:69720061:C:T	6.40794e-06	-1.21022	-0.48894
69720062	chr18:69720062:C:G	5.84239e-06	-0.640821	-1.15074
69720101	chr18:69720101:A:G	7.77131e-06	-1.51837	0.0121062
69720103	chr18:69720103:C:T	7.77498e-06	-1.50579	-3.67523e-10
69720209	chr18:69720209:A:G	4.07019e-05	-1.29956e-10	0.149572
69720245	chr18:69720245:G:A	8.92477e-06	-1.29956e-10	-1.36787
69720313	chr18:69720313:G:A	7.80872e-06	-1.50146	-3.67523e-10
69720596	chr18:69720596:C:T	8.96444e-06	-1.29956e-10	-1.36344
69720658	chr18:69720658:G:A	2.83451e-05	-1.29956e-10	-0.212249
69720720	chr18:69720720:A:AAAT	2.48775e-05	-1.29956e-10	-0.342738
69721020	chr18:69721020:T:C	1.19198e-05	-1.29956e-10	-1.0785
69721118	chr18:69721118:A:G	5.0773e-06	-0.85577	-1.07615
69721280	chr18:69721280:A:G	1.72498e-06	-1.63852	-1.37297
69721417	chr18:69721417:C:A	2.48866e-05	-1.29956e-10	-0.342372
69721639	chr18:69721639:G:A	8.96444e-06	-1.29956e-10	-1.36344
69721718	chr18:69721718:T:C	3.82802e-06	-0.941871	-1.27248
69721728	chr18:69721728:TA:T	4.8545e-06	-0.656917	-1.31988
69722098	chr18:69722098:T:C	8.99203e-06	-1.29956e-10	-1.36036
69722166	chr18:69722166:G:C	4.73498e-06	-0.995867	-1.00586
69722214	chr18:69722214:C:A	2.47991e-05	-1.29956e-10	-0.345894
69722406	chr18:69722406:T:C	1.44012e-05	-1.29956e-10	-0.889389
69722783	chr18:69722783:C:T	2.48221e-05	-1.29956e-10	-0.344968
69722803	chr18:69722803:C:A	8.96584e-06	-1.29956e-10	-1.36328
69722988	chr18:69722988:GAA:G	9.22402e-06	-1.29956e-10	-1.33489
69723202	chr18:69723202:G:A	2.25911e-06	-1.37638	-1.36535
69723566	chr18:69723566:A:G	1.35882e-05	-1.29956e-10	-0.947499
69723725	chr18:69723725:C:T	3.93085e-06	-1.62275	-0.565098
69723940	chr18:69723940:G:T	2.26667e-05	-1.29956e-10	-0.435806
69723968	chr18:69723968:C:T	9.14413e-06	-1.29956e-10	-1.34359
69724493	chr18:69724493:AAAAAT:A	8.91062e-06	-1.29956e-10	-1.36946
69724591	chr18:69724591:C:G	2.72375e-05	-1.29956e-10	-0.252109
69724618	chr18:69724618:T:C	8.91062e-06	-1.29956e-10	-1.36946
69724828	chr18:69724828:C:T	7.64859e-06	-1.52218	-3.67523e-10
69724886	chr18:69724886:T:C	9.43819e-06	-1.29956e-10	-1.31194
69724923	chr18:69724923:C:T	4.87846e-06	-0.615136	-1.35674
69725062	chr18:69725062:A:G	3.9518e-06	-0.85107	-1.33146
69725438	chr18:69725438:A:T	6.7948e-06	-1.02502	-0.615522
69725602	chr18:69725602:C:T	7.96002e-06	-1.63114	0.148871
69725949	chr18:69725949:C:T	3.14852e-05	-0.9251	0.817916
69726111	chr18:69726111:T:A	2.43392e-05	-0.143355	-0.221261
69726199	chr18:69726199:C:T	2.28794e-06	-1.44701	-1.28204
69726283	chr18:69726283:A:C	1.05093e-05	-1.20444	-3.67523e-10
69726462	chr18:69726462:A:G	1.55137e-05	0.544319	-1.3593
69726474	chr18:69726474:C:T	6.31853e-06	-0.922992	-0.790224
69726491	chr18:69726491:C:T	9.18543e-06	-1.32319	-0.0158897
69726914	chr18:69726914:G:A	7.91299e-06	-0.422913	-1.06528
69726950	chr18:69726950:C:T	2.73125e-05	-1.29956e-10	-0.249356
69727268	chr18:69727268:T:C	4.75346e-06	-0.915121	-1.08271
69727465	chr18:69727465:A:G	1.63272e-05	-1.61788	0.854006
69727711	chr18:69727711:G:A	3.80575e-06	-0.873789	-1.3464
69727939	chr18:69727939:A:G	3.09327e-05	-1.29956e-10	-0.124887
69728031	chr18:69728031:A:G	1.0101e-05	-1.29956e-10	-1.24406
69728366	chr18:69728366:G:A	9.13641e-06	-1.29956e-10	-1.34443
69728465	chr18:69728465:T:C	1.01061e-05	-1.29956e-10	-1.24356
69728857	chr18:69728857:G:A	4.0539e-06	-0.785239	-1.37178
69729057	chr18:69729057:C:G	3.34229e-05	1.27109	-1.31855
69729120	chr18:69729120:A:T	2.40759e-05	-1.29956e-10	-0.37549
69729155	chr18:69729155:G:A	9.31118e-06	-1.29956e-10	-1.32549
69729167	chr18:69729167:A:G	1.13411e-05	-1.29956e-10	-1.12827
69729495	chr18:69729495:C:T	1.35875e-05	-0.947551	-3.67523e-10
69729962	chr18:69729962:TAAG:T	6.79079e-06	-1.64113	-3.67523e-10
69730047	chr18:69730047:T:C	9.17826e-06	-1.29956e-10	-1.33986
69730206	chr18:69730206:T:A	1.07266e-05	-1.29956e-10	-1.18397
69730271	chr18:69730271:A:G	1.11491e-05	0.0735892	-1.21893
69730304	chr18:69730304:A:G	1.07765e-05	-1.29956e-10	-1.17934
69730355	chr18:69730355:G:T	9.18051e-06	-1.29956e-10	-1.33962
69730618	chr18:69730618:G:GAA	1.16046e-05	-1.29956e-10	-1.1053
69730966	chr18:69730966:A:T	3.84324e-05	-1.29956e-10	0.0921995
69731179	chr18:69731179:A:C	6.79066e-06	-1.64115	-3.67523e-10
69731213	chr18:69731213:T:C	3.71627e-06	-1.33313	-0.910846
69731394	chr18:69731394:G:A	1.36115e-05	0.368341	-1.31413
69731454	chr18:69731454:T:G	4.34992e-06	-0.72504	-1.36151
69731642	chr18:69731642:A:AT	4.14493e-06	-0.793587	-1.34123
69731826	chr18:69731826:T:G	1.65548e-05	0.424445	-1.17447
69731941	chr18:69731941:T:C	1.0738e-05	-1.29956e-10	-1.18292
69731972	chr18:69731972:A:G	4.2316e-06	-0.750903	-1.36322
69732194	chr18:69732194:GC:G	8.9102e-06	-1.29956e-10	-1.36951
69732420	chr18:69732420:T:C	1.68495e-05	0.431392	-1.16377
69732456	chr18:69732456:G:T	4.90567e-06	-0.71279	-1.25352
69732881	chr18:69732881:G:A	9.38884e-06	-1.29956e-10	-1.31718
69732898	chr18:69732898:G:A	4.69597e-06	-0.637642	-1.37236
69733026	chr18:69733026:A:G	1.54066e-05	-0.821903	-3.67523e-10
69733153	chr18:69733153:G:A	3.54876e-06	-0.931077	-1.35903
69733311	chr18:69733311:C:T	8.87661e-06	-1.29956e-10	-1.37328
69733354	chr18:69733354:A:C	9.18889e-06	-1.29956e-10	-1.33871
69733513	chr18:69733513:A:G	1.28346e-05	0.19369	-1.19825
69733685	chr18:69733685:T:C	1.7652e-06	-1.61634	-1.3721
69733732	chr18:69733732:CAT:C	3.21789e-06	-1.02166	-1.36632
69733841	chr18:69733841:G:T	1.77194e-06	-1.61173	-1.3729
69734207	chr18:69734207:A:G	1.17033e-05	-1.29956e-10	-1.09683
69735200	chr18:69735200:G:A	1.03874e-05	-1.29956e-10	-1.21611
69735332	chr18:69735332:T:A	4.75505e-05	-1.29956e-10	0.305091
69735447	chr18:69735447:G:C	1.02435e-05	-1.29956e-10	-1.23006
69735622	chr18:69735622:G:A	1.05189e-05	-1.29956e-10	-1.20353
69736557	chr18:69736557:G:A	8.86083e-06	-1.29956e-10	-1.37506
69736809	chr18:69736809:T:C	1.1139e-05	-1.29956e-10	-1.14625
69736875	chr18:69736875:A:T	8.6618e-06	-0.0773839	-1.3204
69736892	chr18:69736892:G:T	3.21918e-06	-1.02587	-1.36171
69736906	chr18:69736906:G:A	6.7596e-06	-0.639231	-1.00651
69736924	chr18:69736924:T:A	8.93511e-06	-0.0544078	-1.31231
69737337	chr18:69737337:A:G	8.7388e-06	-0.0723654	-1.31656
69737371	chr18:69737371:G:A	6.19517e-06	-0.718794	-1.01414
69737526	chr18:69737526:C:A	1.16102e-05	-1.10482	-3.67523e-10
69737737	chr18:69737737:G:A	1.0487e-05	-1.20656	-3.67523e-10
69737754	chr18:69737754:G:T	1.16368e-05	-1.10253	-3.67523e-10
69738039	chr18:69738039:G:A	1.14556e-05	-1.29956e-10	-1.11822
69738114	chr18:69738114:CTG:C	6.95664e-06	-1.61701	-3.67523e-10
69738386	chr18:69738386:G:A	2.01889e-06	-1.59857	-1.25558
69738398	chr18:69738398:A:G	2.06649e-06	-1.46338	-1.36747
69738687	chr18:69738687:A:G	7.59836e-06	-0.176215	-1.35256
69739179	chr18:69739179:G:C	9.55291e-05	1.00273	-3.67523e-10
69739182	chr18:69739182:G:C	1.13598e-05	-1.29956e-10	-1.12662
69739229	chr18:69739229:G:T	2.13637e-06	-1.44517	-1.35242
69739604	chr18:69739604:A:G	1.85169e-06	-1.59857	-1.34204
69739912	chr18:69739912:C:T	7.24195e-06	-0.217677	-1.35914
69739994	chr18:69739994:G:C	2.66901e-06	-1.43222	-1.14278
69740011	chr18:69740011:A:G	1.08231e-05	-1.29956e-10	-1.17502
69740176	chr18:69740176:A:C	5.33311e-06	-1.26121	-0.621556
69740182	chr18:69740182:A:C	5.24757e-06	-1.27625	-0.622685
69740648	chr18:69740648:A:G	1.86865e-06	-1.59576	-1.33573
69741299	chr18:69741299:C:T	6.52349e-06	-0.651443	-1.02985
69741427	chr18:69741427:C:G	9.1874e-06	-1.29956e-10	-1.33887
69741812	chr18:69741812:C:T	3.06011e-06	-1.07086	-1.36739
69741858	chr18:69741858:T:C	8.8969e-06	-1.29956e-10	-1.371
69741899	chr18:69741899:G:T	6.58406e-06	-0.632627	-1.03942
69741906	chr18:69741906:A:T	1.1906e-05	-1.29956e-10	-1.07966
69741942	chr18:69741942:A:G	2.15987e-06	-1.42174	-1.36491
69741985	chr18:69741985:A:G	4.97341e-06	-1.61409	-0.338503
69742980	chr18:69742980:AT:A	1.04296e-05	-1.29956e-10	-1.21205
69743666	chr18:69743666:A:G	2.18664e-06	-1.41387	-1.36047
69743674	chr18:69743674:AG:A	2.12765e-05	-1.29956e-10	-0.499099
69743678	chr18:69743678:T:C	2.19025e-05	-1.29956e-10	-0.4701
69743690	chr18:69743690:C:T	2.16638e-06	-1.44397	-1.33968
69743847	chr18:69743847:G:A	5.58468e-06	-1.61651	-0.220169
69743935	chr18:69743935:C:T	9.46389e-06	-1.29956e-10	-1.30922
69744021	chr18:69744021:A:G	2.24615e-06	-1.40671	-1.34078
69744085	chr18:69744085:T:C	2.23501e-06	-1.41253	-1.33993
69744484	chr18:69744484:C:T	1.84129e-06	-1.59154	-1.3547
69745628	chr18:69745628:AG:A	2.71584e-06	-1.33194	-1.22566
69745658	chr18:69745658:A:G	1.82471e-06	-1.61151	-1.34377
69746014	chr18:69746014:C:T	6.99094e-06	-1.61209	-3.67523e-10
69746448	chr18:69746448:A:G	1.86667e-06	-1.58263	-1.34991
69747023	chr18:69747023:G:A	3.06982e-06	-1.32394	-1.11114
69747357	chr18:69747357:A:G	2.97317e-06	-1.28094	-1.18613
69747758	chr18:69747758:C:T	1.81019e-06	-1.6035	-1.35978
69747875	chr18:69747875:T:G	2.66224e-06	-1.23483	-1.34271
69747970	chr18:69747970:AC:A	8.86371e-06	-1.29956e-10	-1.37474
69748263	chr18:69748263:A:G	1.07483e-05	0.116557	-1.29851
69748270	chr18:69748270:T:C	1.90497e-05	-0.60965	-3.67523e-10
69748349	chr18:69748349:A:G	4.63798e-06	-1.59986	-0.422565
69748358	chr18:69748358:C:T	8.8757e-06	-1.29956e-10	-1.37339
69749084	chr18:69749084:T:C	6.79756e-06	-1.64014	-3.67523e-10
69749409	chr18:69749409:T:A	9.90872e-06	0.101505	-1.36479
69749707	chr18:69749707:G:A	2.10271e-05	-1.29956e-10	-0.51089
69749855	chr18:69749855:T:C	1.78769e-06	-1.60203	-1.37375
69749856	chr18:69749856:G:A	6.94422e-06	-1.61879	-3.67523e-10
69750340	chr18:69750340:A:G	2.7754e-06	-1.37942	-1.15649
69750722	chr18:69750722:C:T	1.17549e-05	-1.29956e-10	-1.09243
69750729	chr18:69750729:G:T	1.78739e-05	-1.29956e-10	-0.67336
69750737	chr18:69750737:C:T	5.10817e-06	-1.37872	-0.547145
69750872	chr18:69750872:G:A	2.42584e-06	-1.35741	-1.31311
69751020	chr18:69751020:C:A	1.0451e-05	-1.21001	-3.67523e-10
69751109	chr18:69751109:G:A	8.89634e-06	-1.29956e-10	-1.37106
69751304	chr18:69751304:T:C	1.0746e-05	-1.29956e-10	-1.18217
69751542	chr18:69751542:T:C	1.88446e-05	-1.29956e-10	-0.620478
69751570	chr18:69751570:A:G	1.06137e-05	-1.19455	-3.67523e-10
69751727	chr18:69751727:G:A	8.49868e-06	-0.335275	-1.08152
69751811	chr18:69751811:C:T	9.99236e-06	-1.29956e-10	-1.25488
69751950	chr18:69751950:A:G	3.08332e-06	-1.32145	-1.10924
69752163	chr18:69752163:AAAAGAT:A	9.70624e-06	-1.29956e-10	-1.28393
69752258	chr18:69752258:A:T	9.53688e-06	-1.29956e-10	-1.30154
69752296	chr18:69752296:T:G	2.01777e-06	-1.48316	-1.37155
69753012	chr18:69753012:T:C	1.04515e-05	-1.29956e-10	-1.20996
69753357	chr18:69753357:T:C	1.76608e-06	-1.61604	-1.37191
69753668	chr18:69753668:C:T	1.31867e-05	-1.29956e-10	-0.977491
69754255	chr18:69754255:G:A	1.10773e-05	-1.1518	-3.67523e-10
69754267	chr18:69754267:T:G	2.27247e-06	-1.37821	-1.35763
69754298	chr18:69754298:G:C	8.92086e-06	-1.29956e-10	-1.36831
69755179	chr18:69755179:T:C	9.54253e-06	-1.30094	-3.67523e-10
69755404	chr18:69755404:TAAAC:T	8.85362e-06	-1.29956e-10	-1.37588
69756080	chr18:69756080:G:A	1.4116e-05	-1.29956e-10	-0.909394
69756135	chr18:69756135:A:G	2.97811e-06	-1.43467	-1.03074
69756300	chr18:69756300:G:A	1.95339e-06	-1.62457	-1.26257
69756605	chr18:69756605:T:C	7.56415e-06	-0.328803	-1.20448
69757021	chr18:69757021:G:C	1.02978e-05	-1.29956e-10	-1.22477
69757378	chr18:69757378:A:G	8.85843e-06	-1.37533	-3.67523e-10
69757423	chr18:69757423:T:A	2.93661e-06	-1.11773	-1.36171
69758113	chr18:69758113:C:T	7.6549e-06	-1.52136	-3.67523e-10
69758534	chr18:69758534:G:C	3.45564e-06	-1.28298	-1.03371
69758745	chr18:69758745:A:G	1.28798e-05	-1.29956e-10	-1.00104
69758874	chr18:69758874:T:C	7.65885e-06	-1.52084	-3.67523e-10
69759277	chr18:69759277:T:C	1.24309e-05	-1.29956e-10	-1.03652
69759362	chr18:69759362:T:C	1.51718e-05	-1.29956e-10	-0.837264
69759655	chr18:69759655:A:G	1.8728e-06	-1.56441	-1.36486
69759681	chr18:69759681:T:C	9.76417e-06	-1.29956e-10	-1.27798
69759832	chr18:69759832:T:TTC	2.10273e-05	-0.510881	-3.67523e-10
69759884	chr18:69759884:G:A	4.86869e-06	-1.26767	-0.706206
69759932	chr18:69759932:G:A	1.17835e-05	-1.09	-3.67523e-10
69761409	chr18:69761409:G:A	2.49801e-05	-1.29956e-10	-0.338623
69761438	chr18:69761438:T:C	3.73999e-06	-1.51237	-0.725244
69761660	chr18:69761660:A:G	4.87303e-06	-1.43762	-0.535371
69762048	chr18:69762048:T:G	1.86368e-06	-1.6399	-1.29425
69762425	chr18:69762425:A:G	2.26891e-06	-1.59642	-1.14098
69762669	chr18:69762669:G:A	6.80533e-06	-1.639	-3.67523e-10
69763182	chr18:69763182:G:T	2.79588e-05	-1.29956e-10	-0.225971
69763198	chr18:69763198:A:G	2.00093e-05	-1.29956e-10	-0.560503
69763289	chr18:69763289:T:G	1.21784e-05	-1.29956e-10	-1.05704
69763527	chr18:69763527:G:A	0.00011461	1.18483	-3.67523e-10
69764142	chr18:69764142:G:A	2.26253e-06	-1.46471	-1.27551
69764206	chr18:69764206:C:T	9.24838e-06	-1.29956e-10	-1.33225
69764374	chr18:69764374:TTGAATTGTAATC:T	7.52567e-06	-1.53838	-3.67523e-10
69764506	chr18:69764506:C:T	1.99341e-06	-1.63675	-1.23011
69764676	chr18:69764676:G:A	2.21158e-06	-1.3942	-1.36879
69764694	chr18:69764694:T:A	1.83836e-06	-1.63538	-1.31245
69764905	chr18:69764905:T:C	1.8576e-06	-1.63992	-1.2975
69765008	chr18:69765008:A:G	9.69061e-06	-1.29956e-10	-1.28555
69765237	chr18:69765237:A:G	1.77903e-06	-1.60506	-1.37557
69765460	chr18:69765460:T:C	1.26698e-05	-1.29956e-10	-1.01748
69765547	chr18:69765547:C:T	3.0007e-05	-1.29956e-10	-0.155271
69766488	chr18:69766488:C:G	8.73347e-06	-1.38954	-3.67523e-10
69766690	chr18:69766690:G:C	1.54504e-05	-0.819067	-3.67523e-10
69766882	chr18:69766882:CAG:C	9.67759e-06	-1.29956e-10	-1.28689
69766947	chr18:69766947:C:T	2.24942e-06	-1.4674	-1.27863
69767025	chr18:69767025:G:A	1.53682e-05	-1.29956e-10	-0.824405
69767164	chr18:69767164:G:A	8.77035e-06	-1.38533	-3.67523e-10
69768158	chr18:69768158:T:C	2.60364e-06	-1.3653	-1.23449
69768636	chr18:69768636:G:T	4.04838e-05	-1.29956e-10	0.144199
69768848	chr18:69768848:C:T	2.27928e-06	-1.60742	-1.12543
69768907	chr18:69768907:TTA:T	9.4454e-06	-1.31117	-3.67523e-10
69769140	chr18:69769140:A:G	1.97264e-05	-1.29956e-10	-0.574746
69769657	chr18:69769657:A:G	3.12074e-05	-1.29956e-10	-0.116046
69769695	chr18:69769695:C:G	2.00846e-06	-1.51425	-1.34508
69770881	chr18:69770881:GC:G	3.1038e-06	-1.33156	-1.09252
69770988	chr18:69770988:T:C	1.17086e-05	-1.29956e-10	-1.09638
69771159	chr18:69771159:T:C	1.38279e-05	-0.930012	-3.67523e-10
69771450	chr18:69771450:A:C	4.04639e-05	-1.29956e-10	0.143709
69771992	chr18:69771992:C:T	9.19646e-06	-1.33788	-3.67523e-10
69772237	chr18:69772237:C:T	1.2243e-05	-1.29956e-10	-1.05174
69772513	chr18:69772513:T:A	1.86316e-06	-1.63932	-1.29511
69773027	chr18:69773027:C:G	9.74002e-06	-1.28046	-3.67523e-10
69773178	chr18:69773178:A:G	1.5222e-05	-1.29956e-10	-0.833961
69773366	chr18:69773366:G:A	1.60917e-05	-1.29956e-10	-0.778396
69773373	chr18:69773373:G:A	4.4261e-06	-0.708193	-1.36099
69773542	chr18:69773542:G:A	7.01331e-06	-0.377708	-1.23118
69773558	chr18:69773558:T:C	1.8394e-06	-1.64081	-1.30645
69773812	chr18:69773812:G:A	9.41491e-06	-1.29956e-10	-1.31441
69774682	chr18:69774682:G:A	1.91238e-06	-1.59122	-1.31714
69775185	chr18:69775185:A:G	1.45291e-05	-1.29956e-10	-0.880549
69775307	chr18:69775307:T:A	1.9289e-05	-0.597168	-3.67523e-10
69775621	chr18:69775621:A:G	1.73137e-05	-1.29956e-10	-0.705203
69775657	chr18:69775657:TATAAA:T	1.49125e-05	-1.29956e-10	-0.854505
69775841	chr18:69775841:G:A	2.51908e-06	-1.36404	-1.26877
69776013	chr18:69776013:T:C	1.89916e-05	-1.29956e-10	-0.612707
69776165	chr18:69776165:T:C	1.59566e-05	-0.786828	-3.67523e-10
69776292	chr18:69776292:T:C	1.09476e-05	-1.29956e-10	-1.16358
69776301	chr18:69776301:T:C	8.44291e-06	-1.42338	-3.67523e-10
69776851	chr18:69776851:T:A	1.16635e-05	-1.29956e-10	-1.10024
69777513	chr18:69777513:C:T	5.98834e-06	-0.394332	-1.37256
69777814	chr18:69777814:T:A	2.27733e-06	-1.43222	-1.30148
69777916	chr18:69777916:T:C	1.74162e-06	-1.64121	-1.36067
69777937	chr18:69777937:A:C	3.44314e-06	-0.945892	-1.37442
69777961	chr18:69777961:G:A	2.59662e-06	-1.36106	-1.24143
69777993	chr18:69777993:A:G	2.14159e-06	-1.52831	-1.26684
69778170	chr18:69778170:G:A	3.45854e-05	-1.29956e-10	-0.0132696
69778200	chr18:69778200:A:G	1.05789e-05	-1.29956e-10	-1.19784
69778393	chr18:69778393:TA:T	4.68384e-06	-1.05471	-0.957871
69779188	chr18:69779188:C:T	8.9227e-06	-1.29956e-10	-1.3681
69779600	chr18:69779600:C:T	9.92326e-06	-1.26182	-3.67523e-10
69779682	chr18:69779682:T:C	1.04181e-05	-1.29956e-10	-1.21316
69779876	chr18:69779876:C:A	9.34657e-06	-1.29956e-10	-1.32169
69779879	chr18:69779879:G:A	1.41883e-05	0.280755	-1.18504
69780035	chr18:69780035:G:A	2.26353e-06	-1.36811	-1.37167
69780146	chr18:69780146:C:T	1.37681e-05	-0.934349	-3.67523e-10
69780675	chr18:69780675:A:G	2.7115e-06	-1.31261	-1.24659
69780956	chr18:69780956:G:A	9.18919e-06	-1.29956e-10	-1.33867
69781007	chr18:69781007:C:T	1.8206e-06	-1.64048	-1.31706
69781386	chr18:69781386:C:G	8.42656e-05	1.93244	-1.05516
69782099	chr18:69782099:TATAG:T	2.26055e-05	0.920198	-1.35871
69782181	chr18:69782181:A:G	1.17494e-05	-1.14722	0.0543168
69782433	chr18:69782433:G:A	1.43971e-05	-1.29956e-10	-0.889677
69782446	chr18:69782446:C:T	8.59879e-06	-1.40508	-3.67523e-10
69782458	chr18:69782458:G:A	1.91634e-06	-1.58305	-1.32323
69782719	chr18:69782719:G:A	5.24559e-06	-0.955721	-0.943592
69782758	chr18:69782758:C:T	1.84579e-05	-1.29956e-10	-0.641212
69783022	chr18:69783022:G:A	2.26691e-06	-1.62278	-1.11551
69783306	chr18:69783306:A:G	1.52278e-05	-1.29956e-10	-0.833579
69783964	chr18:69783964:C:T	9.74904e-06	-1.27953	-3.67523e-10
69784221	chr18:69784221:G:A	2.41659e-06	-1.62861	-1.04573
69784329	chr18:69784329:T:A	0.000104305	1.82782	-0.737198
69784895	chr18:69784895:C:A	1.08031e-05	-1.17687	-3.67523e-10
69785274	chr18:69785274:T:C	8.75977e-06	-1.38653	-3.67523e-10
69785312	chr18:69785312:T:C	1.31751e-05	-1.29956e-10	-0.978372
69785712	chr18:69785712:T:C	7.29969e-05	-1.29956e-10	0.733714
69786067	chr18:69786067:C:T	2.40544e-05	-0.376386	-3.67523e-10
69786529	chr18:69786529:G:A	1.41862e-05	-1.29956e-10	-0.904429
69786689	chr18:69786689:T:C	2.5304e-05	0.989906	-1.31564
69786808	chr18:69786808:C:T	9.3193e-06	-1.29956e-10	-1.32462
69787011	chr18:69787011:T:C	1.17605e-05	-1.29956e-10	-1.09195
69787029	chr18:69787029:A:G	9.81605e-06	-1.29956e-10	-1.27268
69787160	chr18:69787160:G:T	1.77121e-06	-1.62904	-1.35601
69787184	chr18:69787184:C:T	9.49882e-06	0.0653101	-1.37084
69787209	chr18:69787209:T:C	0.000114046	1.91674	-0.736843
69787626	chr18:69787626:C:T	2.57151e-05	-1.29956e-10	-0.309625
69787671	chr18:69787671:C:T	2.25437e-05	0.898223	-1.33947
69787672	chr18:69787672:G:A	2.65569e-06	-1.35592	-1.22408
69788065	chr18:69788065:G:A	0.000109266	1.87863	-0.741556
69788407	chr18:69788407:G:A	8.93714e-06	-1.29956e-10	-1.36649
69788503	chr18:69788503:T:G	6.25831e-05	1.06683	-0.487036
69788908	chr18:69788908:G:T	3.05889e-06	-1.41449	-1.02416
69789154	chr18:69789154:T:C	9.50922e-06	-1.47686	0.172418
69789270	chr18:69789270:C:T	1.73259e-05	-0.449231	-0.25527
69789291	chr18:69789291:T:C	9.37383e-06	-1.29956e-10	-1.31878
69789313	chr18:69789313:T:C	1.01622e-05	-1.29956e-10	-1.23803
69789372	chr18:69789372:G:A	4.14979e-06	-1.63589	-0.497757
69789641	chr18:69789641:G:C	5.82526e-05	-1.29956e-10	0.508087
69790265	chr18:69790265:G:A	1.04685e-05	-1.63326	0.424921
69790501	chr18:69790501:T:C	3.13929e-05	-0.110119	-3.67523e-10
69790705	chr18:69790705:G:T	1.02697e-05	0.145511	-1.37301
69790852	chr18:69790852:T:C	1.22031e-05	-1.29956e-10	-1.05501
69791112	chr18:69791112:A:ATTTTT	3.74767e-05	-1.29956e-10	0.0670159
69791236	chr18:69791236:T:C	9.36838e-06	-1.29956e-10	-1.31936
69791401	chr18:69791401:T:C	0.000124524	2.02222	-0.75442
69791460	chr18:69791460:A:G	1.22185e-05	-1.29956e-10	-1.05375
69791472	chr18:69791472:T:A	9.08551e-06	-1.29956e-10	-1.35002
69791598	chr18:69791598:A:G	2.6573e-06	-1.27829	-1.3011
69791608	chr18:69791608:T:A	2.92004e-06	-1.22322	-1.26189
69791753	chr18:69791753:TG:T	1.8029e-06	-1.61528	-1.35203
69791789	chr18:69791789:T:C	8.86156e-06	-1.29956e-10	-1.37498
69791943	chr18:69791943:A:G	2.72942e-05	-1.29956e-10	-0.250027
69792849	chr18:69792849:G:A	1.85739e-06	-1.61668	-1.32085
69793355	chr18:69793355:C:T	9.39161e-06	-1.29956e-10	-1.31689
69793816	chr18:69793816:C:T	1.30487e-05	0.387967	-1.37598
69793880	chr18:69793880:C:T	4.54682e-06	-1.62228	-0.419997
69794460	chr18:69794460:G:A	1.65484e-05	-1.29956e-10	-0.750414
69794633	chr18:69794633:C:G	2.34999e-05	-0.399707	-3.67523e-10
69795096	chr18:69795096:A:T	3.69031e-06	-0.959041	-1.29195
69795290	chr18:69795290:C:A	7.99027e-06	-0.132543	-1.34593
69795366	chr18:69795366:A:G	0.000148066	2.03892	-0.597965
69795711	chr18:69795711:T:C	1.4911e-05	-1.29956e-10	-0.854601
69796099	chr18:69796099:C:T	2.8412e-06	-1.36759	-1.14489
69796222	chr18:69796222:G:C	5.22001e-06	-1.61349	-0.290715
69796321	chr18:69796321:A:G	2.90859e-05	-0.907217	0.720769
69796353	chr18:69796353:C:T	1.87142e-06	-1.58358	-1.34642
69796532	chr18:69796532:A:C	8.9278e-06	-1.53965	0.172123
69796776	chr18:69796776:ACT:A	4.1388e-06	-1.62989	-0.506408
69796826	chr18:69796826:G:C	8.1759e-06	-1.56622	0.110706
69796901	chr18:69796901:A:G	8.63986e-06	-1.56342	0.163104
69797044	chr18:69797044:G:A	8.959e-06	-1.56418	0.20014
69797135	chr18:69797135:C:T	1.13726e-05	-1.29956e-10	-1.1255
69797305	chr18:69797305:C:T	1.15122e-05	-1.29956e-10	-1.1133
69797442	chr18:69797442:A:G	1.59584e-05	0.587414	-1.37413
69797571	chr18:69797571:A:T	1.2742e-05	-1.29956e-10	-1.0118
69797585	chr18:69797585:T:C	0.000174821	2.21338	-0.606319
69798832	chr18:69798832:T:C	6.48659e-06	-1.57508	-0.11188
69799062	chr18:69799062:G:A	3.08098e-05	0.514128	-0.642998
69799115	chr18:69799115:A:T	7.81407e-06	-1.63288	0.132107
69799253	chr18:69799253:T:C	7.33108e-06	-1.56458	-3.67523e-10
69799290	chr18:69799290:G:A	2.83046e-05	1.1418	-1.35548
69799645	chr18:69799645:T:C	2.16603e-05	-1.5744	1.09318
69800290	chr18:69800290:G:T	9.1144e-06	-1.29956e-10	-1.34685
69800396	chr18:69800396:T:C	3.09798e-06	-1.22608	-1.19987
69800549	chr18:69800549:G:T	4.33639e-06	-1.58586	-0.503799
69800693	chr18:69800693:C:G	3.90154e-05	1.22918	-1.12193
69800701	chr18:69800701:A:G	9.62642e-06	-1.57349	0.281304
69800757	chr18:69800757:A:G	9.25158e-06	-1.57113	0.239218
69801067	chr18:69801067:C:T	3.08024e-05	-0.129108	-3.67523e-10
69801216	chr18:69801216:G:A	2.28932e-05	0.933566	-1.35943
69802039	chr18:69802039:C:T	7.35701e-06	-1.63454	0.0734865
69802099	chr18:69802099:C:T	7.35524e-06	-1.63297	0.071683
69802839	chr18:69802839:T:A	3.47761e-05	1.36547	-1.37325
69802906	chr18:69802906:T:C	1.03594e-05	-1.29956e-10	-1.21881
69802949	chr18:69802949:G:A	9.00573e-06	-1.50364	0.144803
69803350	chr18:69803350:A:G	8.82455e-06	-1.55292	0.173752
69803375	chr18:69803375:A:G	2.75456e-06	-1.17539	-1.36806
69803549	chr18:69803549:T:A	5.81203e-05	1.54435	-1.03854
69803718	chr18:69803718:G:A	8.94791e-06	-1.29956e-10	-1.36528
69803809	chr18:69803809:A:C	1.16277e-05	-1.29956e-10	-1.10331
69803918	chr18:69803918:C:A	1.49444e-05	-1.20638	0.354016
69804230	chr18:69804230:G:A	1.83342e-05	-0.0948926	-0.553043
69804247	chr18:69804247:G:A	8.0287e-06	-1.57549	0.101805
69804319	chr18:69804319:C:T	8.89317e-06	-1.29956e-10	-1.37142
69804341	chr18:69804341:G:A	1.10378e-05	-1.29956e-10	-1.15538
69804455	chr18:69804455:A:G	2.55542e-06	-1.32868	-1.2898
69804514	chr18:69804514:C:T	1.29031e-05	-1.29956e-10	-0.999238
69804518	chr18:69804518:G:A	2.23808e-06	-1.63686	-1.11423
69804604	chr18:69804604:C:G	1.78197e-06	-1.63655	-1.34243
69804719	chr18:69804719:G:C	2.10228e-05	-1.29956e-10	-0.511095
69804751	chr18:69804751:C:T	2.89937e-06	-1.47129	-1.02092
69805086	chr18:69805086:A:G	2.86108e-06	-1.38501	-1.1205
69805141	chr18:69805141:A:G	1.84891e-06	-1.60947	-1.33264
69805293	chr18:69805293:T:C	3.46265e-06	-1.12489	-1.18978
69806080	chr18:69806080:C:T	3.1632e-06	-1.36808	-1.03704
69806822	chr18:69806822:A:G	8.8526e-06	-1.29956e-10	-1.37599
69807209	chr18:69807209:C:G	2.11266e-06	-1.59095	-1.21781
69807357	chr18:69807357:A:G	3.83023e-06	-1.04034	-1.17344
69807399	chr18:69807399:A:G	8.85735e-06	-1.29956e-10	-1.37546
69807636	chr18:69807636:G:A	9.86945e-06	-1.29956e-10	-1.26726
69808433	chr18:69808433:CAG:C	2.20564e-06	-1.63518	-1.13051
69808499	chr18:69808499:G:T	8.85435e-06	-1.29956e-10	-1.37579
69809213	chr18:69809213:T:A	1.82054e-06	-1.5823	-1.37527
69809214	chr18:69809214:C:T	1.80991e-06	-1.58776	-1.37566
69809661	chr18:69809661:A:G	5.49637e-05	-1.29956e-10	0.449971
69809808	chr18:69809808:A:G	8.27635e-06	-0.569714	-0.873587
69810046	chr18:69810046:C:T	2.28642e-06	-1.35453	-1.37519
69810278	chr18:69810278:C:T	9.78209e-06	-1.29956e-10	-1.27615
69810810	chr18:69810810:G:A	2.16157e-06	-1.61963	-1.16623
69810850	chr18:69810850:G:A	8.99255e-06	-1.29956e-10	-1.36031
69810928	chr18:69810928:G:T	1.68374e-05	-1.29956e-10	-0.7331
69811042	chr18:69811042:A:G	3.99483e-06	-1.18622	-0.985485
69811165	chr18:69811165:A:G	4.14543e-06	-0.956348	-1.17835
69811341	chr18:69811341:C:T	3.72437e-06	-1.29839	-0.94341
69811600	chr18:69811600:T:A	7.43197e-06	-1.55091	-3.67523e-10
69811641	chr18:69811641:T:A	4.29543e-06	-1.46394	-0.635212
69811847	chr18:69811847:C:T	3.88584e-06	-1.04405	-1.15532
69811919	chr18:69811919:T:C	7.26136e-06	-1.57414	-3.67523e-10
69812037	chr18:69812037:A:T	7.68939e-06	-1.51686	-3.67523e-10
69812045	chr18:69812045:A:G	7.5716e-06	-1.5323	-3.67523e-10
69812149	chr18:69812149:A:G	9.38981e-06	-1.29956e-10	-1.31708
69812498	chr18:69812498:A:G	9.35234e-06	-1.29956e-10	-1.32108
69813498	chr18:69813498:G:A	2.30209e-06	-1.56664	-1.15624
69813576	chr18:69813576:G:A	1.15621e-05	-1.29956e-10	-1.10897
69814346	chr18:69814346:A:C	5.78716e-05	-1.29956e-10	0.501524
69814691	chr18:69814691:G:C	1.11769e-05	-1.29956e-10	-1.14286
69814859	chr18:69814859:G:A	0.000228891	-1.29956e-10	1.87654
69814925	chr18:69814925:C:A	1.17378e-05	-1.29956e-10	-1.09389
69815095	chr18:69815095:T:G	1.58519e-05	-1.64061	0.847195
69815109	chr18:69815109:G:T	2.16809e-06	-1.52666	-1.2562
69815181	chr18:69815181:G:A	2.05537e-06	-1.56612	-1.27012
69816205	chr18:69816205:G:A	2.21273e-06	-1.42375	-1.33873
69816297	chr18:69816297:C:T	1.23179e-05	-1.04565	-3.67523e-10
69816488	chr18:69816488:A:G	2.08281e-06	-1.55687	-1.26611
69816959	chr18:69816959:G:A	8.13311e-06	-1.46076	-3.67523e-10
69817198	chr18:69817198:A:G	8.86211e-06	-1.29956e-10	-1.37492
69817259	chr18:69817259:T:C	2.27689e-06	-1.63695	-1.09694
69817892	chr18:69817892:A:T	2.42331e-06	-1.63922	-1.03235
69817901	chr18:69817901:T:C	2.44918e-06	-1.64061	-1.02034
69817976	chr18:69817976:T:C	3.58714e-06	-1.62965	-0.649699
69818003	chr18:69818003:C:A	5.35309e-05	-1.29956e-10	0.423556
69818103	chr18:69818103:G:T	2.03848e-06	-1.4994	-1.3451
69818761	chr18:69818761:G:C	4.02302e-05	-1.29956e-10	0.137915
69818994	chr18:69818994:T:C	3.4081e-06	-1.54934	-0.781207
69819322	chr18:69819322:C:T	4.37919e-05	-1.29956e-10	0.222747
69819580	chr18:69819580:T:C	9.1026e-06	-1.29956e-10	-1.34814
69819910	chr18:69819910:C:T	6.79757e-06	-1.64014	-3.67523e-10
69820510	chr18:69820510:T:A	1.00425e-05	-1.29956e-10	-1.24988
69821435	chr18:69821435:T:C	3.92623e-05	-1.29956e-10	0.113562
69822036	chr18:69822036:A:G	3.72438e-05	-1.29956e-10	0.0607831
69822170	chr18:69822170:G:A	2.6911e-06	-1.36852	-1.19824
69822541	chr18:69822541:A:T	2.59484e-06	-1.25912	-1.34406
69822605	chr18:69822605:A:T	2.80055e-06	-1.35655	-1.17033
69822643	chr18:69822643:C:A	1.11602e-05	-1.29956e-10	-1.14435
69822739	chr18:69822739:C:T	2.51973e-06	-1.32867	-1.30388
69823028	chr18:69823028:T:C	6.79087e-06	-1.64112	-3.67523e-10
69823297	chr18:69823297:A:T	2.63197e-06	-1.39678	-1.19219
69823469	chr18:69823469:G:A	3.68911e-05	-1.60148	1.65275
69823722	chr18:69823722:T:C	9.06868e-06	-1.29956e-10	-1.35188
69823723	chr18:69823723:T:C	2.75809e-06	-1.35363	-1.18854
69823918	chr18:69823918:T:A	2.16284e-05	-0.482693	-3.67523e-10
69824030	chr18:69824030:T:C	3.06207e-05	-1.29956e-10	-0.135026
69824292	chr18:69824292:G:A	3.12059e-05	-0.116096	-3.67523e-10
69824326	chr18:69824326:A:G	2.67948e-06	-1.37822	-1.19286
69824508	chr18:69824508:C:T	4.51479e-06	-1.6319	-0.417444
69824782	chr18:69824782:TG:T	1.06769e-05	-1.29956e-10	-1.18862
69824858	chr18:69824858:T:C	3.53458e-06	-1.34726	-0.946851
69824863	chr18:69824863:T:C	3.50867e-06	-1.35922	-0.942248
69824969	chr18:69824969:T:C	3.70448e-06	-1.38328	-0.863875
69825285	chr18:69825285:T:C	4.83222e-06	-1.64115	-0.340249
69825349	chr18:69825349:G:A	2.21978e-06	-1.42139	-1.3379
69826030	chr18:69826030:G:A	2.68471e-05	-0.266543	-3.67523e-10
69826349	chr18:69826349:T:G	1.16588e-05	-1.10064	-3.67523e-10
69826488	chr18:69826488:T:G	7.12839e-06	-1.59262	-3.67523e-10
69826489	chr18:69826489:G:T	3.38399e-06	-1.44857	-0.889079
69826648	chr18:69826648:G:A	3.34516e-06	-1.47035	-0.878834
69826892	chr18:69826892:A:G	1.14899e-05	-1.29956e-10	-1.11523
69826921	chr18:69826921:G:A	3.96471e-05	-1.29956e-10	0.123315
69827401	chr18:69827401:T:C	4.02577e-05	-1.29956e-10	0.1386
69827478	chr18:69827478:G:T	1.52336e-05	-1.29956e-10	-0.833199
69827479	chr18:69827479:C:T	4.03281e-05	-1.29956e-10	0.140346
69827797	chr18:69827797:T:G	4.03363e-05	-1.29956e-10	0.14055
69827893	chr18:69827893:A:G	9.1748e-06	-1.29956e-10	-1.34024
69827923	chr18:69827923:T:C	2.4826e-05	-1.59159	1.24678
69827942	chr18:69827942:T:C	3.45026e-06	-1.56696	-0.751294
69828197	chr18:69828197:A:T	4.40294e-06	-1.58677	-0.487661
69828277	chr18:69828277:T:C	1.89044e-06	-1.55485	-1.36504
69828286	chr18:69828286:T:C	1.86688e-06	-1.56246	-1.36997
69828699	chr18:69828699:T:C	1.75195e-06	-1.62837	-1.36761
69828975	chr18:69828975:T:C	9.32625e-06	-1.29956e-10	-1.32387
69829768	chr18:69829768:T:C	2.48736e-06	-1.3487	-1.29678
69829793	chr18:69829793:A:G	2.70561e-06	-1.62461	-0.936765
69830157	chr18:69830157:C:T	3.58093e-06	-1.44664	-0.83444
69830756	chr18:69830756:C:T	1.13061e-05	-1.29956e-10	-1.13136
69831396	chr18:69831396:A:G	2.66681e-06	-1.24162	-1.3342
69831437	chr18:69831437:C:T	2.71537e-06	-1.4857	-1.07208
69831574	chr18:69831574:T:C	1.8721e-05	-0.627057	-3.67523e-10
69832066	chr18:69832066:T:C	6.92665e-06	-1.62133	-3.67523e-10
69832285	chr18:69832285:T:C	2.40852e-06	-1.3811	-1.29659
69832309	chr18:69832309:T:C	3.7345e-06	-1.52757	-0.711519
69832483	chr18:69832483:G:GT	2.02259e-05	-1.62497	1.07524
69832762	chr18:69832762:A:C	3.48833e-05	-1.29956e-10	-0.00469399
69833146	chr18:69833146:G:A	2.07098e-06	-1.54898	-1.2797
69833149	chr18:69833149:T:G	3.66946e-06	-1.54435	-0.712308
69833458	chr18:69833458:A:G	8.43061e-05	-1.29956e-10	0.877752
69833565	chr18:69833565:C:T	1.50858e-05	-1.29956e-10	-0.842947
69833589	chr18:69833589:A:G	2.13829e-05	-1.60967	1.11556
69834403	chr18:69834403:C:T	5.23145e-06	-1.55573	-0.346288
69834615	chr18:69834615:A:C	2.26266e-06	-1.40366	-1.3365
69834736	chr18:69834736:G:T	3.88978e-05	-1.29956e-10	0.104235
69834917	chr18:69834917:C:T	4.94018e-05	-1.29956e-10	0.343285
69835120	chr18:69835120:A:G	3.72508e-05	-1.29956e-10	0.0609706
69835255	chr18:69835255:G:A	3.69924e-05	-1.29956e-10	0.0540115
69835444	chr18:69835444:G:A	2.41571e-06	-1.30266	-1.37205
69835460	chr18:69835460:G:A	9.00161e-06	-1.29956e-10	-1.3593
69835926	chr18:69835926:T:G	1.26778e-05	-1.29956e-10	-1.01685
69836289	chr18:69836289:G:T	1.41409e-05	-1.57555	0.667921
69836487	chr18:69836487:TG:T	3.22659e-05	-1.29956e-10	-0.0826924
69836783	chr18:69836783:G:T	3.54788e-06	-0.972306	-1.31805
69838190	chr18:69838190:T:A	1.96347e-06	-1.63355	-1.24844
69838345	chr18:69838345:C:T	6.79674e-06	-1.64026	-3.67523e-10
69838420	chr18:69838420:A:G	1.68245e-05	-1.29956e-10	-0.733864
69838924	chr18:69838924:C:T	3.15559e-05	-1.29956e-10	-0.104943
69838956	chr18:69838956:C:T	1.86104e-05	-1.29956e-10	-0.632979
69838968	chr18:69838968:C:T	2.00653e-06	-1.59626	-1.26404
69839143	chr18:69839143:C:T	2.30715e-06	-1.37655	-1.34413
69839167	chr18:69839167:A:T	7.05766e-06	-1.60259	-3.67523e-10
69839985	chr18:69839985:T:C	8.94749e-06	-1.29956e-10	-1.36533
69840075	chr18:69840075:G:C	3.19528e-06	-1.56578	-0.829249
69840117	chr18:69840117:G:T	2.14399e-05	-1.29956e-10	-0.491449
69840265	chr18:69840265:T:C	1.17596e-05	0.195904	-1.28794
69840733	chr18:69840733:T:C	9.59473e-06	-1.29956e-10	-1.29549
69840749	chr18:69840749:T:C	1.80599e-05	-1.29956e-10	-0.663006
69840793	chr18:69840793:T:C	8.85317e-06	-1.29956e-10	-1.37593
69843122	chr18:69843122:C:T	5.88535e-05	-1.29956e-10	0.518349
69843598	chr18:69843598:C:T	1.10197e-05	-1.29956e-10	-1.15701
69843831	chr18:69843831:A:G	1.26661e-05	-0.693465	-0.324309
69844289	chr18:69844289:G:T	1.14994e-05	-1.29956e-10	-1.11441
69844409	chr18:69844409:T:C	1.50281e-05	0.101652	-0.948433
69844425	chr18:69844425:T:G	1.91316e-05	-0.605363	-3.67523e-10
69844582	chr18:69844582:C:T	2.36194e-05	-1.29956e-10	-0.394633
69845261	chr18:69845261:A:G	9.56804e-06	-1.29956e-10	-1.29827
69845445	chr18:69845445:T:TA	2.06223e-05	-1.29956e-10	-0.530328
69845516	chr18:69845516:C:A	8.85399e-06	-1.29956e-10	-1.37583
69846098	chr18:69846098:G:T	1.09026e-05	-1.29956e-10	-1.1677
69846304	chr18:69846304:C:T	2.15764e-05	-1.29956e-10	-0.485101
69846569	chr18:69846569:T:C	1.13358e-05	0.197921	-1.32666
69846802	chr18:69846802:C:G	1.02076e-05	-0.281645	-0.951929
69846836	chr18:69846836:G:T	9.09859e-06	-1.29956e-10	-1.34858
69846944	chr18:69846944:TGAA:T	1.36363e-05	-1.29956e-10	-0.943965
69847037	chr18:69847037:T:A	9.81177e-06	-1.29956e-10	-1.27312
69847465	chr18:69847465:A:G	1.66419e-05	-1.29956e-10	-0.744776
69847828	chr18:69847828:A:C	3.08508e-06	-1.48539	-0.944732
69848082	chr18:69848082:C:T	1.31735e-05	-1.29956e-10	-0.978495
69848330	chr18:69848330:T:G	1.3598e-05	-1.29956e-10	-0.94678
69848541	chr18:69848541:C:A	2.82709e-05	-1.29956e-10	-0.214869
69848562	chr18:69848562:A:T	9.36766e-06	-1.29956e-10	-1.31944
69848672	chr18:69848672:G:A	3.51728e-06	-1.09966	-1.19935
69848851	chr18:69848851:G:A	3.39384e-06	-1.13674	-1.198
69849071	chr18:69849071:C:T	1.1955e-05	-1.29956e-10	-1.07555
69849125	chr18:69849125:C:T	1.09531e-05	-1.16308	-3.67523e-10
69849174	chr18:69849174:C:T	6.36613e-06	-0.354074	-1.35164
69849254	chr18:69849254:C:T	6.35794e-06	-0.352825	-1.35417
69849412	chr18:69849412:A:G	4.73363e-06	-0.6768	-1.32521
69849583	chr18:69849583:G:A	4.55501e-06	-0.708864	-1.33161
69849842	chr18:69849842:G:T	2.84304e-05	-1.29956e-10	-0.209243
69849902	chr18:69849902:G:A	1.44626e-05	-1.29956e-10	-0.885138
69850345	chr18:69850345:G:A	1.24848e-05	-1.29956e-10	-1.03219
69850651	chr18:69850651:G:A	2.8414e-06	-1.50514	-1.00726
69850659	chr18:69850659:A:G	1.56112e-05	-1.29956e-10	-0.808713
69851607	chr18:69851607:A:C	8.05704e-06	-0.0975696	-1.37259
69851843	chr18:69851843:C:T	9.7228e-06	-0.101075	-1.18115
69851918	chr18:69851918:C:T	1.68839e-05	-1.29956e-10	-0.730344
69851968	chr18:69851968:C:A	6.99762e-06	-0.247885	-1.36325
69852159	chr18:69852159:TTA:T	7.8925e-06	-0.134837	-1.35595
69852208	chr18:69852208:T:G	5.68502e-06	-0.444593	-1.37427
69852305	chr18:69852305:A:G	2.24367e-05	-1.29956e-10	-0.446006
69852312	chr18:69852312:T:C	2.32619e-05	-1.29956e-10	-0.409887
69852317	chr18:69852317:A:G	1.53823e-05	-1.29956e-10	-0.823487
69852368	chr18:69852368:G:A	8.47677e-06	-0.524229	-0.895144
69852874	chr18:69852874:G:A	7.109e-06	-1.59534	-3.67523e-10
69853106	chr18:69853106:G:A	3.73997e-06	-1.63449	-0.603138
69853615	chr18:69853615:C:A	1.54733e-05	-1.29956e-10	-0.817588
69853761	chr18:69853761:T:C	8.86752e-06	-1.29956e-10	-1.37431
69853951	chr18:69853951:G:A	3.66287e-06	-1.63482	-0.623636
69854518	chr18:69854518:T:C	1.40068e-05	-1.29956e-10	-0.917156
69855211	chr18:69855211:C:T	1.45975e-05	-1.29956e-10	-0.875855
69855585	chr18:69855585:C:T	9.86443e-06	-0.257498	-1.01027
69855648	chr18:69855648:G:C	2.47015e-06	-1.63938	-1.01304
69856021	chr18:69856021:G:A	1.40068e-05	-1.29956e-10	-0.917159
69856024	chr18:69856024:A:G	1.11686e-05	-0.220014	-0.923581
69856038	chr18:69856038:C:T	1.41037e-05	-1.29956e-10	-0.910263
69856217	chr18:69856217:T:C	6.99446e-06	-1.6146	0.00302161
69856707	chr18:69856707:A:T	2.06673e-05	-1.29956e-10	-0.528149
69857125	chr18:69857125:C:T	8.8745e-06	-1.29956e-10	-1.37352
69857147	chr18:69857147:C:T	2.4812e-05	0.0453166	-0.390693
69857332	chr18:69857332:C:A	1.06778e-05	-1.29956e-10	-1.18853
69857397	chr18:69857397:C:T	1.4039e-05	-1.29956e-10	-0.914865
69857894	chr18:69857894:A:G	4.40268e-05	0.197072	0.031025
69858050	chr18:69858050:T:G	7.78202e-06	-0.388333	-1.11655
69858607	chr18:69858607:AGTGT:A	1.22062e-05	-1.29956e-10	-1.05475
69858612	chr18:69858612:T:C	1.30978e-05	-1.29956e-10	-0.984259
69858937	chr18:69858937:CA:C	9.42911e-06	-1.29956e-10	-1.3129
69858939	chr18:69858939:A:T	9.4456e-06	-1.29956e-10	-1.31115
69859051	chr18:69859051:T:C	9.42213e-06	-1.31364	-3.67523e-10
69859489	chr18:69859489:T:A	1.08844e-05	-0.361905	-0.807468
69859766	chr18:69859766:T:C	1.29736e-05	-1.29956e-10	-0.993784
69859884	chr18:69859884:C:T	7.32923e-06	-1.56483	-3.67523e-10
69860346	chr18:69860346:G:A	6.078e-06	-0.384095	-1.36793
69860373	chr18:69860373:A:G	6.67661e-06	-0.53074	-1.12735
69860463	chr18:69860463:G:C	1.44926e-05	-1.29956e-10	-0.883064
69860465	chr18:69860465:T:C	1.08493e-05	-0.350949	-0.821654
69860489	chr18:69860489:AAT:A	2.81574e-05	-1.29956e-10	-0.218894
69860524	chr18:69860524:T:G	7.16078e-06	-0.490673	-1.09741
69860593	chr18:69860593:A:G	6.67438e-06	-0.285026	-1.3734
69860686	chr18:69860686:G:GA	1.7401e-05	-1.29956e-10	-0.700173
69860915	chr18:69860915:A:T	3.03538e-06	-1.53002	-0.916345
69861158	chr18:69861158:ATATAG:A	1.4751e-05	-1.29956e-10	-0.865392
69861194	chr18:69861194:C:T	6.9948e-06	-0.479659	-1.13188
69861279	chr18:69861279:T:A	1.26498e-05	-1.29956e-10	-1.01906
69861717	chr18:69861717:T:A	6.86107e-06	-1.63084	-3.67523e-10
69861778	chr18:69861778:A:G	4.01066e-06	-0.828316	-1.33943
69862293	chr18:69862293:G:A	9.92456e-06	-1.29956e-10	-1.26169
69862728	chr18:69862728:TACTC:T	9.04771e-06	-0.303497	-1.05069
69862861	chr18:69862861:A:G	1.5122e-05	-1.29956e-10	-0.840553
69862959	chr18:69862959:C:T	3.6501e-05	0.353777	-0.313138
69863203	chr18:69863203:G:A	1.11778e-05	-0.121548	-1.02123
69863416	chr18:69863416:G:A	4.43773e-05	-1.29956e-10	0.236025
69863560	chr18:69863560:G:A	5.34768e-05	0.436061	-0.0135145
69863790	chr18:69863790:C:A	2.97745e-06	-1.16381	-1.30183
69863922	chr18:69863922:G:A	1.59536e-05	-1.29956e-10	-0.787015
69864406	chr18:69864406:T:C	6.95691e-06	-0.493335	-1.12363
69864561	chr18:69864561:A:G	4.81931e-06	-1.24333	-0.740742
69864659	chr18:69864659:T:A	1.01462e-05	-0.343358	-0.896246
69865056	chr18:69865056:A:G	7.56911e-06	-0.578372	-0.954254
69865069	chr18:69865069:T:C	2.00553e-05	-1.29956e-10	-0.558207
69865097	chr18:69865097:A:G	1.40105e-05	-1.29956e-10	-0.916892
69865180	chr18:69865180:G:T	1.02804e-05	-1.29956e-10	-1.22647
69865310	chr18:69865310:A:G	6.44904e-06	-1.24562	-0.447147
69865633	chr18:69865633:T:C	8.8288e-06	-1.37868	-3.67523e-10
69865653	chr18:69865653:C:G	6.16829e-06	-0.361985	-1.3753
69865838	chr18:69865838:G:A	4.58783e-06	-0.799871	-1.23342
69866096	chr18:69866096:T:C	1.77036e-05	0.671936	-1.35487
69866158	chr18:69866158:C:T	2.02053e-05	-1.29956e-10	-0.550759
69866164	chr18:69866164:C:T	1.21567e-05	-0.180457	-0.878364
69866592	chr18:69866592:C:T	6.81733e-06	-1.63723	-3.67523e-10
69866780	chr18:69866780:G:A	1.22872e-05	-1.29956e-10	-1.04815
69867396	chr18:69867396:C:T	4.53084e-06	-0.990771	-1.05502
69867406	chr18:69867406:C:T	7.10505e-06	-0.897171	-0.698726
69867472	chr18:69867472:G:A	6.76685e-06	-0.391998	-1.25267
69867474	chr18:69867474:A:G	6.9874e-06	-1.61259	-3.67523e-10
69867698	chr18:69867698:T:C	1.87514e-05	-1.29956e-10	-0.625434
69867766	chr18:69867766:A:C	4.72102e-06	-1.30633	-0.698345
69867815	chr18:69867815:T:TTA	4.51703e-06	-1.30733	-0.74152
69867948	chr18:69867948:T:C	7.74241e-06	-0.223705	-1.28628
69868073	chr18:69868073:G:A	1.23666e-05	-1.29956e-10	-1.0417
69868776	chr18:69868776:T:C	4.90579e-06	-1.29999	-0.666292
69868807	chr18:69868807:A:G	1.02884e-05	-1.29956e-10	-1.22568
69868883	chr18:69868883:G:T	0.00034227	-1.29956e-10	2.2789
69868951	chr18:69868951:T:G	3.98783e-06	-1.31433	-0.859129
69869238	chr18:69869238:G:T	9.23801e-06	-1.33338	-3.67523e-10
69869260	chr18:69869260:C:T	7.35632e-06	-0.240118	-1.32102
69869306	chr18:69869306:T:C	1.05332e-05	-1.29956e-10	-1.20217
69869333	chr18:69869333:A:G	4.39128e-06	-1.25536	-0.821722
69869381	chr18:69869381:T:C	1.60113e-05	-0.336057	-0.447349
69869731	chr18:69869731:C:T	1.19573e-05	-1.29956e-10	-1.07536
69869804	chr18:69869804:T:C	1.95965e-05	-1.29956e-10	-0.581349
69869925	chr18:69869925:T:A	2.16766e-05	-1.29956e-10	-0.480467
69869975	chr18:69869975:T:G	8.68291e-06	-1.39534	-3.67523e-10
69870050	chr18:69870050:C:T	1.2337e-05	-1.29956e-10	-1.0441
69870100	chr18:69870100:C:G	7.27554e-06	-0.879389	-0.692795
69870115	chr18:69870115:T:C	9.5401e-06	-0.195731	-1.10547
69870387	chr18:69870387:G:A	6.9723e-06	-0.923614	-0.691144
69870638	chr18:69870638:G:A	4.17789e-06	-1.33713	-0.789768
69870849	chr18:69870849:G:A	9.39749e-06	-1.29956e-10	-1.31626
69871111	chr18:69871111:C:T	1.22682e-05	-1.04969	-3.67523e-10
69871624	chr18:69871624:T:A	3.41739e-06	-1.11521	-1.21261
69871681	chr18:69871681:T:C	9.07915e-06	-1.29956e-10	-1.35072
69871742	chr18:69871742:C:T	4.7207e-05	-1.29956e-10	0.297839
69872156	chr18:69872156:T:C	6.33833e-06	-0.365634	-1.34445
69872436	chr18:69872436:T:C	5.38083e-06	-1.12571	-0.748153
69872492	chr18:69872492:C:T	6.94815e-06	-1.61823	-3.67523e-10
69872883	chr18:69872883:G:C	1.00956e-05	-1.29956e-10	-1.2446
69873132	chr18:69873132:T:G	2.00581e-06	-1.59079	-1.26986
69873286	chr18:69873286:G:A	8.86491e-06	-1.29956e-10	-1.3746
69873399	chr18:69873399:A:AT	1.31639e-05	-1.29956e-10	-0.979225
69873487	chr18:69873487:A:G	9.42462e-06	-0.156084	-1.15729
69873811	chr18:69873811:C:T	1.6077e-05	-1.29956e-10	-0.779314
69873955	chr18:69873955:C:T	9.35333e-06	-1.29956e-10	-1.32097
69874082	chr18:69874082:C:G	3.71444e-06	-1.30645	-0.93802
69874203	chr18:69874203:G:A	6.96696e-06	-1.61552	-3.67523e-10
69874352	chr18:69874352:T:C	4.33299e-06	-0.718225	-1.37222
69874397	chr18:69874397:C:T	3.91775e-06	-1.25442	-0.936766
69874581	chr18:69874581:G:A	2.01295e-05	-1.29956e-10	-0.554517
69875296	chr18:69875296:C:T	6.30766e-06	-1.06953	-0.645403
69875911	chr18:69875911:G:T	2.84871e-06	-1.16438	-1.34545
69875929	chr18:69875929:G:A	1.44199e-05	-0.888094	-3.67523e-10
69876027	chr18:69876027:T:C	5.91465e-06	-1.11729	-0.661975
69876047	chr18:69876047:T:C	9.39131e-06	-1.29956e-10	-1.31692
69876452	chr18:69876452:C:T	7.82217e-06	-0.182746	-1.31699
69876590	chr18:69876590:A:G	6.37676e-06	-1.18519	-0.518852
69876797	chr18:69876797:C:A	6.47968e-06	-1.43317	-0.254858
69876810	chr18:69876810:T:C	4.27855e-06	-0.75189	-1.3512
69877020	chr18:69877020:C:T	2.94056e-05	-1.19746	1.02195
69877053	chr18:69877053:G:A	4.06007e-05	-0.3562	0.503284
69877084	chr18:69877084:G:A	2.43599e-05	-1.29956e-10	-0.363764
69877115	chr18:69877115:C:T	2.95662e-05	-1.29956e-10	-0.170072
69877401	chr18:69877401:T:A	3.05309e-06	-1.06498	-1.37556
69877481	chr18:69877481:C:T	1.78606e-05	0.701244	-1.37535
69877496	chr18:69877496:A:G	5.22996e-06	-1.12243	-0.779864
69877861	chr18:69877861:G:A	9.07497e-06	-1.29956e-10	-1.35118
69878044	chr18:69878044:G:A	1.83115e-06	-1.57705	-1.37471
69878063	chr18:69878063:T:A	2.95511e-06	-1.18233	-1.29083
69878239	chr18:69878239:T:C	9.2022e-06	-1.29956e-10	-1.33726
69878288	chr18:69878288:A:ACTTTT	3.15131e-06	-1.10677	-1.30211
69878300	chr18:69878300:A:G	1.62554e-05	-1.01358	0.2453
69878779	chr18:69878779:C:T	7.0284e-06	-1.60674	-3.67523e-10
69878854	chr18:69878854:G:A	6.02815e-06	-0.506098	-1.25416
69878949	chr18:69878949:A:G	2.15477e-05	-1.29956e-10	-0.486432
69879140	chr18:69879140:C:T	1.95735e-06	-1.57399	-1.31112
69879367	chr18:69879367:T:C	7.64438e-06	-1.52273	-3.67523e-10
69879453	chr18:69879453:C:T	7.8558e-06	-0.946577	-0.548873
69879454	chr18:69879454:G:A	8.3679e-06	-1.4323	-3.67523e-10
69879549	chr18:69879549:T:C	3.53435e-06	-1.15596	-1.13821
69879552	chr18:69879552:G:GA	3.48585e-06	-1.1635	-1.14449
69879583	chr18:69879583:C:T	8.13331e-06	-1.46073	-3.67523e-10
69879595	chr18:69879595:T:C	4.83666e-06	-0.748113	-1.23236
69879603	chr18:69879603:A:G	2.79297e-06	-1.39122	-1.13837
69879606	chr18:69879606:T:C	3.54215e-06	-1.14086	-1.15111
69879743	chr18:69879743:C:T	1.80503e-06	-1.59552	-1.37061
69880024	chr18:69880024:T:A	9.00501e-06	-1.29956e-10	-1.35892
69880178	chr18:69880178:T:G	8.92242e-06	-1.29956e-10	-1.36813
69880351	chr18:69880351:A:AG	0.00013773	-1.29956e-10	1.36859
69880946	chr18:69880946:C:T	2.99041e-06	-1.50659	-0.954704
69881246	chr18:69881246:A:G	2.40783e-06	-1.37984	-1.29814
69881391	chr18:69881391:G:A	6.20163e-06	-0.356922	-1.37497
69881745	chr18:69881745:C:T	1.37155e-05	-1.29956e-10	-0.938176
69882370	chr18:69882370:A:G	5.20872e-06	-0.841516	-1.06485
69882450	chr18:69882450:C:T	8.97183e-06	-1.29956e-10	-1.36261
69882564	chr18:69882564:A:G	8.87316e-06	-1.29956e-10	-1.37367
69882828	chr18:69882828:T:C	1.11307e-05	-1.29956e-10	-1.147
69883123	chr18:69883123:G:A	3.09552e-06	-1.64031	-0.786438
69883176	chr18:69883176:T:C	2.87754e-06	-1.63958	-0.86018
69883350	chr18:69883350:T:C	2.0246e-06	-1.57321	-1.27812
69883539	chr18:69883539:G:T	4.36672e-06	-0.893591	-1.1891
69883643	chr18:69883643:T:A	2.69043e-06	-1.61899	-0.948009
69883738	chr18:69883738:T:A	1.98948e-06	-1.49714	-1.37169
69883829	chr18:69883829:G:A	9.03959e-06	-1.29956e-10	-1.35509
69883916	chr18:69883916:G:C	4.6431e-06	-0.744667	-1.27665
69884110	chr18:69884110:T:C	2.54911e-06	-1.62575	-0.995208
69884182	chr18:69884182:AG:A	1.82258e-05	-1.29956e-10	-0.653863
69884232	chr18:69884232:T:C	3.11283e-06	-1.57581	-0.845357
69884301	chr18:69884301:A:G	1.6991e-05	-1.29956e-10	-0.724018
69884351	chr18:69884351:G:A	9.3425e-06	-1.32213	-3.67523e-10
69884398	chr18:69884398:CCA:C	3.42092e-05	-1.29956e-10	-0.0242082
69884545	chr18:69884545:A:G	3.81746e-06	-0.844201	-1.37292
69885102	chr18:69885102:T:C	2.1303e-06	-1.62534	-1.1751
69885140	chr18:69885140:T:C	9.02043e-06	-1.29956e-10	-1.35721
69885231	chr18:69885231:T:G	9.83671e-06	-1.29956e-10	-1.27058
69885353	chr18:69885353:A:G	3.28468e-06	-1.63656	-0.730869
69885858	chr18:69885858:C:T	9.61772e-06	-1.29956e-10	-1.2931
69885961	chr18:69885961:GAC:G	4.13766e-06	-0.884046	-1.25253
69886373	chr18:69886373:G:C	6.38636e-06	-0.499022	-1.20352
69886398	chr18:69886398:T:C	3.60135e-05	-1.29956e-10	0.0271928
69886482	chr18:69886482:G:T	1.93261e-06	-1.6294	-1.26843
69886667	chr18:69886667:T:C	6.79873e-06	-1.63997	-3.67523e-10
69887162	chr18:69887162:A:G	9.50145e-06	-1.29956e-10	-1.30526
69887248	chr18:69887248:C:T	1.92661e-06	-1.57695	-1.32399
69887936	chr18:69887936:G:C	3.74926e-06	-1.26558	-0.969561
69887965	chr18:69887965:T:G	3.00926e-06	-1.26576	-1.18925
69887985	chr18:69887985:C:T	3.58202e-06	-0.995009	-1.28576
69888169	chr18:69888169:T:C	2.18804e-05	-1.29956e-10	-0.471112
69888182	chr18:69888182:T:C	1.44386e-05	-1.29956e-10	-0.886795
69888324	chr18:69888324:G:A	3.75694e-06	-1.14308	-1.09001
69889252	chr18:69889252:G:A	1.05119e-05	-1.29956e-10	-1.20419
69889402	chr18:69889402:T:C	2.06152e-06	-1.58005	-1.25321
69889410	chr18:69889410:A:G	2.27718e-06	-1.61365	-1.12012
69889449	chr18:69889449:T:C	4.08967e-06	-0.9787	-1.16954
69889675	chr18:69889675:A:C	1.82418e-05	-1.29956e-10	-0.652986
69889731	chr18:69889731:C:T	2.88242e-06	-1.40762	-1.09045
69889798	chr18:69889798:A:G	7.93032e-06	-1.48601	-3.67523e-10
69889817	chr18:69889817:C:A	1.28654e-05	-1.29956e-10	-1.00216
69890040	chr18:69890040:G:T	4.43631e-06	-0.799912	-1.26697
69890192	chr18:69890192:C:T	3.01081e-06	-1.39955	-1.05494
69890193	chr18:69890193:G:A	5.18657e-06	-0.7341	-1.17653
69890447	chr18:69890447:G:A	7.07386e-06	-1.6003	-3.67523e-10
69891080	chr18:69891080:C:T	1.72402e-06	-1.63785	-1.37419
69891157	chr18:69891157:T:G	9.2889e-06	-1.29956e-10	-1.32788
69891174	chr18:69891174:A:G	4.65943e-06	-0.795786	-1.22202
69891324	chr18:69891324:A:G	9.05617e-06	-1.29956e-10	-1.35326
69891495	chr18:69891495:C:A	2.79129e-06	-1.44452	-1.08568
69891597	chr18:69891597:C:T	1.03846e-05	-1.29956e-10	-1.21638
69891598	chr18:69891598:A:G	2.27139e-06	-1.42006	-1.31625
69892107	chr18:69892107:C:T	9.06039e-06	-1.29956e-10	-1.35279
69892134	chr18:69892134:C:T	1.34116e-05	-1.29956e-10	-0.960579
69892171	chr18:69892171:A:G	2.33029e-06	-1.40867	-1.30203
69892498	chr18:69892498:G:A	7.92193e-06	-1.48707	-3.67523e-10
69892816	chr18:69892816:ATC:A	6.5501e-06	-0.731399	-0.945822
69893156	chr18:69893156:T:C	4.36457e-05	-1.29956e-10	0.219402
69893261	chr18:69893261:C:A	8.998e-06	-1.29956e-10	-1.3597
69893611	chr18:69893611:A:C	2.31263e-06	-1.61727	-1.10105
69893844	chr18:69893844:T:C	2.69748e-06	-1.23075	-1.33363
69894272	chr18:69894272:G:T	6.23342e-06	-1.08593	-0.640849
69894282	chr18:69894282:G:A	4.04438e-06	-1.08501	-1.07437
69894893	chr18:69894893:T:C	2.34485e-05	-1.29956e-10	-0.401898
69895091	chr18:69895091:C:T	1.73549e-05	-1.29956e-10	-0.702827
69895421	chr18:69895421:T:C	2.93406e-06	-1.14609	-1.33422
69895441	chr18:69895441:G:C	2.00078e-06	-1.61607	-1.24709
69895704	chr18:69895704:C:T	1.85105e-05	-1.29956e-10	-0.638367
69896073	chr18:69896073:A:C	9.03772e-06	-1.29956e-10	-1.3553
69896112	chr18:69896112:T:C	1.83847e-06	-1.6311	-1.31667
69896297	chr18:69896297:T:C	5.10356e-06	-1.16679	-0.759974
69896394	chr18:69896394:G:A	1.44748e-05	-1.29956e-10	-0.884295
69896479	chr18:69896479:T:C	1.77396e-06	-1.63844	-1.34505
69896589	chr18:69896589:CATAAGTGTTACT:C	2.71085e-05	-0.256855	-3.67523e-10
69896736	chr18:69896736:T:C	2.93287e-06	-1.10504	-1.37568
69897967	chr18:69897967:C:T	8.86279e-06	-1.29956e-10	-1.37484
69898233	chr18:69898233:T:C	9.19315e-06	-1.29956e-10	-1.33824
69898244	chr18:69898244:C:T	2.47029e-05	-1.29956e-10	-0.34978
69898662	chr18:69898662:T:C	5.14886e-06	-1.27565	-0.642282
69898732	chr18:69898732:G:A	2.15141e-06	-1.56779	-1.22279
69899246	chr18:69899246:G:A	1.07953e-05	-1.17759	-3.67523e-10
69899351	chr18:69899351:C:T	2.45269e-06	-1.30359	-1.35592
69899764	chr18:69899764:A:G	2.4736e-06	-1.315	-1.33603
69899848	chr18:69899848:A:G	8.19013e-06	-1.45377	-3.67523e-10
69900395	chr18:69900395:T:C	9.61644e-06	-1.29323	-3.67523e-10
69900507	chr18:69900507:C:T	2.48351e-06	-1.35108	-1.29595
69900632	chr18:69900632:T:C	0.000785729	-1.29956e-10	3.10991
69900664	chr18:69900664:G:A	2.33259e-06	-1.40533	-1.30439
69900708	chr18:69900708:C:T	4.29318e-05	-1.29956e-10	0.20291
69900909	chr18:69900909:T:C	7.124e-06	-0.224183	-1.36905
69901013	chr18:69901013:A:G	9.34185e-06	-1.21412	-0.108076
69901081	chr18:69901081:G:T	5.77405e-05	0.801694	-0.302438
69901152	chr18:69901152:GACA:G	1.95829e-05	-1.29956e-10	-0.582047
69901265	chr18:69901265:G:C	9.0492e-06	-0.678225	-0.675801
69901437	chr18:69901437:A:G	0.000126351	-1.29956e-10	1.28236
69901572	chr18:69901572:A:G	9.48383e-06	-1.29956e-10	-1.30711
69901607	chr18:69901607:A:G	1.46494e-05	-1.29956e-10	-0.872306
69901627	chr18:69901627:T:TC	6.73657e-05	1.3166	-0.663164
69901651	chr18:69901651:A:G	3.29736e-06	-1.13859	-1.22499
69901811	chr18:69901811:A:G	1.9923e-05	-0.564827	-3.67523e-10
69901836	chr18:69901836:A:G	3.38131e-05	-0.035853	-3.67523e-10
69901843	chr18:69901843:C:T	2.63722e-06	-1.38303	-1.20395
69902311	chr18:69902311:C:G	5.43883e-06	-1.34897	-0.514168
69902502	chr18:69902502:C:G	1.05469e-05	-1.29956e-10	-1.20087
69902734	chr18:69902734:C:T	4.33268e-05	-1.29956e-10	0.212068
69902874	chr18:69902874:G:A	1.18261e-05	-1.29956e-10	-1.08639
69902924	chr18:69902924:T:C	2.00338e-05	-1.29956e-10	-0.559283
69903138	chr18:69903138:A:G	9.19752e-06	-1.29956e-10	-1.33777
69903230	chr18:69903230:A:G	6.80051e-06	-1.6397	-3.67523e-10
69903275	chr18:69903275:G:A	0.000184997	1.66364	-3.67523e-10
69903600	chr18:69903600:G:A	1.16577e-05	-1.29956e-10	-1.10074
69903912	chr18:69903912:C:A	6.8243e-06	-1.63621	-3.67523e-10
69903977	chr18:69903977:T:C	2.53473e-05	-1.29956e-10	-0.324028
69904194	chr18:69904194:G:T	2.28432e-06	-1.61726	-1.11338
69904327	chr18:69904327:T:C	4.29745e-05	-1.29956e-10	0.203904
69904611	chr18:69904611:T:G	2.90079e-06	-1.48787	-1.00385
69905236	chr18:69905236:C:A	1.01728e-05	-1.29956e-10	-1.23699
69906387	chr18:69906387:T:C	9.13538e-06	-1.29956e-10	-1.34455
69906419	chr18:69906419:A:C	1.08168e-05	-1.29956e-10	-1.1756
69906516	chr18:69906516:A:G	2.9354e-05	-1.29956e-10	-0.177275
69906573	chr18:69906573:T:C	2.93683e-05	-1.29956e-10	-0.176787
69906574	chr18:69906574:G:A	1.93414e-06	-1.53366	-1.36338
69906858	chr18:69906858:G:A	2.67831e-05	-1.29956e-10	-0.268932
69907194	chr18:69907194:T:C	4.71779e-05	-1.29956e-10	0.297224
69907305	chr18:69907305:G:A	9.04895e-06	-1.29956e-10	-1.35405
69907343	chr18:69907343:G:C	1.09172e-05	-1.29956e-10	-1.16636
69907391	chr18:69907391:A:G	0.0123006	6.1806	-0.319901
69907817	chr18:69907817:T:C	9.21954e-06	-1.29956e-10	-1.33538
69908040	chr18:69908040:C:T	1.19058e-05	-1.29956e-10	-1.07968
69908133	chr18:69908133:G:A	9.66303e-06	-1.28839	-3.67523e-10
69908603	chr18:69908603:CTCTAATTGTAGCCCCTTT:C	3.76263e-05	-1.29956e-10	0.0710005
69908657	chr18:69908657:C:CT	5.8524e-06	-0.752036	-1.03782
69908738	chr18:69908738:T:C	3.87385e-05	0.100133	-3.67523e-10
69908767	chr18:69908767:A:G	3.77778e-05	-1.29956e-10	0.0750199
69909370	chr18:69909370:T:C	8.90713e-06	-1.29956e-10	-1.36985
69910226	chr18:69910226:G:A	9.76232e-06	-1.29956e-10	-1.27817
69910627	chr18:69910627:T:C	1.03771e-05	-1.29956e-10	-1.2171
69910782	chr18:69910782:T:C	1.03733e-05	-1.29956e-10	-1.21747
69910961	chr18:69910961:T:C	1.03397e-05	-1.29956e-10	-1.22071
69911028	chr18:69911028:A:G	9.04659e-06	-1.29956e-10	-1.35431
69911234	chr18:69911234:G:GCCTTCT	1.046e-05	-1.29956e-10	-1.20915
69911286	chr18:69911286:G:A	8.85281e-06	-1.29956e-10	-1.37597
69911580	chr18:69911580:A:C	0.000235882	3.09282	-1.18619
69911695	chr18:69911695:T:C	1.50383e-05	0.398671	-1.24477
69911697	chr18:69911697:T:C	1.06085e-05	-1.29956e-10	-1.19505
69912619	chr18:69912619:T:C	1.12303e-05	-1.29956e-10	-1.13808
69913107	chr18:69913107:T:C	1.0601e-05	-1.29956e-10	-1.19575
69913312	chr18:69913312:A:G	1.02853e-05	-1.29956e-10	-1.22599
69913334	chr18:69913334:G:A	4.4681e-05	-1.29956e-10	0.242847
69913520	chr18:69913520:T:C	1.0309e-05	-1.29956e-10	-1.22369
69913675	chr18:69913675:T:C	1.01137e-05	-1.29956e-10	-1.24282
69913773	chr18:69913773:T:C	5.56725e-05	1.75743	-1.29464
69913960	chr18:69913960:T:C	2.54648e-06	-1.39411	-1.22788
69914352	chr18:69914352:A:G	1.1504e-05	-1.29956e-10	-1.11401
69914414	chr18:69914414:G:A	4.3079e-05	-1.29956e-10	0.206332
69914801	chr18:69914801:G:T	1.27793e-05	-1.29956e-10	-1.00888
69914981	chr18:69914981:G:T	7.51931e-06	-1.53923	-3.67523e-10
69915318	chr18:69915318:C:A	9.49623e-06	-1.30581	-3.67523e-10
69915559	chr18:69915559:C:T	9.13161e-06	-1.29956e-10	-1.34496
69916071	chr18:69916071:ATT:A	9.5039e-06	-1.29956e-10	-1.305
69916195	chr18:69916195:G:T	6.26423e-05	1.85325	-1.27251
69917116	chr18:69917116:T:C	1.07865e-05	-1.29956e-10	-1.17841
69917640	chr18:69917640:G:A	1.82134e-06	-1.62645	-1.33068
69917728	chr18:69917728:G:A	2.4531e-05	-1.29956e-10	-0.356765
69918008	chr18:69918008:T:G	1.02183e-05	-1.29956e-10	-1.23252
69918350	chr18:69918350:T:C	3.26856e-06	-1.17057	-1.20179
69918465	chr18:69918465:G:A	9.58584e-06	-1.29642	-3.67523e-10
69918763	chr18:69918763:G:A	8.85559e-06	-1.29956e-10	-1.37565
69918981	chr18:69918981:T:C	8.83728e-06	-0.00881826	-1.3689
69919344	chr18:69919344:T:C	0.000156617	-1.29956e-10	1.4971
69919714	chr18:69919714:T:C	1.0846e-05	-1.29956e-10	-1.1729
69919820	chr18:69919820:G:A	1.08255e-05	-1.29956e-10	-1.1748
69920007	chr18:69920007:A:C	9.80946e-06	-1.29956e-10	-1.27335
69920544	chr18:69920544:C:T	8.93926e-06	-1.29956e-10	-1.36625
69920545	chr18:69920545:A:G	1.05782e-05	-1.29956e-10	-1.19791
69920783	chr18:69920783:GAC:G	3.41342e-05	-1.29956e-10	-0.026402
69921128	chr18:69921128:G:A	6.95218e-06	-1.61765	-3.67523e-10
69921216	chr18:69921216:T:C	1.07335e-05	-1.29956e-10	-1.18333
69921305	chr18:69921305:C:T	8.8907e-06	-1.29956e-10	-1.3717
69921369	chr18:69921369:C:T	9.00774e-06	-1.35862	-3.67523e-10
69921395	chr18:69921395:C:T	3.3185e-06	-1.12981	-1.22738
69921465	chr18:69921465:T:C	1.09101e-05	-1.29956e-10	-1.16701
69921471	chr18:69921471:T:A	2.79053e-05	-1.29956e-10	-0.227887
69921871	chr18:69921871:T:C	1.09524e-05	-1.29956e-10	-1.16314
69922292	chr18:69922292:T:C	3.9501e-06	-0.99778	-1.18518
69922344	chr18:69922344:C:T	1.91516e-05	-1.29956e-10	-0.604318
69922398	chr18:69922398:C:T	2.23705e-05	-1.29956e-10	-0.448959
69922681	chr18:69922681:T:C	9.09007e-06	-1.29956e-10	-1.34952
69923150	chr18:69923150:G:A	1.24706e-05	-1.29956e-10	-1.03333
69923422	chr18:69923422:C:T	2.06233e-06	-1.45693	-1.37594
69923609	chr18:69923609:G:A	2.40807e-05	-1.29956e-10	-0.375293
69923680	chr18:69923680:G:A	9.44318e-06	-1.31141	-3.67523e-10
69923770	chr18:69923770:C:T	2.38793e-06	-1.45816	-1.22812
69923871	chr18:69923871:A:G	2.33463e-05	-1.29956e-10	-0.406263
69923879	chr18:69923879:A:G	2.87155e-05	-1.29956e-10	-0.199265
69924240	chr18:69924240:T:C	2.87852e-05	0.135554	-0.332394
69924473	chr18:69924473:T:C	8.98272e-06	-1.29956e-10	-1.3614
69924941	chr18:69924941:G:A	7.34869e-06	-1.56218	-3.67523e-10
69925005	chr18:69925005:A:G	9.91047e-06	-1.29956e-10	-1.26311
69925333	chr18:69925333:A:G	8.87551e-06	-1.29956e-10	-1.37341
69925582	chr18:69925582:A:G	9.45409e-06	-1.31026	-3.67523e-10
69925589	chr18:69925589:G:A	2.40422e-05	-1.29956e-10	-0.376891
69925803	chr18:69925803:C:T	6.80446e-06	-1.63912	-3.67523e-10
69926011	chr18:69926011:C:T	9.8311e-06	-1.27115	-3.67523e-10
69926679	chr18:69926679:T:C	8.88508e-06	-1.29956e-10	-1.37233
69927283	chr18:69927283:C:T	9.80763e-06	-1.29956e-10	-1.27354
69927625	chr18:69927625:C:T	2.17235e-06	-1.40542	-1.37547
69928025	chr18:69928025:C:T	9.48981e-06	-1.30648	-3.67523e-10
69928148	chr18:69928148:C:A	1.45033e-05	0.316756	-1.19908
69928213	chr18:69928213:A:G	1.54988e-05	0.388226	-1.20417
69928367	chr18:69928367:G:A	2.10523e-06	-1.44917	-1.3631
69928402	chr18:69928402:G:A	1.91577e-06	-1.53297	-1.37361
69928692	chr18:69928692:C:A	1.52371e-05	0.371982	-1.20495
69929117	chr18:69929117:T:C	1.16297e-05	-1.29956e-10	-1.10314
69929438	chr18:69929438:G:T	1.17977e-05	-1.29956e-10	-1.08879
69929737	chr18:69929737:G:A	9.74286e-06	-1.29956e-10	-1.28017
69930097	chr18:69930097:C:T	2.05337e-06	-1.46246	-1.37476
69930160	chr18:69930160:A:G	2.14247e-06	-1.47587	-1.31888
69930528	chr18:69930528:C:CA	3.42679e-06	-1.12971	-1.19537
69930612	chr18:69930612:AAAG:A	9.47123e-06	-1.29956e-10	-1.30844
69930613	chr18:69930613:A:G	1.41605e-05	0.350018	-1.25627
69930943	chr18:69930943:C:T	2.12801e-06	-1.44479	-1.35672
69930974	chr18:69930974:G:T	9.69831e-06	-1.29956e-10	-1.28475
69931125	chr18:69931125:T:A	1.17726e-05	-1.29956e-10	-1.09093
69931301	chr18:69931301:G:A	1.77407e-05	0.401149	-1.08199
69931979	chr18:69931979:T:G	9.04025e-06	-1.29956e-10	-1.35501
69932258	chr18:69932258:A:G	1.16112e-05	-1.29956e-10	-1.10473
69932280	chr18:69932280:T:C	0.0113929	6.46127	-0.677231
69932398	chr18:69932398:T:C	8.9376e-06	-1.29956e-10	-1.36643
69933075	chr18:69933075:G:A	7.86718e-05	-1.29956e-10	0.808582
69933090	chr18:69933090:A:C	3.11952e-05	-1.29956e-10	-0.116437
69933135	chr18:69933135:T:C	1.09746e-05	-1.29956e-10	-1.16112
69933147	chr18:69933147:T:C	2.57964e-06	-1.5736	-1.03545
69933274	chr18:69933274:G:C	1.48864e-05	0.329649	-1.1859
69933429	chr18:69933429:C:T	1.12644e-05	-1.29956e-10	-1.13505
69933434	chr18:69933434:C:A	1.43895e-05	0.303928	-1.19413
69933755	chr18:69933755:C:T	3.02429e-06	-1.18086	-1.26916
69933789	chr18:69933789:C:T	9.97991e-06	-1.29956e-10	-1.25613
69934137	chr18:69934137:T:C	2.80347e-05	-1.29956e-10	-0.22326
69934400	chr18:69934400:G:C	3.34681e-05	0.798617	-0.844726
69934663	chr18:69934663:CA:C	9.93549e-06	-1.29956e-10	-1.26059
69934729	chr18:69934729:A:G	1.70087e-05	0.162863	-0.885838
69935024	chr18:69935024:A:G	2.07781e-06	-1.45347	-1.37192
69935160	chr18:69935160:T:G	3.60085e-05	-1.29956e-10	0.0270519
69935167	chr18:69935167:G:A	1.36021e-05	-0.946475	-3.67523e-10
69935677	chr18:69935677:A:T	3.27671e-05	-1.29956e-10	-0.0672787
69935736	chr18:69935736:T:C	9.76942e-06	-1.29956e-10	-1.27744
69936467	chr18:69936467:G:A	1.81897e-05	-1.29956e-10	-0.655847
69936744	chr18:69936744:G:A	3.42934e-05	1.00385	-1.0256
69936873	chr18:69936873:T:C	6.90396e-06	-1.62461	-3.67523e-10
69937005	chr18:69937005:G:C	9.18986e-06	-1.3386	-3.67523e-10
69937115	chr18:69937115:T:C	0.000103863	-1.29956e-10	1.08637
69937305	chr18:69937305:A:T	8.8736e-06	-1.29956e-10	-1.37362
69937576	chr18:69937576:A:G	5.22585e-05	1.70394	-1.30444
69937581	chr18:69937581:T:C	3.67712e-05	-1.29956e-10	0.0480139
69937708	chr18:69937708:C:T	1.26569e-05	-1.29956e-10	-1.0185
69937770	chr18:69937770:C:T	9.2301e-06	-1.33423	-3.67523e-10
69937799	chr18:69937799:C:G	0.000410052	1.31793	1.14165
69937888	chr18:69937888:T:C	6.95079e-06	-1.61785	-3.67523e-10
69937889	chr18:69937889:A:G	1.16359e-05	-1.29956e-10	-1.10261
69938150	chr18:69938150:T:G	9.49752e-06	-1.30567	-3.67523e-10
69938571	chr18:69938571:C:T	1.39881e-05	0.155022	-1.07352
69938617	chr18:69938617:C:T	1.17899e-05	-1.29956e-10	-1.08946
69938700	chr18:69938700:C:T	7.66017e-05	-1.29956e-10	0.781917
69939603	chr18:69939603:G:A	5.92253e-05	-1.29956e-10	0.524647
69939702	chr18:69939702:C:T	2.47259e-05	-1.29956e-10	-0.348853
69939894	chr18:69939894:A:G	9.18453e-06	-1.29956e-10	-1.33918
69940056	chr18:69940056:T:C	0.000147825	1.43933	-3.67523e-10
69940529	chr18:69940529:T:G	3.00561e-05	0.699831	-0.853468
69940931	chr18:69940931:G:A	1.9702e-05	0.783758	-1.35974
69941094	chr18:69941094:A:C	2.16261e-05	-0.482803	-3.67523e-10
69941911	chr18:69941911:A:G	5.45936e-05	1.63912	-1.1959
69941930	chr18:69941930:C:T	3.47945e-06	-1.24298	-1.06685
69942200	chr18:69942200:T:C	2.31827e-05	-1.29956e-10	-0.413297
69942255	chr18:69942255:C:T	8.89914e-06	-1.29956e-10	-1.37075
69943036	chr18:69943036:G:A	8.98897e-06	-1.29956e-10	-1.3607
69943362	chr18:69943362:T:C	3.03441e-06	-1.29373	-1.15296
69943461	chr18:69943461:T:C	2.36492e-05	-1.29956e-10	-0.393373
69943493	chr18:69943493:C:T	9.46243e-06	-1.29956e-10	-1.30937
69944181	chr18:69944181:A:G	9.64389e-06	-1.29956e-10	-1.29038
69944307	chr18:69944307:G:A	1.57225e-05	0.397161	-1.19877
69944697	chr18:69944697:T:C	9.93075e-06	-1.26107	-3.67523e-10
69944934	chr18:69944934:G:A	9.44098e-06	-1.31164	-3.67523e-10
69945020	chr18:69945020:G:C	1.12254e-05	-1.29956e-10	-1.13853
69945146	chr18:69945146:G:T	4.46271e-05	0.763536	-0.521896
69945293	chr18:69945293:G:A	3.62552e-05	-1.29956e-10	0.0338814
69945362	chr18:69945362:A:G	8.94954e-06	-1.29956e-10	-1.3651
69945619	chr18:69945619:C:T	1.24787e-05	-1.29956e-10	-1.03268
69946058	chr18:69946058:C:A	8.93999e-06	-1.29956e-10	-1.36617
69946380	chr18:69946380:A:AATG	9.36034e-06	-1.32022	-3.67523e-10
69946690	chr18:69946690:A:G	3.26622e-06	-1.19259	-1.18048
69946693	chr18:69946693:G:C	9.40591e-06	-1.31536	-3.67523e-10
69947216	chr18:69947216:T:C	2.15262e-05	-1.29956e-10	-0.487429
69947331	chr18:69947331:T:C	3.15246e-05	-1.29956e-10	-0.105933
69947916	chr18:69947916:C:A	8.94462e-06	-1.29956e-10	-1.36565
69948268	chr18:69948268:T:C	9.70455e-06	-1.28411	-3.67523e-10
69948330	chr18:69948330:T:C	1.41702e-05	-1.29956e-10	-0.905558
69948725	chr18:69948725:C:T	2.71976e-06	-1.34958	-1.20658
69949344	chr18:69949344:A:G	1.82753e-05	-1.29956e-10	-0.651154
69949377	chr18:69949377:C:A	1.86267e-05	0.571034	-1.20314
69949483	chr18:69949483:C:T	1.64279e-05	-1.29956e-10	-0.757721
69949555	chr18:69949555:C:A	2.2131e-05	-1.29956e-10	-0.459723
69949654	chr18:69949654:C:T	9.2669e-06	-1.29956e-10	-1.33025
69949766	chr18:69949766:A:C	1.1144e-05	-1.29956e-10	-1.1458
69949855	chr18:69949855:C:T	8.86988e-06	-1.29956e-10	-1.37404
69949862	chr18:69949862:T:C	9.79266e-06	-1.29956e-10	-1.27507
69949890	chr18:69949890:T:C	2.43025e-05	-1.29956e-10	-0.366125
69950046	chr18:69950046:T:C	8.86403e-06	-1.29956e-10	-1.3747
69950214	chr18:69950214:G:A	1.91096e-06	-1.54564	-1.36346
69950261	chr18:69950261:C:G	1.54625e-05	-1.29956e-10	-0.818284
69950396	chr18:69950396:C:G	9.21731e-06	-1.29956e-10	-1.33562
69950433	chr18:69950433:C:T	2.36652e-05	-1.29956e-10	-0.392697
69951033	chr18:69951033:T:C	8.85538e-06	-1.29956e-10	-1.37568
69951190	chr18:69951190:G:T	8.86357e-06	-1.29956e-10	-1.37475
69951205	chr18:69951205:A:G	9.439e-06	-1.29956e-10	-1.31185
69951213	chr18:69951213:T:C	1.33767e-05	0.267482	-1.23067
69951602	chr18:69951602:T:C	3.89652e-05	1.07193	-0.965958
69952204	chr18:69952204:A:G	8.85377e-06	-1.29956e-10	-1.37586
69952327	chr18:69952327:T:C	1.00085e-05	-1.29956e-10	-1.25326
69952361	chr18:69952361:A:C	8.30514e-06	-1.23582	-0.204006
69952712	chr18:69952712:G:C	3.11579e-06	-1.33175	-1.08847
69952917	chr18:69952917:T:G	8.96999e-06	-1.29956e-10	-1.36282
69953102	chr18:69953102:C:T	0.000579495	3.52597	-0.720518
69953123	chr18:69953123:GAA:G	3.69789e-06	-1.26486	-0.984082
69953270	chr18:69953270:C:T	0.00108267	3.93921	-0.508732
69953906	chr18:69953906:A:T	1.10217e-05	-1.29956e-10	-1.15683
69954139	chr18:69954139:G:A	9.43064e-06	-1.29956e-10	-1.31274
69954445	chr18:69954445:A:G	5.70169e-05	-1.29956e-10	0.486645
69954518	chr18:69954518:C:A	0.00344142	5.08788	-0.500939
69956383	chr18:69956383:T:TA	6.80322e-06	-1.63931	-3.67523e-10
69956672	chr18:69956672:GCAGCCCC:G	1.55459e-05	0.328103	-1.14101
69956821	chr18:69956821:C:T	1.12545e-05	-1.29956e-10	-1.13594
69956937	chr18:69956937:A:G	4.729e-06	-1.16277	-0.840216
69957318	chr18:69957318:T:C	2.33526e-05	0.537519	-0.943511
69957944	chr18:69957944:T:C	1.37411e-05	-1.29956e-10	-0.936309
69958049	chr18:69958049:C:T	2.44646e-06	-1.35639	-1.30567
69958501	chr18:69958501:A:C	9.7721e-06	-1.27717	-3.67523e-10
69958638	chr18:69958638:T:C	9.86173e-06	-1.26804	-3.67523e-10
69958914	chr18:69958914:C:G	9.68826e-06	-1.29956e-10	-1.28579
69958992	chr18:69958992:C:T	1.10158e-05	-1.29956e-10	-1.15738
69959212	chr18:69959212:G:T	1.67792e-05	-0.736563	-3.67523e-10
69959223	chr18:69959223:C:T	0.000148691	-1.29956e-10	1.44517
69959318	chr18:69959318:C:A	8.89757e-06	-1.29956e-10	-1.37092
69960275	chr18:69960275:T:G	1.67904e-05	0.620688	-1.35658
69960338	chr18:69960338:G:A	9.16667e-06	-1.29956e-10	-1.34113
69960366	chr18:69960366:G:A	3.64959e-05	-1.29956e-10	0.0404965
69960702	chr18:69960702:G:A	2.52111e-05	-0.329416	-3.67523e-10
69961194	chr18:69961194:T:C	5.58149e-05	1.77807	-1.31273
69961209	chr18:69961209:A:C	8.98662e-06	-1.29956e-10	-1.36097
69961681	chr18:69961681:C:T	9.66872e-06	-1.28781	-3.67523e-10
69962110	chr18:69962110:T:C	0.00183722	4.79629	-0.836985
69962238	chr18:69962238:A:C	9.99188e-06	-1.29956e-10	-1.25493
69962877	chr18:69962877:G:A	7.15112e-06	-1.58943	-3.67523e-10
69963155	chr18:69963155:AAAG:A	3.79926e-05	0.0806894	-3.67523e-10
69963287	chr18:69963287:T:C	8.85528e-06	-1.29956e-10	-1.37569
69963295	chr18:69963295:G:A	9.2846e-06	-1.32835	-3.67523e-10
69963384	chr18:69963384:A:G	2.60825e-06	-1.29136	-1.30666
69963624	chr18:69963624:C:T	2.54114e-06	-1.31999	-1.30411
69964147	chr18:69964147:T:A	9.6124e-06	-1.29365	-3.67523e-10
69964751	chr18:69964751:T:C	0.0002466	-1.29956e-10	1.95107
69964778	chr18:69964778:G:GC	0.00574899	5.92008	-0.820005
69964785	chr18:69964785:A:G	2.1794e-05	0.741708	-1.21678
69964862	chr18:69964862:AC:A	8.87576e-06	-1.29956e-10	-1.37338
69964930	chr18:69964930:A:G	0.00697638	5.96137	-0.667783
69965184	chr18:69965184:CA:C	1.02881e-05	-1.29956e-10	-1.22572
69965852	chr18:69965852:T:C	1.03209e-05	-1.22253	-3.67523e-10
69965863	chr18:69965863:C:G	2.48386e-06	-1.27231	-1.37457
69965887	chr18:69965887:A:T	9.0949e-06	-1.29956e-10	-1.34899
69965908	chr18:69965908:A:G	2.53055e-06	-1.26053	-1.36773
69966141	chr18:69966141:C:T	9.80782e-06	-1.27352	-3.67523e-10
69966204	chr18:69966204:C:T	0.000100344	-1.29956e-10	1.0519
69966566	chr18:69966566:A:G	1.03947e-05	-1.29956e-10	-1.2154
69966593	chr18:69966593:A:C	2.55357e-06	-1.24796	-1.37125
69966969	chr18:69966969:T:G	2.51046e-06	-1.26748	-1.36875
69967598	chr18:69967598:G:T	1.03578e-05	-1.21896	-3.67523e-10
69967838	chr18:69967838:A:G	1.61678e-05	-1.29956e-10	-0.773678
69968111	chr18:69968111:C:T	9.33393e-06	-1.29956e-10	-1.32305
69968122	chr18:69968122:A:T	4.20568e-05	-1.29956e-10	0.182319
69968414	chr18:69968414:T:C	5.85657e-05	1.63574	-1.1223
69968712	chr18:69968712:C:T	1.46768e-05	0.361543	-1.23198
69968828	chr18:69968828:T:C	0.00132187	4.73725	-1.10715
69968837	chr18:69968837:C:T	2.43243e-06	-1.32642	-1.3414
69969219	chr18:69969219:C:T	2.62827e-05	-1.29956e-10	-0.287793
69969243	chr18:69969243:C:T	1.01757e-05	-0.38922	-0.847484
69969360	chr18:69969360:T:C	9.40461e-06	-1.29956e-10	-1.3155
69969749	chr18:69969749:T:C	1.88013e-05	-0.622776	-3.67523e-10
69969909	chr18:69969909:T:C	1.17067e-05	-1.29956e-10	-1.09654
69970212	chr18:69970212:T:C	7.44964e-06	-1.54854	-3.67523e-10
69970241	chr18:69970241:CACTT:C	8.95506e-06	-1.29956e-10	-1.36448
69970281	chr18:69970281:C:T	2.47988e-06	-1.29763	-1.35086
69971097	chr18:69971097:G:A	3.97814e-05	-1.29956e-10	0.126698
69971821	chr18:69971821:T:C	1.61678e-05	-1.29956e-10	-0.773678
69972846	chr18:69972846:G:A	9.16537e-06	-1.29956e-10	-1.34127
69973483	chr18:69973483:G:A	5.00741e-05	-1.29956e-10	0.356801
69973850	chr18:69973850:G:A	9.3935e-06	-1.29956e-10	-1.31668
69974026	chr18:69974026:T:G	9.45988e-06	-1.29956e-10	-1.30964
69974244	chr18:69974244:G:A	4.23817e-05	-1.29956e-10	0.190015
69974311	chr18:69974311:G:A	8.9726e-06	-1.29956e-10	-1.36253
69975014	chr18:69975014:A:G	0.0012362	4.42632	-0.863227
69975058	chr18:69975058:G:A	9.73065e-06	-1.28142	-3.67523e-10
69975251	chr18:69975251:C:T	9.33385e-06	-1.29956e-10	-1.32305
69975253	chr18:69975253:A:G	9.21803e-06	-1.29956e-10	-1.33554
69975299	chr18:69975299:G:A	3.38997e-05	-1.29956e-10	-0.0332956
69975408	chr18:69975408:T:C	8.87504e-06	-1.29956e-10	-1.37346
69975436	chr18:69975436:G:A	1.08765e-05	-1.29956e-10	-1.1701
69975732	chr18:69975732:A:G	9.10324e-06	-1.29956e-10	-1.34807
69975780	chr18:69975780:C:T	0.00133596	4.48715	-0.846446
69975815	chr18:69975815:A:G	0.00130642	4.49063	-0.872282
69976095	chr18:69976095:A:G	9.22855e-06	-1.29956e-10	-1.3344
69976299	chr18:69976299:T:C	0.00128064	4.50433	-0.905918
69976537	chr18:69976537:G:C	9.66574e-06	-1.28811	-3.67523e-10
69976581	chr18:69976581:G:A	1.1778e-05	-1.29956e-10	-1.09047
69976777	chr18:69976777:C:T	1.52256e-05	0.417752	-1.25148
69976982	chr18:69976982:C:T	9.40921e-06	-1.29956e-10	-1.31501
69977167	chr18:69977167:G:T	9.1393e-06	-1.29956e-10	-1.34412
69978083	chr18:69978083:G:T	3.492e-06	-0.97461	-1.33162
69978130	chr18:69978130:T:C	1.0268e-05	-1.05465	-0.173023
69978498	chr18:69978498:G:A	0.000764779	-1.29956e-10	3.08288
69978532	chr18:69978532:C:T	2.03444e-05	-1.29956e-10	-0.543895
69978577	chr18:69978577:A:G	9.1907e-06	-1.29956e-10	-1.33851
69978792	chr18:69978792:G:A	2.56218e-06	-1.27668	-1.33916
69978996	chr18:69978996:GAGA:G	2.50914e-05	-1.29956e-10	-0.334178
69979338	chr18:69979338:T:C	8.85418e-06	-1.29956e-10	-1.37581
69979436	chr18:69979436:T:C	1.62081e-05	-1.29956e-10	-0.771188
69979531	chr18:69979531:C:T	3.35644e-05	-1.29956e-10	-0.0432374
69979703	chr18:69979703:C:T	6.96646e-05	1.89642	-1.20943
69980087	chr18:69980087:C:T	0.000100747	-1.29956e-10	1.05591
69981067	chr18:69981067:A:G	1.14704e-05	-1.11693	-3.67523e-10
69981439	chr18:69981439:C:T	0.000213183	-1.29956e-10	1.80545
69981541	chr18:69981541:A:G	3.45684e-05	-1.29956e-10	-0.0137618
69981959	chr18:69981959:A:T	2.63871e-06	-1.22956	-1.35685
69982607	chr18:69982607:T:G	1.01159e-05	-1.24259	-3.67523e-10
69982828	chr18:69982828:CT:C	2.07106e-05	-0.526055	-3.67523e-10
69983127	chr18:69983127:GATT:G	9.51285e-06	-1.29956e-10	-1.30406
69983300	chr18:69983300:T:C	4.45164e-06	-0.737313	-1.32612
69983312	chr18:69983312:G:C	1.74583e-06	-1.63975	-1.35972
69983545	chr18:69983545:G:C	1.40091e-05	0.299989	-1.21698
69983674	chr18:69983674:G:A	9.19058e-06	-1.29956e-10	-1.33852
69983713	chr18:69983713:G:T	0.00163514	4.5181	-0.675322
69984302	chr18:69984302:A:G	0.00142722	4.55852	-0.851735
69984576	chr18:69984576:T:C	9.07458e-06	-1.29956e-10	-1.35123
69984974	chr18:69984974:T:C	8.85305e-06	-1.29956e-10	-1.37594
69985254	chr18:69985254:C:CAAGAAATAAAAAGGAAGA	2.52973e-06	-1.3161	-1.31249
69985705	chr18:69985705:G:T	1.43866e-05	-1.29956e-10	-0.890403
69986003	chr18:69986003:C:T	1.74784e-05	-0.695739	-3.67523e-10
69986343	chr18:69986343:C:T	1.55749e-05	-1.29956e-10	-0.811039
69986571	chr18:69986571:C:A	3.73926e-05	-1.29956e-10	0.0647717
69986970	chr18:69986970:T:C	9.36467e-06	-1.29956e-10	-1.31976
69987423	chr18:69987423:T:C	5.0879e-05	-1.29956e-10	0.372749
69987509	chr18:69987509:A:G	1.16916e-05	-1.29956e-10	-1.09783
69987860	chr18:69987860:C:T	0.00125995	4.48916	-0.907042
69987989	chr18:69987989:T:C	2.48499e-05	-1.29956e-10	-0.343847
69988237	chr18:69988237:A:G	2.07696e-06	-1.46533	-1.36047
69988542	chr18:69988542:C:T	1.06787e-05	-1.18845	-3.67523e-10
69988712	chr18:69988712:A:C	1.34616e-05	-1.29956e-10	-0.956863
69988877	chr18:69988877:T:A	9.85518e-06	-1.2687	-3.67523e-10
69989029	chr18:69989029:A:G	2.50814e-05	-1.29956e-10	-0.334574
69989093	chr18:69989093:C:T	1.21357e-05	-1.29956e-10	-1.06055
69989095	chr18:69989095:C:A	3.93946e-05	0.116927	-3.67523e-10
69989300	chr18:69989300:A:G	7.57168e-06	-1.06897	-0.463321
69990372	chr18:69990372:T:C	0.000110438	-1.29956e-10	1.14775
69990447	chr18:69990447:C:T	3.78119e-05	-1.29956e-10	0.0759213
69990606	chr18:69990606:C:T	1.08345e-05	-1.29956e-10	-1.17397
69991334	chr18:69991334:T:C	1.46743e-05	-1.29956e-10	-0.870607
69991421	chr18:69991421:C:T	2.64501e-06	-1.27325	-1.31077
69991463	chr18:69991463:T:C	9.18924e-05	-1.29956e-10	0.963916
69991678	chr18:69991678:C:T	1.40391e-05	-1.29956e-10	-0.914853
69992028	chr18:69992028:C:T	8.86064e-06	-1.29956e-10	-1.37508
69992525	chr18:69992525:C:T	1.07563e-05	-1.18121	-3.67523e-10
69993366	chr18:69993366:T:C	4.46205e-05	-1.29956e-10	0.241491
69993581	chr18:69993581:T:TTA	1.83491e-05	-0.647123	-3.67523e-10
69993618	chr18:69993618:T:G	9.50494e-06	-1.29956e-10	-1.30489
69993708	chr18:69993708:T:C	3.26106e-06	-1.0531	-1.32155
69994050	chr18:69994050:T:C	1.41751e-05	-1.29956e-10	-0.905216
69994190	chr18:69994190:A:T	3.58976e-06	-0.940658	-1.33796
69994736	chr18:69994736:C:T	8.92949e-06	-1.29956e-10	-1.36734
69994873	chr18:69994873:C:T	1.89026e-05	-1.29956e-10	-0.617401
69995173	chr18:69995173:T:C	5.97155e-05	0.532889	-3.67523e-10
69995225	chr18:69995225:A:G	1.81412e-05	-1.29956e-10	-0.658518
69995324	chr18:69995324:T:A	9.17505e-06	-1.29956e-10	-1.34021
69996393	chr18:69996393:T:C	9.08207e-06	-1.29956e-10	-1.3504
69996914	chr18:69996914:A:T	1.51689e-05	0.363748	-1.2012
69997065	chr18:69997065:A:G	2.24124e-05	-1.29956e-10	-0.447086
69997214	chr18:69997214:T:C	0.00112333	4.35792	-0.890577
69997351	chr18:69997351:C:CA	9.60988e-06	-1.29391	-3.67523e-10
69998123	chr18:69998123:G:C	3.54974e-05	-1.29956e-10	0.0127565
69998227	chr18:69998227:A:T	9.87415e-06	-1.29956e-10	-1.26678
69998228	chr18:69998228:A:T	5.61259e-06	-1.20483	-0.626855
69998306	chr18:69998306:G:T	9.82452e-06	-1.29956e-10	-1.27182
69998354	chr18:69998354:T:C	1.29057e-05	-1.29956e-10	-0.99903
69998496	chr18:69998496:G:T	9.62813e-06	-1.29201	-3.67523e-10
69999147	chr18:69999147:G:A	4.95869e-06	-1.20824	-0.747319
69999735	chr18:69999735:T:G	1.25344e-05	-1.29956e-10	-1.02822
69999748	chr18:69999748:C:T	1.24861e-05	-1.29956e-10	-1.03209
69999795	chr18:69999795:C:T	0.00243133	3.90473	0.334757
69999912	chr18:69999912:G:A	4.53842e-06	-0.774475	-1.26965
70000128	chr18:70000128:C:T	8.88252e-06	-1.29956e-10	-1.37262
70000190	chr18:70000190:T:G	8.87278e-06	-1.29956e-10	-1.37371
70000243	chr18:70000243:GACACTCAA:G	9.34538e-06	-1.29956e-10	-1.32182
70000280	chr18:70000280:T:G	9.94356e-06	-1.25978	-3.67523e-10
70000979	chr18:70000979:A:AT	1.05623e-05	-1.29956e-10	-1.19941
70000980	chr18:70000980:A:T	1.04466e-05	-1.29956e-10	-1.21043
70001031	chr18:70001031:T:G	1.02842e-05	-1.29956e-10	-1.22609
70001781	chr18:70001781:G:C	0.00157974	4.51203	-0.703717
70001913	chr18:70001913:C:T	8.13791e-06	-1.46017	-3.67523e-10
70002034	chr18:70002034:G:GTGCC	1.06918e-05	-1.29956e-10	-1.18723
70002154	chr18:70002154:T:G	1.05438e-05	-1.29956e-10	-1.20116
70002371	chr18:70002371:G:A	7.52434e-06	-1.53856	-3.67523e-10
70002573	chr18:70002573:G:A	8.97621e-06	-1.29956e-10	-1.36212
70003111	chr18:70003111:A:T	1.05683e-05	-1.29956e-10	-1.19884
70003382	chr18:70003382:T:G	3.90748e-06	-0.886556	-1.30725
70003524	chr18:70003524:A:G	1.1268e-05	-1.29956e-10	-1.13473
70003532	chr18:70003532:C:G	8.85558e-06	-1.29956e-10	-1.37565
70003629	chr18:70003629:T:C	1.3453e-05	-1.29956e-10	-0.957499
70004058	chr18:70004058:C:T	3.2153e-06	-1.07695	-1.31183
70004296	chr18:70004296:G:A	3.81979e-05	-1.29956e-10	0.0860787
70004420	chr18:70004420:C:T	0.00477977	5.5264	-0.610951
70004509	chr18:70004509:T:C	4.12519e-06	-0.811227	-1.32836
70004514	chr18:70004514:T:C	3.55031e-05	-1.29956e-10	0.0129183
70004552	chr18:70004552:T:A	3.73867e-05	-1.29956e-10	0.0646136
70004869	chr18:70004869:TA:T	0.000120836	2.51365	-1.27592
70004903	chr18:70004903:T:C	0.000577119	4.12337	-1.32202
70004977	chr18:70004977:A:G	1.72554e-05	-0.708574	-3.67523e-10
70005029	chr18:70005029:CATCT:C	9.38335e-06	-1.29956e-10	-1.31776
70005060	chr18:70005060:T:C	1.51186e-05	-1.29956e-10	-0.840774
70005488	chr18:70005488:T:C	9.15415e-06	-1.3425	-3.67523e-10
70005515	chr18:70005515:T:C	1.56315e-05	0.395442	-1.20286
70005788	chr18:70005788:A:C	9.19568e-06	-1.29956e-10	-1.33797
70006030	chr18:70006030:AC:A	2.29856e-05	-1.29956e-10	-0.421833
70006056	chr18:70006056:G:C	6.96595e-06	-1.61567	-3.67523e-10
70006230	chr18:70006230:G:T	1.09665e-05	-1.29956e-10	-1.16185
70006813	chr18:70006813:A:G	9.22863e-06	-1.29956e-10	-1.33439
70007452	chr18:70007452:T:C	8.90143e-06	-1.29956e-10	-1.37049
70007575	chr18:70007575:G:A	5.38184e-06	-1.21763	-0.656039
70007787	chr18:70007787:C:T	3.63555e-05	-1.29956e-10	0.0366432
70007876	chr18:70007876:G:A	1.65987e-05	0.503467	-1.25084
70007984	chr18:70007984:T:C	0.00119888	4.48171	-0.949274
70008302	chr18:70008302:C:T	1.0135e-05	-1.2407	-3.67523e-10
70008869	chr18:70008869:C:T	3.02186e-05	-1.29956e-10	-0.148244
70008956	chr18:70008956:A:G	7.16683e-06	-1.58724	-3.67523e-10
70009179	chr18:70009179:G:C	1.75684e-06	-1.6333	-1.35989
70010006	chr18:70010006:A:G	8.16053e-06	-0.602018	-0.855375
70010333	chr18:70010333:G:A	9.87384e-06	-1.26681	-3.67523e-10
70010400	chr18:70010400:A:G	0.00160445	4.53351	-0.709676
70010701	chr18:70010701:T:C	9.59435e-06	-1.29553	-3.67523e-10
70011154	chr18:70011154:G:C	2.66553e-05	-0.273715	-3.67523e-10
70011161	chr18:70011161:A:G	2.56577e-05	-0.311859	-3.67523e-10
70011541	chr18:70011541:T:C	0.00121624	4.45587	-0.90905
70011618	chr18:70011618:C:T	2.46251e-05	-0.352938	-3.67523e-10
70012659	chr18:70012659:G:A	9.682e-06	-1.29956e-10	-1.28643
70012774	chr18:70012774:T:C	9.17996e-06	-1.29956e-10	-1.33968
70012872	chr18:70012872:GA:G	9.49715e-06	-1.30571	-3.67523e-10
70013414	chr18:70013414:T:C	7.23471e-05	-1.29956e-10	0.724773
70013806	chr18:70013806:A:G	9.44189e-05	-1.29956e-10	0.991039
70014049	chr18:70014049:G:A	1.0488e-05	-1.29956e-10	-1.20647
70014939	chr18:70014939:A:G	1.09191e-05	-1.16619	-3.67523e-10
70015515	chr18:70015515:C:T	2.96395e-05	0.71733	-0.884924
70015520	chr18:70015520:G:A	9.58495e-05	-1.29956e-10	1.00608
70015651	chr18:70015651:CAA:C	2.25675e-05	-1.29956e-10	-0.440193
70015744	chr18:70015744:T:C	9.65899e-06	-1.28881	-3.67523e-10
70015828	chr18:70015828:T:C	3.70565e-06	-1.31829	-0.92855
70015928	chr18:70015928:C:T	1.29088e-05	-1.29956e-10	-0.998795
70015976	chr18:70015976:T:C	1.07532e-05	-1.29956e-10	-1.1815
70016075	chr18:70016075:G:A	0.00010018	-1.29956e-10	1.05027
70016126	chr18:70016126:T:C	6.9381e-06	-1.61967	-3.67523e-10
70016181	chr18:70016181:T:C	0.000229823	-1.29956e-10	1.88061
70016216	chr18:70016216:AAT:A	1.58228e-05	0.416895	-1.21214
70016462	chr18:70016462:C:T	1.68884e-05	0.472377	-1.20245
70016479	chr18:70016479:A:G	7.60746e-06	-0.618484	-0.90909
70016584	chr18:70016584:C:T	0.00102039	3.34663	0.0246113
70017249	chr18:70017249:G:C	1.22771e-05	-1.29956e-10	-1.04897
70017771	chr18:70017771:C:T	1.70415e-05	0.4841	-1.20515
70017793	chr18:70017793:T:C	1.91364e-05	-1.29956e-10	-0.605111
70018092	chr18:70018092:T:C	1.95685e-05	-1.29956e-10	-0.58278
70018108	chr18:70018108:A:C	9.32564e-06	-1.29956e-10	-1.32393
70018466	chr18:70018466:T:G	1.71678e-05	0.470511	-1.18418
70019164	chr18:70019164:T:C	9.50419e-06	-1.29956e-10	-1.30497
70019354	chr18:70019354:A:C	1.03603e-05	-1.21872	-3.67523e-10
70019399	chr18:70019399:T:G	1.57658e-05	0.424746	-1.22361
70019448	chr18:70019448:G:A	9.06227e-06	-1.29956e-10	-1.35258
70019497	chr18:70019497:T:C	9.64277e-06	-1.29049	-3.67523e-10
70020001	chr18:70020001:G:A	1.38225e-05	-1.29956e-10	-0.930407
70020023	chr18:70020023:G:T	2.63184e-05	0.626876	-0.91331
70020409	chr18:70020409:A:G	9.24172e-06	-1.29956e-10	-1.33297
70020624	chr18:70020624:T:C	0.00125586	3.24376	0.335109
70020777	chr18:70020777:A:G	3.0607e-05	-1.29956e-10	-0.135473
70020874	chr18:70020874:A:G	8.93831e-06	-1.29956e-10	-1.36636
70021835	chr18:70021835:T:C	9.26656e-06	-1.29956e-10	-1.33029
70022283	chr18:70022283:A:AT	9.77172e-06	-1.29956e-10	-1.27721
70022333	chr18:70022333:T:C	1.07184e-05	-1.18474	-3.67523e-10
70022965	chr18:70022965:T:C	8.4726e-05	1.37932	-0.496597
70023057	chr18:70023057:CT:C	3.14292e-05	-1.29956e-10	-0.108965
70023957	chr18:70023957:G:A	0.190649	9.97743	-1.37594
70024284	chr18:70024284:A:C	1.65072e-05	0.482526	-1.23543
70024584	chr18:70024584:C:T	3.53679e-05	-1.29956e-10	0.00910373
70024685	chr18:70024685:T:G	1.34431e-05	-1.29956e-10	-0.958238
70024987	chr18:70024987:C:T	9.10095e-06	-1.29956e-10	-1.34832
70025096	chr18:70025096:T:C	1.2081e-05	-1.29956e-10	-1.06507
70025689	chr18:70025689:G:A	9.40422e-06	-1.31554	-3.67523e-10
70025805	chr18:70025805:G:A	8.85606e-06	-1.29956e-10	-1.3756
70026264	chr18:70026264:G:T	1.96142e-05	-1.29956e-10	-0.580446
70027072	chr18:70027072:A:C	4.90677e-05	-1.29956e-10	0.3365
70027416	chr18:70027416:C:A	1.61239e-05	-0.776398	-3.67523e-10
70027484	chr18:70027484:C:T	2.73145e-05	-1.29956e-10	-0.249284
70028041	chr18:70028041:G:T	1.13738e-05	-1.12539	-3.67523e-10
70028059	chr18:70028059:A:C	1.57143e-05	-1.29956e-10	-0.802133
70028269	chr18:70028269:G:A	1.46909e-05	0.34004	-1.20952
70028345	chr18:70028345:C:A	1.3476e-05	-1.29956e-10	-0.955793
70028520	chr18:70028520:G:A	1.96029e-05	-1.29956e-10	-0.581027
70028637	chr18:70028637:AT:A	8.95591e-06	-1.29956e-10	-1.36439
70029078	chr18:70029078:G:T	0.000101288	-1.29956e-10	1.06127
70029977	chr18:70029977:CTATA:C	1.04532e-05	-1.29956e-10	-1.20979
70030196	chr18:70030196:G:C	1.59276e-05	-1.29956e-10	-0.788651
70030233	chr18:70030233:T:C	4.07012e-05	-1.29956e-10	0.149554
70030860	chr18:70030860:G:A	1.3457e-05	-1.29956e-10	-0.9572
70031069	chr18:70031069:G:C	9.21504e-06	-1.29956e-10	-1.33586
70031499	chr18:70031499:T:C	0.00112788	4.23548	-0.764088
70031857	chr18:70031857:C:T	1.61219e-05	0.441711	-1.21823
70031858	chr18:70031858:T:C	1.29098e-05	-1.29956e-10	-0.998716
70032106	chr18:70032106:T:C	4.23873e-06	-1.64055	-0.47189
70032147	chr18:70032147:T:C	0.000889603	3.10742	0.126656
70032182	chr18:70032182:C:T	9.16718e-06	-1.29956e-10	-1.34107
70032354	chr18:70032354:T:C	4.91924e-06	-0.932333	-1.03121
70032523	chr18:70032523:T:C	1.13565e-05	-1.29956e-10	-1.12691
70032563	chr18:70032563:A:G	1.77205e-05	-1.29956e-10	-0.68198
70032619	chr18:70032619:G:A	9.21196e-06	-1.29956e-10	-1.3362
70032676	chr18:70032676:A:T	9.13359e-06	-1.29956e-10	-1.34474
70032944	chr18:70032944:G:A	1.57168e-05	0.376257	-1.17823
70032957	chr18:70032957:A:T	2.93501e-05	-1.29956e-10	-0.177408
70033387	chr18:70033387:C:T	3.9434e-06	-0.888298	-1.29636
70033710	chr18:70033710:AAAT:A	1.78586e-05	-1.29956e-10	-0.674214
70033910	chr18:70033910:A:C	6.4942e-06	-1.14292	-0.542873
70034164	chr18:70034164:C:T	9.63858e-06	-1.29093	-3.67523e-10
70034239	chr18:70034239:CAG:C	9.22907e-05	-1.29956e-10	0.968241
70034347	chr18:70034347:T:C	8.21986e-06	-1.45015	-3.67523e-10
70034650	chr18:70034650:T:C	1.71904e-05	0.464998	-1.17735
70034907	chr18:70034907:C:T	3.83276e-05	-1.29956e-10	0.0894685
70034974	chr18:70034974:A:T	1.48562e-05	0.321932	-1.18021
70035173	chr18:70035173:C:T	9.32198e-06	-1.29956e-10	-1.32433
70035319	chr18:70035319:A:T	2.17674e-05	-1.29956e-10	-0.476289
70035350	chr18:70035350:A:G	1.56844e-05	0.344578	-1.14861
70035830	chr18:70035830:C:A	9.05781e-06	-1.29956e-10	-1.35307
70035871	chr18:70035871:C:T	0.000108115	-1.29956e-10	1.1265
70036021	chr18:70036021:A:G	3.04809e-06	-1.64122	-0.800973
70036127	chr18:70036127:G:A	1.048e-05	-1.29956e-10	-1.20723
70036518	chr18:70036518:G:C	1.69517e-05	0.458984	-1.18532
70036850	chr18:70036850:C:G	3.98852e-06	-1.46441	-0.708875
70037713	chr18:70037713:T:C	8.0821e-05	1.31163	-0.476094
70037850	chr18:70037850:T:A	1.32486e-05	-1.29956e-10	-0.97281
70037895	chr18:70037895:A:T	8.26068e-05	1.40178	-0.544386
70037897	chr18:70037897:C:T	1.07046e-05	-1.29956e-10	-1.18603
70038048	chr18:70038048:C:G	1.91551e-05	-1.29956e-10	-0.604133
70038184	chr18:70038184:A:G	1.69822e-05	0.444522	-1.16906
70038364	chr18:70038364:G:A	7.79779e-05	1.3069	-0.50718
70038702	chr18:70038702:G:A	0.00011241	-1.29956e-10	1.16545
70039005	chr18:70039005:G:T	8.9178e-06	-1.29956e-10	-1.36865
70039088	chr18:70039088:C:T	1.08193e-05	-1.29956e-10	-1.17537
70039398	chr18:70039398:T:C	0.00109192	-1.29956e-10	3.439
70039408	chr18:70039408:A:G	1.26076e-05	-1.0224	-3.67523e-10
70039459	chr18:70039459:G:A	1.01877e-05	-1.23552	-3.67523e-10
70039460	chr18:70039460:A:G	7.07145e-05	-1.29956e-10	0.701949
70039473	chr18:70039473:T:G	1.54527e-05	0.38961	-1.20853
70039507	chr18:70039507:C:G	8.90025e-06	-1.29956e-10	-1.37062
70039553	chr18:70039553:T:C	7.73296e-06	-1.51121	-3.67523e-10
70039646	chr18:70039646:C:T	7.79623e-05	1.33107	-0.531549
70039724	chr18:70039724:A:G	2.15847e-05	-1.29956e-10	-0.484717
70040053	chr18:70040053:A:AAAG	8.0681e-05	1.34127	-0.507466
70040164	chr18:70040164:A:G	1.78112e-05	-1.29956e-10	-0.676877
70040254	chr18:70040254:T:C	1.65963e-05	0.457297	-1.20482
70040285	chr18:70040285:C:A	1.68344e-05	-1.29956e-10	-0.733279
70040457	chr18:70040457:G:A	9.47637e-06	-1.3079	-3.67523e-10
70040513	chr18:70040513:G:A	1.02955e-05	-1.22499	-3.67523e-10
70040703	chr18:70040703:T:C	1.09212e-05	-1.29956e-10	-1.16599
70041280	chr18:70041280:A:G	9.46806e-06	-1.29956e-10	-1.30878
70041316	chr18:70041316:T:C	1.07468e-05	-1.29956e-10	-1.18209
70041466	chr18:70041466:C:T	9.31887e-06	-1.29956e-10	-1.32466
70041699	chr18:70041699:T:C	1.09321e-05	-1.29956e-10	-1.165
70041907	chr18:70041907:C:T	1.03604e-05	-1.21871	-3.67523e-10
70042026	chr18:70042026:T:C	4.00163e-06	-1.51265	-0.657351
70042086	chr18:70042086:T:C	3.1114e-05	-1.29956e-10	-0.119045
70042229	chr18:70042229:A:G	9.66546e-06	-1.29956e-10	-1.28814
70042382	chr18:70042382:TTTTTTTTTTTTG:T	8.87799e-06	-1.29956e-10	-1.37313
70042853	chr18:70042853:T:C	3.2729e-05	-0.0684416	-3.67523e-10
70042948	chr18:70042948:C:G	9.66494e-06	-1.2882	-3.67523e-10
70043291	chr18:70043291:A:G	1.099e-05	-1.29956e-10	-1.15972
70043351	chr18:70043351:A:G	2.59506e-05	0.189369	-0.489875
70043498	chr18:70043498:T:C	2.56399e-05	0.256773	-0.569327
70043751	chr18:70043751:T:C	2.30452e-06	-1.58873	-1.1331
70044197	chr18:70044197:T:C	1.24828e-05	-0.744599	-0.287753
70044424	chr18:70044424:T:C	3.5683e-05	-1.29956e-10	0.0179718
70044649	chr18:70044649:T:C	3.67239e-06	-1.1734	-1.08246
70044745	chr18:70044745:T:C	4.15171e-05	-1.29956e-10	0.169404
70044869	chr18:70044869:C:T	3.19777e-06	-1.08478	-1.30947
70044916	chr18:70044916:C:T	3.03774e-05	-1.29956e-10	-0.143002
70044974	chr18:70044974:C:T	8.85935e-06	-1.29956e-10	-1.37523
70045878	chr18:70045878:G:C	0.000102894	-1.29956e-10	1.077
70046073	chr18:70046073:G:A	9.14947e-06	-1.29956e-10	-1.34301
70046093	chr18:70046093:T:G	3.61158e-06	-0.920858	-1.3517
70046106	chr18:70046106:T:C	3.12232e-06	-1.04215	-1.37597
70046327	chr18:70046327:C:A	4.1256e-06	-1.48344	-0.656055
70046501	chr18:70046501:T:C	7.91351e-06	-1.48813	-3.67523e-10
70046773	chr18:70046773:G:A	8.96484e-06	-1.29956e-10	-1.36339
70047059	chr18:70047059:A:G	9.62568e-06	-1.29956e-10	-1.29227
70047071	chr18:70047071:A:C	6.8186e-06	-1.63705	-3.67523e-10
70047373	chr18:70047373:C:A	1.90169e-05	-1.29956e-10	-0.611375
70047839	chr18:70047839:AT:A	3.08953e-06	-1.08853	-1.34015
70047955	chr18:70047955:C:A	0.000101122	-1.29956e-10	1.05962
70048484	chr18:70048484:G:A	2.2443e-05	-1.29956e-10	-0.445723
70048597	chr18:70048597:TTTTG:T	8.85261e-06	-1.29956e-10	-1.37599
70048818	chr18:70048818:C:A	6.39284e-06	-0.844446	-0.857078
70049002	chr18:70049002:C:T	9.40645e-06	-1.29956e-10	-1.31531
70049072	chr18:70049072:A:T	8.28794e-06	-1.4419	-3.67523e-10
70049378	chr18:70049378:C:T	6.45662e-06	-0.849021	-0.842575
70049462	chr18:70049462:C:T	1.22554e-05	-1.29956e-10	-1.05073
70049541	chr18:70049541:A:C	5.20948e-05	-1.29956e-10	0.396363
70049687	chr18:70049687:T:C	7.54544e-06	-1.53576	-3.67523e-10
70049967	chr18:70049967:T:C	4.34847e-06	-1.01014	-1.07674
70050145	chr18:70050145:A:G	4.74868e-05	-1.29956e-10	0.30375
70050451	chr18:70050451:G:A	6.46191e-06	-0.615982	-1.07479
70050779	chr18:70050779:G:A	8.855e-06	-1.29956e-10	-1.37572
70050844	chr18:70050844:T:C	1.16828e-05	-1.29956e-10	-1.09859
70050995	chr18:70050995:T:G	3.83856e-06	-1.12688	-1.08473
70051015	chr18:70051015:C:G	2.31417e-05	-1.29956e-10	-0.415064
70051452	chr18:70051452:A:G	2.43895e-05	0.165847	-0.528397
70051509	chr18:70051509:T:C	3.55725e-05	-1.29956e-10	0.0148693
70052112	chr18:70052112:G:A	0.000113531	-1.29956e-10	1.17537
70052208	chr18:70052208:T:C	1.34018e-05	-0.961313	-3.67523e-10
70052316	chr18:70052316:C:T	9.2061e-06	-1.29956e-10	-1.33684
70052348	chr18:70052348:T:A	6.82607e-06	-0.679807	-0.956146
70052459	chr18:70052459:A:G	9.21752e-06	-1.29956e-10	-1.3356
70052698	chr18:70052698:AT:A	3.31605e-06	-1.25497	-1.10296
70052774	chr18:70052774:C:T	1.42444e-05	-1.29956e-10	-0.900339
70052998	chr18:70052998:T:C	1.11863e-05	-1.29956e-10	-1.14202
70053010	chr18:70053010:A:T	0.000115955	-1.29956e-10	1.1965
70053018	chr18:70053018:G:C	1.05066e-05	-1.29956e-10	-1.2047
70053170	chr18:70053170:G:A	1.10811e-05	-1.29956e-10	-1.15146
70053422	chr18:70053422:T:G	6.8361e-06	-1.63449	-3.67523e-10
70053771	chr18:70053771:G:T	2.4708e-05	0.206447	-0.556021
70053803	chr18:70053803:T:C	8.94806e-06	-1.29956e-10	-1.36526
70054045	chr18:70054045:A:T	9.93018e-06	-1.29956e-10	-1.26112
70054256	chr18:70054256:G:C	1.02968e-05	-1.22487	-3.67523e-10
70054515	chr18:70054515:A:C	1.1904e-05	-0.824978	-0.254852
70054615	chr18:70054615:T:C	1.58948e-05	-1.29956e-10	-0.790707
70054653	chr18:70054653:T:C	5.483e-06	-1.57614	-0.278908
70054970	chr18:70054970:G:A	1.05963e-05	-1.29956e-10	-1.19619
70055046	chr18:70055046:T:A	5.44492e-06	-1.55973	-0.302284
70055467	chr18:70055467:TCTC:T	1.01764e-05	-1.23663	-3.67523e-10
70055517	chr18:70055517:A:G	1.03503e-05	-1.21968	-3.67523e-10
70055583	chr18:70055583:C:T	9.02854e-06	-1.29956e-10	-1.35631
70056950	chr18:70056950:A:G	2.96075e-05	-1.29956e-10	-0.168675
70057351	chr18:70057351:T:C	8.98303e-06	-1.29956e-10	-1.36136
70057566	chr18:70057566:A:G	3.65799e-06	-1.17963	-1.08016
70057781	chr18:70057781:C:G	3.48357e-05	-1.29956e-10	-0.0060596
70057903	chr18:70057903:A:C	8.85864e-06	-1.29956e-10	-1.37531
70057972	chr18:70057972:T:C	1.86775e-05	-1.29956e-10	-0.629384
70058062	chr18:70058062:C:T	5.56661e-06	-0.475247	-1.36467
70058346	chr18:70058346:G:A	2.62225e-05	-1.29956e-10	-0.290083
70058433	chr18:70058433:G:A	3.49852e-05	-1.29956e-10	-0.00177726
70058484	chr18:70058484:T:C	0.00166394	4.96233	-1.10209
70058513	chr18:70058513:C:T	2.25815e-06	-1.62662	-1.11553
70058924	chr18:70058924:C:T	2.16458e-06	-1.62735	-1.15713
70059025	chr18:70059025:G:C	3.68439e-05	-1.29956e-10	0.0499873
70059739	chr18:70059739:A:G	2.31464e-06	-1.39572	-1.32173
70059843	chr18:70059843:C:T	8.92429e-06	-1.29956e-10	-1.36793
70059940	chr18:70059940:A:G	1.10505e-05	-1.29956e-10	-1.15423
70060047	chr18:70060047:T:C	4.03198e-05	-1.29956e-10	0.140141
70060095	chr18:70060095:A:T	8.94905e-06	-1.29956e-10	-1.36516
70060112	chr18:70060112:T:C	4.64457e-06	-1.02201	-0.998989
70060391	chr18:70060391:G:T	9.65186e-06	-1.28955	-3.67523e-10
70060430	chr18:70060430:C:T	6.9096e-06	-0.467374	-1.15642
70060466	chr18:70060466:A:C	4.37032e-06	-1.33779	-0.744076
70060966	chr18:70060966:AT:A	0.00131414	4.69521	-1.07097
70061293	chr18:70061293:C:T	1.48985e-05	-1.29956e-10	-0.85544
70061560	chr18:70061560:A:G	6.83957e-06	-1.63398	-3.67523e-10
70061857	chr18:70061857:A:G	9.37844e-06	-1.31829	-3.67523e-10
70062003	chr18:70062003:C:T	1.1144e-05	-1.29956e-10	-1.1458
70062004	chr18:70062004:C:A	1.47067e-05	-1.29956e-10	-0.868401
70062097	chr18:70062097:A:T	2.21068e-06	-1.63361	-1.12979
70062295	chr18:70062295:T:C	2.09283e-05	-1.29956e-10	-0.515601
70062303	chr18:70062303:G:T	9.11027e-06	-1.29956e-10	-1.3473
70062649	chr18:70062649:A:T	3.88008e-06	-1.08967	-1.11118
70062851	chr18:70062851:C:T	1.75026e-06	-1.64097	-1.35597
70063319	chr18:70063319:T:G	4.04942e-06	-1.17213	-0.985996
70063613	chr18:70063613:A:G	9.21568e-06	-1.29956e-10	-1.3358
70063622	chr18:70063622:A:AT	0.000109566	-1.29956e-10	1.13983
70063753	chr18:70063753:C:T	2.38904e-05	-1.29956e-10	-0.383225
70063889	chr18:70063889:T:C	3.38443e-05	-1.29956e-10	-0.0349321
70064125	chr18:70064125:G:T	9.0635e-06	-1.29956e-10	-1.35245
70064475	chr18:70064475:A:G	1.01131e-05	-1.24287	-3.67523e-10
70064661	chr18:70064661:T:C	1.09322e-05	-1.29956e-10	-1.16499
70064704	chr18:70064704:G:C	9.05481e-06	-1.29956e-10	-1.35341
70064725	chr18:70064725:T:C	1.09707e-05	-1.29956e-10	-1.16148
70065973	chr18:70065973:A:C	1.21686e-05	-1.29956e-10	-1.05785
70066097	chr18:70066097:T:A	7.3729e-06	-1.55889	-3.67523e-10
70066246	chr18:70066246:A:G	4.0052e-06	-1.20932	-0.959784
70066547	chr18:70066547:G:A	8.76615e-06	-1.3858	-3.67523e-10
70066669	chr18:70066669:T:C	1.0018e-05	-1.29956e-10	-1.25232
70067000	chr18:70067000:G:T	1.0178e-05	-1.29956e-10	-1.23647
70067013	chr18:70067013:A:G	9.74396e-06	-1.29956e-10	-1.28005
70067023	chr18:70067023:T:C	9.93567e-06	-1.29956e-10	-1.26057
70067138	chr18:70067138:A:G	4.70415e-06	-1.03091	-0.97735
70067285	chr18:70067285:G:A	2.65649e-06	-1.26059	-1.31911
70067330	chr18:70067330:T:C	9.38805e-06	-1.29956e-10	-1.31726
70067402	chr18:70067402:G:A	4.83203e-06	-1.02705	-0.954384
70067411	chr18:70067411:T:G	7.06056e-06	-1.60218	-3.67523e-10
70067449	chr18:70067449:G:A	1.26779e-05	-1.29956e-10	-1.01684
70067450	chr18:70067450:C:T	4.09791e-05	-1.29956e-10	0.156361
70067509	chr18:70067509:T:C	3.15182e-05	-1.29956e-10	-0.106138
70067590	chr18:70067590:A:G	4.57236e-06	-1.05525	-0.98142
70067762	chr18:70067762:C:T	9.33688e-06	-1.32273	-3.67523e-10
70067777	chr18:70067777:C:G	9.76797e-06	-1.27759	-3.67523e-10
70067968	chr18:70067968:T:C	4.21303e-05	-1.29956e-10	0.184064
70068543	chr18:70068543:C:T	7.94915e-06	-1.48364	-3.67523e-10
70068544	chr18:70068544:G:A	1.23842e-05	-1.29956e-10	-1.04028
70068738	chr18:70068738:T:C	2.96534e-06	-1.15925	-1.31046
70069288	chr18:70069288:G:A	7.3589e-06	-0.636545	-0.924247
70069305	chr18:70069305:T:C	9.33945e-06	-1.29956e-10	-1.32245
70069467	chr18:70069467:C:T	7.00891e-06	-1.60952	-3.67523e-10
70070240	chr18:70070240:A:G	2.23013e-05	-1.29956e-10	-0.452058
70070245	chr18:70070245:G:T	9.64594e-06	-1.29017	-3.67523e-10
70070691	chr18:70070691:A:G	3.11059e-06	-1.12631	-1.29558
70070710	chr18:70070710:C:T	3.18104e-05	-1.29956e-10	-0.0969101
70070730	chr18:70070730:C:T	1.06342e-05	-1.29956e-10	-1.19262
70070934	chr18:70070934:G:A	1.00401e-05	-1.25012	-3.67523e-10
70071869	chr18:70071869:C:T	1.05152e-05	-1.29956e-10	-1.20388
70072130	chr18:70072130:T:C	8.86941e-06	-1.29956e-10	-1.37409
70072562	chr18:70072562:A:C	1.07832e-05	-1.29956e-10	-1.17871
70072705	chr18:70072705:A:G	0.000107066	-1.29956e-10	1.11674
70072892	chr18:70072892:G:A	8.76815e-06	-1.38558	-3.67523e-10
70072951	chr18:70072951:A:G	4.73165e-05	-1.29956e-10	0.300156
70073018	chr18:70073018:A:T	0.000114514	-1.29956e-10	1.184
70073365	chr18:70073365:C:T	2.74029e-06	-1.21291	-1.33573
70073881	chr18:70073881:G:A	3.23156e-06	-1.37026	-1.01348
70074073	chr18:70074073:G:A	2.89185e-05	0.299597	-0.491816
70074254	chr18:70074254:G:C	2.43578e-06	-1.34168	-1.32476
70074602	chr18:70074602:T:A	1.77651e-05	0.156833	-0.836299
70074996	chr18:70074996:C:T	2.40675e-05	0.098723	-0.474562
70075035	chr18:70075035:T:C	9.09505e-06	-1.34897	-3.67523e-10
70075210	chr18:70075210:T:C	8.41994e-06	-1.27776	-0.148339
70075295	chr18:70075295:AAC:A	1.49252e-05	-1.29956e-10	-0.853654
70075630	chr18:70075630:A:G	1.05086e-05	-1.29956e-10	-1.2045
70076666	chr18:70076666:C:T	0.000101271	-1.29956e-10	1.06109
70076677	chr18:70076677:C:T	3.23757e-05	-1.29956e-10	-0.0792935
70076740	chr18:70076740:C:T	9.42892e-06	-1.29956e-10	-1.31292
70076741	chr18:70076741:G:A	0.510267	10.607	-1.02102
70076977	chr18:70076977:C:T	3.04151e-05	1.15944	-1.3012
70077059	chr18:70077059:G:C	0.00014085	-1.29956e-10	1.39099
70077093	chr18:70077093:A:C	2.00475e-05	-1.29956e-10	-0.558596
70077299	chr18:70077299:C:T	2.76097e-06	-1.17818	-1.36294
70077704	chr18:70077704:T:C	8.8526e-06	-1.29956e-10	-1.37599
70077828	chr18:70077828:G:T	3.16444e-06	-1.03706	-1.36766
70078359	chr18:70078359:A:G	0.000117054	-1.29956e-10	1.20594
70078601	chr18:70078601:A:T	5.1206e-06	-0.580399	-1.34303
70078888	chr18:70078888:C:T	2.65936e-05	1.02774	-1.30377
70079063	chr18:70079063:T:C	3.74814e-06	-1.06115	-1.17429
70079223	chr18:70079223:T:TG	1.58832e-05	-1.29956e-10	-0.791443
70080248	chr18:70080248:T:C	2.29205e-06	-1.56009	-1.16716
70080545	chr18:70080545:C:G	0.000132484	-1.29956e-10	1.32976
70080802	chr18:70080802:G:T	2.54943e-05	1.05128	-1.36953
70081235	chr18:70081235:G:T	5.04312e-05	-1.29956e-10	0.363909
70081244	chr18:70081244:A:G	9.46747e-06	-1.29956e-10	-1.30884
70081604	chr18:70081604:C:A	1.64889e-05	-1.29956e-10	-0.754015
70081843	chr18:70081843:A:T	2.17003e-06	-1.55098	-1.23098
70082091	chr18:70082091:C:A	1.63193e-05	-0.764351	-3.67523e-10
70082422	chr18:70082422:A:AC	3.89064e-05	1.03239	-0.927933
70082731	chr18:70082731:C:T	2.3396e-05	0.969296	-1.37343
70083117	chr18:70083117:G:A	2.54078e-06	-1.28516	-1.33907
70083630	chr18:70083630:T:A	9.43164e-06	-1.29956e-10	-1.31263
70083816	chr18:70083816:G:T	1.22949e-05	-1.29956e-10	-1.04752
70084053	chr18:70084053:CTA:C	1.06327e-05	-1.19276	-3.67523e-10
70084054	chr18:70084054:T:C	6.95129e-06	-1.61778	-3.67523e-10
70084115	chr18:70084115:A:G	2.70088e-05	1.05123	-1.31177
70084441	chr18:70084441:T:C	1.23199e-05	-1.29956e-10	-1.04548
70084981	chr18:70084981:C:T	2.06652e-05	0.84364	-1.37189
70084992	chr18:70084992:C:T	8.84341e-06	-1.37703	-3.67523e-10
70085683	chr18:70085683:A:T	1.85327e-05	-1.29956e-10	-0.637164
70085742	chr18:70085742:G:A	2.51228e-05	1.01461	-1.34754
70086153	chr18:70086153:C:A	0.000104017	-1.29956e-10	1.08785
70086207	chr18:70086207:G:C	9.08965e-06	-1.29956e-10	-1.34957
70086497	chr18:70086497:C:T	1.94701e-05	-1.29956e-10	-0.587821
70086843	chr18:70086843:G:A	9.71919e-06	-1.29956e-10	-1.2826
70086912	chr18:70086912:C:T	2.40671e-05	0.992619	-1.36848
70087026	chr18:70087026:T:G	1.01325e-05	-1.24096	-3.67523e-10
70087877	chr18:70087877:G:A	6.88923e-06	-1.62674	-3.67523e-10
70089008	chr18:70089008:T:C	2.11585e-05	0.870049	-1.37471
70089374	chr18:70089374:C:G	1.18444e-05	-1.29956e-10	-1.08485
70089585	chr18:70089585:T:C	3.24287e-05	-1.29956e-10	-0.0776593
70090322	chr18:70090322:G:A	3.23445e-05	-1.29956e-10	-0.0802589
70090443	chr18:70090443:T:C	1.94972e-05	-1.29956e-10	-0.586432
70090456	chr18:70090456:A:G	3.82271e-06	-1.60881	-0.606931
70090554	chr18:70090554:G:C	7.26751e-06	-1.57329	-3.67523e-10
70090813	chr18:70090813:G:A	1.04052e-05	-1.29956e-10	-1.21439
70090858	chr18:70090858:C:A	1.59461e-05	-1.29956e-10	-0.787486
70091037	chr18:70091037:A:G	9.30892e-06	-1.29956e-10	-1.32573
70091731	chr18:70091731:A:G	1.66583e-05	-1.29956e-10	-0.743796
70092007	chr18:70092007:C:T	0.000671676	-1.29956e-10	2.95307
70092251	chr18:70092251:T:C	2.2164e-05	-0.458234	-3.67523e-10
70092453	chr18:70092453:G:C	1.47299e-05	-1.29956e-10	-0.866822
70092853	chr18:70092853:A:T	1.59748e-05	-1.29956e-10	-0.785689
70093382	chr18:70093382:T:C	1.0584e-05	-1.29956e-10	-1.19736
70093570	chr18:70093570:T:C	9.23446e-06	-1.29956e-10	-1.33376
70093680	chr18:70093680:G:C	8.5434e-06	-1.41154	-3.67523e-10
70093832	chr18:70093832:G:C	7.16055e-06	-1.58812	-3.67523e-10
70093838	chr18:70093838:CTCTTT:C	8.85316e-06	-1.29956e-10	-1.37593
70094098	chr18:70094098:ACT:A	2.35011e-05	0.973808	-1.37346
70094265	chr18:70094265:T:G	2.19737e-06	-1.4008	-1.36864
70094730	chr18:70094730:C:T	9.11185e-06	-1.29956e-10	-1.34713
70094858	chr18:70094858:C:T	2.91215e-05	1.1389	-1.32413
70095175	chr18:70095175:A:G	1.89137e-05	-1.29956e-10	-0.616817
70095376	chr18:70095376:G:A	1.15786e-05	-1.29956e-10	-1.10755
70095424	chr18:70095424:T:C	1.12826e-05	-1.13344	-3.67523e-10
70095696	chr18:70095696:G:A	8.96626e-06	-1.36323	-3.67523e-10
70096009	chr18:70096009:T:C	1.19267e-05	-1.29956e-10	-1.07792
70096467	chr18:70096467:C:T	0.000191449	-1.29956e-10	1.69792
70096689	chr18:70096689:T:C	3.94088e-05	1.02976	-0.91247
70096734	chr18:70096734:C:T	8.85806e-06	-1.29956e-10	-1.37537
70096794	chr18:70096794:T:C	6.7915e-06	-1.64103	-3.67523e-10
70097221	chr18:70097221:G:A	8.85526e-06	-1.29956e-10	-1.37569
70097571	chr18:70097571:G:A	8.93943e-06	-1.29956e-10	-1.36623
70097573	chr18:70097573:G:C	7.29863e-06	-1.56902	-3.67523e-10
70097594	chr18:70097594:C:T	1.14259e-05	-1.29956e-10	-1.12082
70097595	chr18:70097595:G:A	1.56654e-05	-1.29956e-10	-0.80525
70097619	chr18:70097619:G:C	1.0626e-05	0.181832	-1.37523
70098061	chr18:70098061:ATAAAC:A	2.33623e-06	-1.35204	-1.35613
70098246	chr18:70098246:C:T	1.57658e-05	-1.29956e-10	-0.798858
70098609	chr18:70098609:C:A	3.11111e-05	1.17804	-1.29718
70098796	chr18:70098796:C:G	1.25745e-05	-1.02503	-3.67523e-10
70098916	chr18:70098916:G:A	9.45931e-06	-1.29956e-10	-1.3097
70098928	chr18:70098928:C:T	3.04508e-05	-1.29956e-10	-0.140591
70099398	chr18:70099398:C:T	2.56076e-05	1.06015	-1.37397
70099409	chr18:70099409:C:T	9.03731e-06	-1.29956e-10	-1.35534
70099612	chr18:70099612:T:C	9.05242e-06	-1.29956e-10	-1.35367
70099757	chr18:70099757:G:A	2.4442e-06	-1.55704	-1.10594
70100043	chr18:70100043:G:A	1.59217e-05	-1.29956e-10	-0.789017
70100192	chr18:70100192:T:C	1.08359e-05	-1.17384	-3.67523e-10
70100279	chr18:70100279:TTGAAGACG:T	3.39398e-05	-1.29956e-10	-0.0321127
70100403	chr18:70100403:T:C	2.99126e-05	1.15001	-1.30843
70100807	chr18:70100807:T:A	0.000105091	-1.29956e-10	1.09812
70100948	chr18:70100948:G:T	1.19844e-05	-1.29956e-10	-1.0731
70101262	chr18:70101262:T:C	1.59279e-05	-1.29956e-10	-0.788631
70101593	chr18:70101593:C:A	2.93296e-05	1.13695	-1.31505
70101678	chr18:70101678:A:G	4.28514e-05	1.03548	-0.834439
70102032	chr18:70102032:G:A	9.26452e-06	-1.29956e-10	-1.33051
70102334	chr18:70102334:C:T	6.94256e-06	-1.61903	-3.67523e-10
70102746	chr18:70102746:A:G	8.85985e-06	-1.29956e-10	-1.37517
70102767	chr18:70102767:A:G	1.98047e-06	-1.64067	-1.2327
70103032	chr18:70103032:G:A	1.46192e-05	-1.29956e-10	-0.874363
70103106	chr18:70103106:G:A	1.10898e-05	-1.15067	-3.67523e-10
70103267	chr18:70103267:G:A	7.03046e-06	-1.60645	-3.67523e-10
70103274	chr18:70103274:G:A	1.22599e-05	-1.29956e-10	-1.05037
70103951	chr18:70103951:C:T	2.969e-06	-1.37872	-1.08975
70104107	chr18:70104107:C:T	2.24913e-05	-1.26644	0.822869
70104593	chr18:70104593:C:A	9.32624e-06	-1.29956e-10	-1.32387
70104700	chr18:70104700:A:T	6.83809e-06	-1.63419	-3.67523e-10
70104724	chr18:70104724:C:T	1.65515e-05	-1.29956e-10	-0.750226
70104867	chr18:70104867:CA:C	2.3461e-05	0.974124	-1.37549
70104885	chr18:70104885:G:C	1.595e-05	-1.29956e-10	-0.787244
70105026	chr18:70105026:G:C	1.59217e-05	-1.29956e-10	-0.789017
70105281	chr18:70105281:G:A	1.36862e-05	0.435646	-1.37596
70105302	chr18:70105302:G:A	9.33555e-06	-1.29956e-10	-1.32287
70105456	chr18:70105456:G:A	1.11572e-05	-1.29956e-10	-1.14462
70105561	chr18:70105561:G:A	1.56066e-05	-1.29956e-10	-0.80901
70106072	chr18:70106072:T:G	2.57604e-06	-1.54684	-1.06361
70106134	chr18:70106134:G:A	9.32124e-06	-1.29956e-10	-1.32441
70106380	chr18:70106380:T:A	1.1359e-05	-1.12669	-3.67523e-10
70106382	chr18:70106382:A:AC	1.12387e-05	-1.13734	-3.67523e-10
70106652	chr18:70106652:T:C	1.50817e-05	-1.29956e-10	-0.843219
70106738	chr18:70106738:A:G	4.3227e-05	0.78536	-0.575597
70106990	chr18:70106990:T:C	7.24504e-06	-1.57639	-3.67523e-10
70107013	chr18:70107013:A:C	1.74485e-06	-1.63734	-1.36269
70107137	chr18:70107137:C:T	1.13487e-05	-1.1276	-3.67523e-10
70107263	chr18:70107263:G:A	6.83628e-06	-1.63446	-3.67523e-10
70107475	chr18:70107475:C:A	1.73178e-05	-1.29956e-10	-0.704969
70108015	chr18:70108015:C:T	1.57175e-05	-1.29956e-10	-0.801928
70108017	chr18:70108017:G:A	8.92463e-06	-1.29956e-10	-1.36789
70108452	chr18:70108452:A:G	3.54573e-05	0.935918	-0.924292
70108644	chr18:70108644:C:T	9.20678e-06	-1.29956e-10	-1.33676
70109175	chr18:70109175:G:C	1.73875e-05	0.669316	-1.37026
70109236	chr18:70109236:C:T	9.06696e-06	-1.29956e-10	-1.35207
70109278	chr18:70109278:A:G	7.13054e-05	-1.29956e-10	0.71027
70109639	chr18:70109639:C:T	1.6854e-05	-1.29956e-10	-0.732115
70109826	chr18:70109826:T:C	0.000106816	-1.29956e-10	1.11441
70110109	chr18:70110109:T:C	9.71633e-06	-1.29956e-10	-1.28289
70110649	chr18:70110649:C:T	1.03412e-05	-1.29956e-10	-1.22057
70111282	chr18:70111282:G:A	1.10188e-05	-1.1571	-3.67523e-10
70111522	chr18:70111522:T:C	3.58118e-05	0.886363	-0.864788
70111558	chr18:70111558:T:C	2.43124e-05	0.968443	-1.33416
70111762	chr18:70111762:T:C	9.13148e-06	-1.29956e-10	-1.34497
70112543	chr18:70112543:A:T	8.85324e-06	-1.29956e-10	-1.37592
70113093	chr18:70113093:G:A	0.000145192	-1.29956e-10	1.42136
70113237	chr18:70113237:CA:C	8.85298e-06	-1.29956e-10	-1.37595
70113263	chr18:70113263:G:A	3.34639e-05	0.87835	-0.924586
70113320	chr18:70113320:T:C	5.45711e-06	-1.56899	-0.290793
70113586	chr18:70113586:C:T	2.23979e-05	0.925877	-1.37361
70113975	chr18:70113975:T:C	2.48337e-05	0.985786	-1.33029
70115447	chr18:70115447:G:A	8.96147e-06	-1.29956e-10	-1.36377
70115607	chr18:70115607:T:C	8.85822e-06	-1.29956e-10	-1.37536
70115628	chr18:70115628:T:C	1.0505e-05	-1.29956e-10	-1.20485
70115631	chr18:70115631:T:C	2.33006e-06	-1.37389	-1.33692
70115729	chr18:70115729:T:C	1.5601e-05	-0.809365	-3.67523e-10
70117014	chr18:70117014:ACTC:A	3.74639e-05	0.96928	-0.902603
70117387	chr18:70117387:T:C	1.02811e-05	-1.29956e-10	-1.22639
70117537	chr18:70117537:C:T	1.32922e-05	-1.29956e-10	-0.969527
70117538	chr18:70117538:G:A	1.46721e-05	-1.29956e-10	-0.870755
70117611	chr18:70117611:A:G	0.000135496	-1.29956e-10	1.35224
70117784	chr18:70117784:C:T	9.4616e-06	-1.29956e-10	-1.30946
70117845	chr18:70117845:A:G	6.8062e-06	-1.63887	-3.67523e-10
70117918	chr18:70117918:T:A	2.35336e-06	-1.58097	-1.11988
70118036	chr18:70118036:T:C	2.4115e-05	-0.373869	-3.67523e-10
70118075	chr18:70118075:T:C	2.60752e-06	-1.46986	-1.12844
70118506	chr18:70118506:C:T	1.25957e-05	-1.02334	-3.67523e-10
70118760	chr18:70118760:G:A	9.89985e-06	-1.29956e-10	-1.26418
70118793	chr18:70118793:G:A	1.06872e-05	-1.29956e-10	-1.18765
70119251	chr18:70119251:T:A	9.24506e-06	-1.29956e-10	-1.33261
70119854	chr18:70119854:T:C	1.08988e-05	-1.16805	-3.67523e-10
70119982	chr18:70119982:C:T	9.25124e-06	-1.29956e-10	-1.33195
70120117	chr18:70120117:A:G	2.15086e-06	-1.41702	-1.37381
70120225	chr18:70120225:CAG:C	6.72796e-06	-0.287389	-1.36304
70120450	chr18:70120450:A:G	1.0976e-05	-1.29956e-10	-1.16099
70120841	chr18:70120841:C:T	2.29255e-05	-0.424453	-3.67523e-10
70120999	chr18:70120999:C:T	1.03208e-05	-1.29956e-10	-1.22254
70121159	chr18:70121159:A:G	9.1613e-06	-1.29956e-10	-1.34171
70121179	chr18:70121179:C:T	1.18315e-05	-1.08594	-3.67523e-10
70121363	chr18:70121363:T:C	2.99718e-06	-1.10868	-1.35035
70121926	chr18:70121926:G:C	7.21481e-06	-1.58057	-3.67523e-10
70122480	chr18:70122480:G:T	2.82004e-05	1.15733	-1.37469
70122866	chr18:70122866:T:C	1.74826e-06	-1.62931	-1.36877
70123073	chr18:70123073:T:C	8.84493e-05	-1.29956e-10	0.925728
70123150	chr18:70123150:A:G	1.71314e-05	-1.29956e-10	-0.715791
70123273	chr18:70123273:T:C	4.44648e-05	-1.29956e-10	0.237995
70123397	chr18:70123397:T:C	3.59551e-05	0.0255678	-3.67523e-10
70124118	chr18:70124118:G:T	1.08692e-05	-1.17077	-3.67523e-10
70124158	chr18:70124158:G:A	1.58749e-05	-1.29956e-10	-0.791965
70124510	chr18:70124510:A:T	5.62851e-06	-0.453907	-1.37495
70124653	chr18:70124653:T:C	2.30953e-05	0.945258	-1.36233
70124757	chr18:70124757:G:A	0.000118676	-1.29956e-10	1.21969
70126218	chr18:70126218:T:C	2.57307e-06	-1.25979	-1.35181
70126333	chr18:70126333:T:TA	1.26135e-05	-1.02193	-3.67523e-10
70126997	chr18:70126997:G:A	1.51061e-05	-1.29956e-10	-0.841604
70127918	chr18:70127918:T:C	3.53927e-05	-1.29956e-10	0.00980261
70128214	chr18:70128214:G:T	1.4673e-05	-1.29956e-10	-0.870695
70128719	chr18:70128719:CT:C	1.41969e-05	-0.90368	-3.67523e-10
70129498	chr18:70129498:C:G	9.03462e-06	-1.29956e-10	-1.35564
70129540	chr18:70129540:C:T	8.56971e-06	-1.40847	-3.67523e-10
70129644	chr18:70129644:T:TA	9.17341e-06	-1.29956e-10	-1.34039
70129937	chr18:70129937:T:C	5.13852e-05	-1.29956e-10	0.382648
70130084	chr18:70130084:C:T	3.00815e-05	-0.152792	-3.67523e-10
70130701	chr18:70130701:G:C	1.26646e-05	-1.01789	-3.67523e-10
70130752	chr18:70130752:AT:A	1.37308e-05	-1.29956e-10	-0.937058
70131017	chr18:70131017:C:T	3.70871e-05	1.24336	-1.1868
70131107	chr18:70131107:TAGTG:T	1.48502e-05	-1.29956e-10	-0.85869
70131183	chr18:70131183:A:G	1.93265e-05	0.769779	-1.365
70131432	chr18:70131432:C:T	2.45102e-05	0.930789	-1.2884
70132286	chr18:70132286:A:G	1.0629e-05	-1.29956e-10	-1.19312
70132460	chr18:70132460:C:G	9.06107e-06	-1.29956e-10	-1.35272
70132472	chr18:70132472:AAATATT:A	2.13539e-06	-1.45804	-1.34001
70132499	chr18:70132499:A:G	7.95345e-06	-1.4831	-3.67523e-10
70133029	chr18:70133029:AATAAACT:A	9.01479e-06	-1.29956e-10	-1.35784
70133219	chr18:70133219:A:G	0.000124391	-1.29956e-10	1.26673
70133847	chr18:70133847:C:T	1.09249e-05	-1.16566	-3.67523e-10
70134133	chr18:70134133:T:C	5.28369e-06	-0.516126	-1.37595
70134550	chr18:70134550:T:C	6.89912e-06	-1.62531	-3.67523e-10
70134725	chr18:70134725:G:A	9.57694e-06	-1.29734	-3.67523e-10
70134938	chr18:70134938:CA:C	3.50245e-05	-1.29956e-10	-0.000654858
70135014	chr18:70135014:T:C	9.12511e-06	-1.29956e-10	-1.34567
70135213	chr18:70135213:T:C	6.99655e-06	-1.61129	-3.67523e-10
70135254	chr18:70135254:T:C	8.98593e-06	-1.29956e-10	-1.36104
70135759	chr18:70135759:T:C	1.43552e-05	-1.29956e-10	-0.892588
70135946	chr18:70135946:A:G	1.33389e-05	-1.38849	0.42247
70136225	chr18:70136225:G:GA	3.0059e-05	0.896387	-1.04993
70136280	chr18:70136280:G:A	5.57111e-06	-0.463122	-1.37599
70136425	chr18:70136425:ATAAATT:A	5.44574e-06	-0.518497	-1.34337
70136634	chr18:70136634:T:C	1.06487e-05	-1.19126	-3.67523e-10
70136788	chr18:70136788:CCAACACTGAATG:C	1.48124e-05	-1.32364	0.462403
70136910	chr18:70136910:GT:G	9.01128e-06	-1.29956e-10	-1.35823
70137057	chr18:70137057:T:G	1.8974e-06	-1.64119	-1.27503
70137388	chr18:70137388:A:G	8.88909e-06	-1.29956e-10	-1.37188
70137532	chr18:70137532:C:T	1.5115e-05	-1.29956e-10	-0.841016
70137773	chr18:70137773:C:T	8.83373e-06	-1.37812	-3.67523e-10
70137941	chr18:70137941:C:T	3.46268e-05	-1.29956e-10	-0.0120736
70138035	chr18:70138035:T:C	2.38906e-06	-1.30981	-1.37599
70138653	chr18:70138653:C:T	2.42084e-05	0.998854	-1.36886
70139281	chr18:70139281:A:G	2.05597e-06	-1.61821	-1.21774
70139282	chr18:70139282:T:C	1.45687e-05	-1.29956e-10	-0.877828
70140465	chr18:70140465:C:T	1.60387e-05	-1.29956e-10	-0.781696
70140523	chr18:70140523:T:C	1.02394e-05	-1.29956e-10	-1.23046
70140620	chr18:70140620:C:A	9.22359e-06	-1.29956e-10	-1.33494
70140636	chr18:70140636:C:T	3.63875e-05	-1.29956e-10	0.0375229
70140689	chr18:70140689:CTATA:C	1.10697e-05	-1.15249	-3.67523e-10
70140809	chr18:70140809:C:T	8.86054e-06	-1.29956e-10	-1.3751
70140828	chr18:70140828:G:A	2.04488e-05	0.82981	-1.36859
70140957	chr18:70140957:T:C	2.34035e-06	-1.35159	-1.35481
70141604	chr18:70141604:C:G	0.000172323	-1.29956e-10	1.59267
70141613	chr18:70141613:G:A	1.97953e-05	0.794806	-1.36606
70141859	chr18:70141859:A:G	6.9659e-06	-1.61568	-3.67523e-10
70142412	chr18:70142412:C:A	9.60652e-05	-1.29956e-10	1.00832
70142625	chr18:70142625:A:G	2.8583e-05	1.13677	-1.34067
70143056	chr18:70143056:C:A	2.70347e-06	-1.21106	-1.35111
70143332	chr18:70143332:C:A	1.19939e-05	-1.0723	-3.67523e-10
70143462	chr18:70143462:G:A	1.28054e-05	-1.29956e-10	-1.00684
70143525	chr18:70143525:T:G	8.77741e-05	-1.29956e-10	0.918064
70143640	chr18:70143640:C:T	1.49754e-05	-1.29956e-10	-0.850291
70143641	chr18:70143641:G:A	9.02049e-05	-1.29956e-10	0.945381
70144186	chr18:70144186:A:G	6.48614e-05	-1.29956e-10	0.615551
70144430	chr18:70144430:C:T	1.8845e-05	-0.620457	-3.67523e-10
70144727	chr18:70144727:A:C	3.61975e-05	-1.29956e-10	0.032288
70145087	chr18:70145087:G:A	2.68215e-05	1.09029	-1.35779
70145194	chr18:70145194:C:T	6.79095e-06	-1.64111	-3.67523e-10
70145212	chr18:70145212:C:T	2.69793e-06	-1.40396	-1.16026
70145226	chr18:70145226:A:G	9.41776e-06	-1.29956e-10	-1.3141
70145537	chr18:70145537:G:A	2.66406e-06	-1.22723	-1.34962
70145627	chr18:70145627:T:C	1.07832e-05	-1.29956e-10	-1.17871
70145836	chr18:70145836:TTA:T	2.60063e-06	-1.29841	-1.30254
70145989	chr18:70145989:T:G	6.79272e-06	-1.64085	-3.67523e-10
70146121	chr18:70146121:C:A	6.54181e-06	-0.315405	-1.36308
70146647	chr18:70146647:T:C	2.07979e-06	-1.6237	-1.20074
70147261	chr18:70147261:T:C	1.94954e-06	-1.61977	-1.26934
70147681	chr18:70147681:T:C	6.07818e-06	-0.388793	-1.3632
70147880	chr18:70147880:C:T	2.54317e-06	-1.2733	-1.34999
70147961	chr18:70147961:C:T	9.03307e-05	-1.29956e-10	0.946776
70148009	chr18:70148009:T:C	6.84766e-06	-1.6328	-3.67523e-10
70148121	chr18:70148121:G:C	1.08665e-05	-1.17102	-3.67523e-10
70148240	chr18:70148240:C:T	6.32488e-06	-0.343104	-1.36911
70148651	chr18:70148651:G:A	9.38003e-06	-1.29956e-10	-1.31812
70148661	chr18:70148661:A:G	8.85413e-06	-1.29956e-10	-1.37582
70148670	chr18:70148670:G:A	2.57135e-05	-1.29956e-10	-0.309686
70148711	chr18:70148711:G:A	0.000115819	-1.29956e-10	1.19532
70149326	chr18:70149326:G:A	3.74499e-06	-0.961995	-1.27429
70150508	chr18:70150508:T:C	3.60057e-05	0.949882	-0.922907
70150601	chr18:70150601:G:A	2.65967e-05	-0.275914	-3.67523e-10
70150810	chr18:70150810:C:T	1.88437e-05	-1.29956e-10	-0.620526
70150830	chr18:70150830:T:C	5.72172e-06	-0.450537	-1.3619
70150880	chr18:70150880:CCTGT:C	2.16225e-05	0.892726	-1.37569
70151006	chr18:70151006:T:C	2.93438e-06	-1.1837	-1.29651
70151241	chr18:70151241:G:A	3.39351e-05	-1.29956e-10	-0.0322538
70152142	chr18:70152142:T:C	6.95234e-06	-1.61762	-3.67523e-10
70152215	chr18:70152215:GCTGATGAC:G	5.52922e-06	-0.473896	-1.37276
70152278	chr18:70152278:G:A	5.58583e-06	-0.476112	-1.36036
70152369	chr18:70152369:T:A	0.000943167	-1.29956e-10	3.29254
70152433	chr18:70152433:T:C	8.49076e-06	-1.41772	-3.67523e-10
70152644	chr18:70152644:G:A	3.68835e-05	-1.29956e-10	0.0510631
70152705	chr18:70152705:G:A	5.49067e-06	-0.487241	-1.36641
70153024	chr18:70153024:G:A	1.1312e-05	-1.13084	-3.67523e-10
70153296	chr18:70153296:T:C	6.92064e-06	-1.62219	-3.67523e-10
70153453	chr18:70153453:T:C	3.64558e-06	-1.27011	-0.993072
70153601	chr18:70153601:A:T	1.0359e-05	-1.29956e-10	-1.21885
70153853	chr18:70153853:T:C	1.43292e-05	-1.29956e-10	-0.894406
70153930	chr18:70153930:T:C	1.50259e-05	-1.29956e-10	-0.846924
70154412	chr18:70154412:A:C	1.50578e-05	-1.29956e-10	-0.844809
70154536	chr18:70154536:T:C	2.08669e-06	-1.61868	-1.20244
70154699	chr18:70154699:G:A	6.98104e-06	-0.245129	-1.36838
70154999	chr18:70154999:T:C	1.11643e-05	-1.14398	-3.67523e-10
70155324	chr18:70155324:C:T	6.97771e-06	-1.61398	-3.67523e-10
70155633	chr18:70155633:T:G	9.75257e-06	-1.29956e-10	-1.27917
70156066	chr18:70156066:A:C	9.01566e-06	-1.29956e-10	-1.35774
70156541	chr18:70156541:T:C	1.92935e-06	-1.57394	-1.32558
70156670	chr18:70156670:C:T	7.04073e-06	-0.234292	-1.3707
70156675	chr18:70156675:G:A	1.65542e-05	-1.29956e-10	-0.750062
70156949	chr18:70156949:T:A	0.000239329	-1.29956e-10	1.92114
70157083	chr18:70157083:A:C	3.72619e-05	1.4329	-1.37163
70157125	chr18:70157125:G:A	8.87745e-06	-1.29956e-10	-1.37319
70157143	chr18:70157143:C:G	2.92901e-06	-1.1824	-1.29963
70157173	chr18:70157173:C:T	1.04972e-05	-1.29956e-10	-1.20559
70157178	chr18:70157178:C:A	3.30146e-06	-1.2804	-1.08194
70157734	chr18:70157734:T:C	8.87526e-06	-1.29956e-10	-1.37343
70158077	chr18:70158077:G:C	1.31822e-05	-1.29956e-10	-0.977832
70158182	chr18:70158182:C:A	1.11097e-05	-1.29956e-10	-1.14888
70158214	chr18:70158214:A:G	6.87033e-06	-1.62949	-3.67523e-10
70158550	chr18:70158550:A:G	1.0994e-05	-1.29956e-10	-1.15936
70158566	chr18:70158566:A:G	1.24742e-05	-1.29956e-10	-1.03304
70158574	chr18:70158574:A:G	3.00627e-05	1.22247	-1.37589
70159242	chr18:70159242:C:A	9.37455e-05	-1.29956e-10	0.983881
70159696	chr18:70159696:A:G	5.84337e-06	-0.418371	-1.37302
70159713	chr18:70159713:C:A	2.01297e-06	-1.49162	-1.36547
70160106	chr18:70160106:C:T	1.9213e-06	-1.63862	-1.26509
70160189	chr18:70160189:A:C	1.02879e-05	-1.29956e-10	-1.22574
70160250	chr18:70160250:T:C	0.000550248	-1.29956e-10	2.75367
70160363	chr18:70160363:GC:G	3.18567e-06	-1.25034	-1.1477
70160370	chr18:70160370:A:G	3.15255e-06	-1.25102	-1.15747
70160587	chr18:70160587:A:C	8.27101e-06	-1.44395	-3.67523e-10
70160764	chr18:70160764:C:A	2.56115e-06	-1.29219	-1.32406
70160842	chr18:70160842:T:C	1.51093e-05	-1.29956e-10	-0.84139
70160975	chr18:70160975:T:G	6.15824e-05	-1.29956e-10	0.563674
70161129	chr18:70161129:G:A	9.01862e-06	-1.29956e-10	-1.35741
70161188	chr18:70161188:T:C	9.00318e-06	-1.29956e-10	-1.35912
70161388	chr18:70161388:C:A	2.53064e-05	-1.29956e-10	-0.325644
70161460	chr18:70161460:T:C	6.78444e-06	-0.271575	-1.3705
70161552	chr18:70161552:A:G	1.07416e-05	-1.18257	-3.67523e-10
70161601	chr18:70161601:T:C	9.00274e-06	-1.29956e-10	-1.35917
70161891	chr18:70161891:A:G	9.05432e-06	-1.29956e-10	-1.35346
70161924	chr18:70161924:G:A	7.70967e-06	-0.162528	-1.3517
70162622	chr18:70162622:G:A	9.87763e-06	-1.29956e-10	-1.26643
70162690	chr18:70162690:G:A	0.000161612	-1.29956e-10	1.5285
70162725	chr18:70162725:C:A	1.10249e-05	-1.15655	-3.67523e-10
70162779	chr18:70162779:T:C	1.13525e-05	-1.29956e-10	-1.12726
70162815	chr18:70162815:A:AAACCC	5.93671e-05	-1.29956e-10	0.527038
70163264	chr18:70163264:C:T	1.09135e-05	-1.29956e-10	-1.1667
70163334	chr18:70163334:A:G	1.0191e-05	-1.29956e-10	-1.2352
70163839	chr18:70163839:G:A	0.000111978	-1.29956e-10	1.1616
70164154	chr18:70164154:T:C	0.000197002	-1.29956e-10	1.72651
70164239	chr18:70164239:TA:T	7.15982e-06	-0.223227	-1.36499
70164302	chr18:70164302:C:CCCTTGACCT	1.18292e-05	-1.29956e-10	-1.08613
70164862	chr18:70164862:A:G	7.21415e-06	-1.58066	-3.67523e-10
70164957	chr18:70164957:A:C	1.17312e-05	-1.29956e-10	-1.09445
70165207	chr18:70165207:A:C	2.43861e-06	-1.30083	-1.36444
70165286	chr18:70165286:A:C	7.48288e-05	-1.29956e-10	0.758501
70165375	chr18:70165375:T:G	2.56921e-06	-1.2534	-1.3597
70165505	chr18:70165505:T:C	9.21138e-06	-1.29956e-10	-1.33626
70165737	chr18:70165737:C:T	2.70028e-06	-1.19192	-1.37142
70165975	chr18:70165975:A:C	1.06891e-05	-1.29956e-10	-1.18748
70166059	chr18:70166059:C:T	1.19385e-05	-1.29956e-10	-1.07693
70166508	chr18:70166508:C:T	9.24073e-06	-1.29956e-10	-1.33308
70167259	chr18:70167259:C:G	2.04852e-05	-1.29956e-10	-0.536997
70167336	chr18:70167336:G:A	1.54887e-05	-1.29956e-10	-0.816591
70167465	chr18:70167465:G:A	8.94031e-06	-1.29956e-10	-1.36613
70167947	chr18:70167947:G:C	1.42896e-05	-1.29956e-10	-0.89717
70168053	chr18:70168053:C:T	2.56482e-06	-1.24118	-1.37363
70168529	chr18:70168529:T:C	1.18423e-05	-1.29956e-10	-1.08503
70168879	chr18:70168879:G:T	1.09466e-05	-1.16368	-3.67523e-10
70169264	chr18:70169264:A:G	1.16613e-05	-1.10043	-3.67523e-10
70169385	chr18:70169385:G:A	1.42878e-05	-1.29956e-10	-0.897299
70170281	chr18:70170281:C:A	2.32847e-06	-1.33728	-1.37421
70170292	chr18:70170292:C:T	9.04372e-06	-1.29956e-10	-1.35463
70170293	chr18:70170293:G:A	1.07231e-05	-1.29956e-10	-1.1843
70170432	chr18:70170432:G:A	9.03499e-06	-1.29956e-10	-1.3556
70170662	chr18:70170662:G:A	2.33728e-06	-1.33493	-1.37278
70170803	chr18:70170803:G:C	7.93404e-06	-1.48554	-3.67523e-10
70170914	chr18:70170914:C:T	1.48979e-05	-1.29956e-10	-0.855485
70171031	chr18:70171031:TG:T	8.88625e-06	-1.29956e-10	-1.3722
70172185	chr18:70172185:T:C	9.18444e-05	-1.29956e-10	0.963393
70172302	chr18:70172302:A:G	0.000109975	-1.29956e-10	1.14355
70172558	chr18:70172558:T:C	8.96478e-06	-1.29956e-10	-1.3634
70172720	chr18:70172720:T:C	1.40914e-05	-1.29956e-10	-0.911137
70173264	chr18:70173264:G:A	2.20025e-06	-1.41732	-1.35081
70173277	chr18:70173277:G:C	0.000261738	-1.29956e-10	2.01064
70173531	chr18:70173531:T:C	2.07242e-06	-1.63199	-1.19599
70173762	chr18:70173762:C:T	2.52518e-06	-1.28052	-1.34987
70174060	chr18:70174060:T:C	1.1898e-05	-1.29956e-10	-1.08033
70174335	chr18:70174335:G:A	1.24427e-05	-1.29956e-10	-1.03557
70174472	chr18:70174472:T:C	1.11945e-05	-1.14128	-3.67523e-10
70174489	chr18:70174489:T:C	3.9562e-05	-1.29956e-10	0.121167
70174525	chr18:70174525:G:A	1.74867e-06	-1.6243	-1.37355
70174842	chr18:70174842:G:A	3.0225e-06	-1.33163	-1.11898
70175545	chr18:70175545:T:G	9.95326e-06	-1.29956e-10	-1.2588
70175580	chr18:70175580:A:C	1.17139e-05	-1.09592	-3.67523e-10
70176084	chr18:70176084:T:C	8.20021e-05	-1.29956e-10	0.850043
70176146	chr18:70176146:AAAG:A	9.68027e-06	-1.29956e-10	-1.28661
70176376	chr18:70176376:CAATA:C	1.17899e-05	-1.08946	-3.67523e-10
70177050	chr18:70177050:A:T	1.44209e-05	-1.29956e-10	-0.888022
70177326	chr18:70177326:A:T	1.4133e-05	-1.29956e-10	-0.908189
70177959	chr18:70177959:G:T	2.96631e-06	-1.12259	-1.34679
70177967	chr18:70177967:A:G	1.10826e-05	-1.15133	-3.67523e-10
70178102	chr18:70178102:G:A	1.10168e-05	-1.29956e-10	-1.15728
70178249	chr18:70178249:G:A	1.05606e-05	-1.19957	-3.67523e-10
70178424	chr18:70178424:T:C	2.29485e-06	-1.36544	-1.36059
70178488	chr18:70178488:T:C	2.03637e-06	-1.58379	-1.26174
70178589	chr18:70178589:AT:A	5.0393e-06	-0.813354	-1.12608
70178969	chr18:70178969:G:C	1.13343e-05	-1.29956e-10	-1.12887
70179208	chr18:70179208:G:A	9.03167e-06	-1.29956e-10	-1.35596
70179406	chr18:70179406:AAAG:A	2.08998e-05	-1.29956e-10	-0.516963
70179538	chr18:70179538:C:T	1.03164e-05	-1.29956e-10	-1.22297
70180059	chr18:70180059:C:T	4.92014e-06	-1.61663	-0.346739
70180087	chr18:70180087:A:G	2.31263e-06	-1.35026	-1.36805
70180763	chr18:70180763:C:T	3.81844e-05	-1.29956e-10	0.085725
70180770	chr18:70180770:A:C	9.35907e-06	-1.29956e-10	-1.32036
70181254	chr18:70181254:A:G	8.9434e-06	-1.29956e-10	-1.36579
70181357	chr18:70181357:T:C	6.65685e-05	-1.29956e-10	0.641529
70182361	chr18:70182361:G:A	8.8698e-06	-1.29956e-10	-1.37405
70182380	chr18:70182380:G:A	1.07881e-05	-1.29956e-10	-1.17826
70182545	chr18:70182545:A:G	7.70576e-06	-1.28091	-0.23382
70183538	chr18:70183538:G:A	2.49344e-06	-1.27067	-1.37237
70183609	chr18:70183609:C:T	2.49126e-06	-1.27306	-1.37085
70184516	chr18:70184516:C:T	2.24427e-06	-1.37572	-1.3726
70184526	chr18:70184526:T:C	1.25287e-05	-1.02868	-3.67523e-10
70184863	chr18:70184863:C:T	8.87659e-06	-1.29956e-10	-1.37329
70184889	chr18:70184889:A:C	6.5295e-06	-0.979226	-0.701146
70185180	chr18:70185180:G:A	2.41594e-06	-1.29954	-1.37508
70185280	chr18:70185280:A:G	3.75872e-05	1.0593	-0.989341
70185300	chr18:70185300:G:C	9.01589e-06	-1.29956e-10	-1.35771
70185432	chr18:70185432:ATCAT:A	1.9972e-05	-1.29956e-10	-0.562371
70185471	chr18:70185471:T:C	1.17523e-05	-1.09265	-3.67523e-10
70185611	chr18:70185611:G:A	1.9549e-05	-1.29956e-10	-0.583779
70185748	chr18:70185748:A:G	7.92014e-06	-0.775735	-0.711557
70185807	chr18:70185807:T:G	1.3557e-05	-0.949798	-3.67523e-10
70185823	chr18:70185823:G:C	9.14001e-05	-1.29956e-10	0.958544
70185832	chr18:70185832:T:C	1.26952e-05	-1.01548	-3.67523e-10
70185897	chr18:70185897:T:C	2.51511e-06	-1.2584	-1.37599
70186049	chr18:70186049:T:C	1.09067e-05	-1.29956e-10	-1.16733
70186846	chr18:70186846:T:C	0.000100944	-1.29956e-10	1.05786
70186917	chr18:70186917:G:C	1.49917e-05	-1.28932	0.440114
70186978	chr18:70186978:C:T	1.30382e-05	-1.29956e-10	-0.988819
70187460	chr18:70187460:A:G	4.59552e-05	-1.29956e-10	0.270965
70188688	chr18:70188688:A:C	1.27793e-05	-1.00888	-3.67523e-10
70188865	chr18:70188865:A:AC	2.34368e-06	-1.37067	-1.33431
70189663	chr18:70189663:A:C	1.92075e-05	-0.601403	-3.67523e-10
70190191	chr18:70190191:T:C	1.30278e-05	-1.29956e-10	-0.98962
70190242	chr18:70190242:T:A	2.81521e-06	-1.41668	-1.10499
70190482	chr18:70190482:C:T	1.41737e-05	-1.29956e-10	-0.905317
70190849	chr18:70190849:C:T	1.31352e-05	-1.29956e-10	-0.981407
70190856	chr18:70190856:G:A	1.17227e-05	-1.29956e-10	-1.09517
70191013	chr18:70191013:T:C	9.29251e-06	-1.29956e-10	-1.32749
70191069	chr18:70191069:C:T	1.24847e-05	-1.29956e-10	-1.03219
70191141	chr18:70191141:C:G	8.95995e-06	-1.29956e-10	-1.36394
70191234	chr18:70191234:A:G	2.74142e-06	-1.60098	-0.947242
70191949	chr18:70191949:CAT:C	9.39621e-06	-1.29956e-10	-1.3164
70192165	chr18:70192165:A:C	1.11986e-05	-1.29956e-10	-1.14091
70192206	chr18:70192206:T:C	6.90582e-06	-1.62434	-3.67523e-10
70192308	chr18:70192308:A:G	3.32887e-05	0.87331	-0.924793
70192443	chr18:70192443:G:A	9.3779e-06	-1.29956e-10	-1.31835
70192565	chr18:70192565:C:A	1.00407e-05	-1.29956e-10	-1.25006
70192625	chr18:70192625:G:A	1.1815e-05	-1.29956e-10	-1.08733
70192721	chr18:70192721:CATA:C	1.39858e-05	-1.29956e-10	-0.918658
70192722	chr18:70192722:A:G	1.16999e-05	-1.09712	-3.67523e-10
70192952	chr18:70192952:T:A	1.80821e-05	-1.29956e-10	-0.661777
70193050	chr18:70193050:A:C	1.13164e-05	-1.13045	-3.67523e-10
70193083	chr18:70193083:C:T	3.02799e-06	-1.17664	-1.27216
70193483	chr18:70193483:T:C	0.127773	9.44384	-1.24253
70194065	chr18:70194065:T:C	1.19745e-05	-1.07392	-3.67523e-10
70194113	chr18:70194113:T:C	2.38573e-06	-1.34775	-1.33945
70195311	chr18:70195311:T:C	1.25584e-05	-1.02631	-3.67523e-10
70195357	chr18:70195357:T:C	8.97096e-06	-1.29956e-10	-1.36271
70195582	chr18:70195582:G:C	5.3042e-06	-0.540778	-1.34742
70196021	chr18:70196021:T:C	2.39304e-05	-0.381551	-3.67523e-10
70196341	chr18:70196341:C:T	1.78933e-05	-1.29956e-10	-0.672274
70196490	chr18:70196490:A:G	1.1228e-05	-1.29956e-10	-1.13829
70196657	chr18:70196657:A:C	1.19332e-05	-1.29956e-10	-1.07738
70196667	chr18:70196667:G:A	9.11636e-06	-1.29956e-10	-1.34663
70197026	chr18:70197026:G:A	1.19222e-05	-1.0783	-3.67523e-10
70197481	chr18:70197481:T:C	1.37887e-05	-1.29956e-10	-0.932853
70197534	chr18:70197534:T:A	1.38118e-05	-1.29956e-10	-0.93118
70197877	chr18:70197877:T:C	1.21393e-05	-1.29956e-10	-1.06025
70198077	chr18:70198077:T:C	1.01006e-05	-1.29956e-10	-1.2441
70198242	chr18:70198242:G:T	1.14292e-05	-1.12053	-3.67523e-10
70198259	chr18:70198259:T:C	4.64433e-06	-0.9726	-1.04846
70198476	chr18:70198476:C:T	3.12854e-06	-1.17521	-1.24093
70198626	chr18:70198626:C:T	9.03279e-06	-1.29956e-10	-1.35584
70198700	chr18:70198700:C:T	4.80339e-05	-1.29956e-10	0.315205
70198799	chr18:70198799:T:G	1.22925e-05	-1.29956e-10	-1.04771
70198930	chr18:70198930:G:T	4.97019e-06	-0.628247	-1.325
70199299	chr18:70199299:A:T	1.16782e-05	-1.29956e-10	-1.09898
70199399	chr18:70199399:C:T	7.25623e-06	-1.57484	-3.67523e-10
70199689	chr18:70199689:T:C	1.11194e-05	-1.29956e-10	-1.14801
70199696	chr18:70199696:A:G	1.12961e-05	-1.13224	-3.67523e-10
70200427	chr18:70200427:G:A	2.44888e-06	-1.55758	-1.1035
70200713	chr18:70200713:C:T	6.8026e-06	-1.6394	-3.67523e-10
70201329	chr18:70201329:G:A	1.24758e-05	-1.03291	-3.67523e-10
70201481	chr18:70201481:G:A	1.72956e-05	-0.70625	-3.67523e-10
70201541	chr18:70201541:G:A	1.04324e-05	-1.29956e-10	-1.21179
70201565	chr18:70201565:A:G	2.26322e-05	-1.29956e-10	-0.437326
70201777	chr18:70201777:A:G	4.31182e-06	-0.753427	-1.34192
70202151	chr18:70202151:T:C	2.77891e-06	-1.58413	-0.950514
70202204	chr18:70202204:T:G	1.05545e-05	-1.20015	-3.67523e-10
70202240	chr18:70202240:G:A	6.99825e-06	-1.61104	-3.67523e-10
70202290	chr18:70202290:C:A	1.11132e-05	-1.29956e-10	-1.14857
70202297	chr18:70202297:C:T	9.58288e-06	-1.29956e-10	-1.29672
70202351	chr18:70202351:C:A	1.04681e-05	-1.29956e-10	-1.20837
70202427	chr18:70202427:G:A	9.18947e-06	-1.29956e-10	-1.33864
70203163	chr18:70203163:T:C	5.128e-05	-1.29956e-10	0.380598
70203271	chr18:70203271:C:A	2.45901e-06	-1.35014	-1.3068
70203347	chr18:70203347:C:T	2.33e-05	0.715569	-1.12382
70203591	chr18:70203591:G:A	1.92784e-05	-0.597717	-3.67523e-10
70203645	chr18:70203645:A:G	1.15667e-05	-1.10857	-3.67523e-10
70203661	chr18:70203661:A:C	9.31771e-06	-1.29956e-10	-1.32479
70203740	chr18:70203740:C:T	1.42579e-05	-1.29956e-10	-0.899389
70203952	chr18:70203952:C:A	1.33876e-05	-1.29956e-10	-0.962375
70203992	chr18:70203992:G:A	3.43472e-06	-1.49337	-0.829393
70204256	chr18:70204256:G:A	3.2586e-05	-1.29956e-10	-0.07282
70204275	chr18:70204275:A:G	7.1291e-05	-1.29956e-10	0.710067
70204297	chr18:70204297:T:C	2.43782e-05	-0.363014	-3.67523e-10
70204524	chr18:70204524:T:C	6.87028e-05	-1.29956e-10	0.673088
70204780	chr18:70204780:T:C	1.26993e-05	-1.01516	-3.67523e-10
70205477	chr18:70205477:C:T	6.91631e-06	-1.62282	-3.67523e-10
70205542	chr18:70205542:C:T	1.97013e-06	-1.51214	-1.36646
70205677	chr18:70205677:A:C	1.07223e-05	-1.29956e-10	-1.18438
70206271	chr18:70206271:C:G	1.75213e-05	-0.693283	-3.67523e-10
70206596	chr18:70206596:C:T	3.89475e-05	0.105512	-3.67523e-10
70206746	chr18:70206746:A:G	2.88863e-06	-1.63476	-0.861164
70206760	chr18:70206760:G:A	2.40759e-06	-1.30619	-1.37189
70206844	chr18:70206844:A:G	1.97298e-06	-1.54252	-1.33464
70207716	chr18:70207716:T:C	1.92729e-05	-1.29956e-10	-0.598003
70207795	chr18:70207795:C:T	1.77513e-06	-1.63073	-1.3521
70207966	chr18:70207966:G:A	1.43077e-05	-1.29956e-10	-0.895906
70208362	chr18:70208362:G:A	3.83231e-05	1.23135	-1.142
70208460	chr18:70208460:T:C	8.86213e-06	-1.29956e-10	-1.37491
70209042	chr18:70209042:T:C	4.72071e-05	0.297843	-3.67523e-10
70209240	chr18:70209240:T:C	3.45822e-05	-1.29956e-10	-0.0133644
70209366	chr18:70209366:CCTTT:C	4.94144e-06	-0.71469	-1.24435
70209620	chr18:70209620:G:T	9.87572e-06	-1.29956e-10	-1.26662
70209752	chr18:70209752:A:G	1.06423e-05	-1.29956e-10	-1.19186
70209849	chr18:70209849:C:G	8.09877e-05	2.21208	-1.37449
70210115	chr18:70210115:A:G	5.5268e-06	-0.687062	-1.16003
70210834	chr18:70210834:C:T	1.90604e-06	-1.59154	-1.32014
70211206	chr18:70211206:C:CCCAG	1.55439e-05	-1.29956e-10	-0.813032
70211657	chr18:70211657:A:G	1.27621e-05	-1.29956e-10	-1.01022
70211959	chr18:70211959:T:C	2.15243e-06	-1.57487	-1.21523
70212553	chr18:70212553:T:C	9.78095e-06	-1.29956e-10	-1.27627
70212597	chr18:70212597:G:A	1.20887e-05	-1.29956e-10	-1.06443
70212685	chr18:70212685:G:A	1.22235e-05	-1.29956e-10	-1.05334
70212783	chr18:70212783:T:C	1.25424e-05	-1.29956e-10	-1.02759
70212795	chr18:70212795:A:G	1.04178e-05	-1.29956e-10	-1.21318
70212803	chr18:70212803:T:C	2.03313e-06	-1.55639	-1.29073
70212880	chr18:70212880:C:G	7.14893e-06	-1.58974	-3.67523e-10
70213167	chr18:70213167:T:C	9.51602e-05	2.34415	-1.34529
70213175	chr18:70213175:T:TA	2.65381e-06	-1.25016	-1.33054
70213269	chr18:70213269:A:G	2.63671e-06	-1.24136	-1.34581
70213587	chr18:70213587:G:A	2.62021e-06	-1.31185	-1.2816
70214261	chr18:70214261:G:T	3.78323e-05	-1.29956e-10	0.0764602
70214356	chr18:70214356:C:A	2.1965e-06	-1.61794	-1.1519
70215072	chr18:70215072:CAAGAATTTATTTCGTA:C	3.94978e-05	-1.29956e-10	0.119544
70215085	chr18:70215085:C:T	6.86422e-06	-1.63038	-3.67523e-10
70215183	chr18:70215183:G:A	2.858e-06	-1.59126	-0.91532
70215701	chr18:70215701:A:T	1.18963e-05	-1.29956e-10	-1.08048
70215712	chr18:70215712:C:T	1.77302e-06	-1.63844	-1.34558
70215887	chr18:70215887:C:T	1.28214e-05	-1.29956e-10	-1.00558
70216480	chr18:70216480:C:T	1.22387e-05	-1.29956e-10	-1.0521
70216595	chr18:70216595:G:A	8.90462e-06	-1.29956e-10	-1.37013
70216729	chr18:70216729:T:C	1.8035e-06	-1.5936	-1.37337
70216958	chr18:70216958:C:G	3.47755e-06	-1.0524	-1.25798
70217030	chr18:70217030:T:C	0.000116475	2.26592	-1.06494
70217411	chr18:70217411:T:C	9.07242e-06	-1.29956e-10	-1.35146
70217441	chr18:70217441:G:A	9.25011e-06	-1.33207	-3.67523e-10
70217693	chr18:70217693:C:G	0.000126189	2.49728	-1.2162
70217940	chr18:70217940:A:G	1.14837e-05	-1.29956e-10	-1.11577
70218129	chr18:70218129:T:C	7.77315e-05	2.17229	-1.37573
70218191	chr18:70218191:G:A	1.78447e-06	-1.61556	-1.36202
70218197	chr18:70218197:G:A	6.8253e-06	-1.63607	-3.67523e-10
70218203	chr18:70218203:C:A	6.79997e-06	-1.63978	-3.67523e-10
70218342	chr18:70218342:C:T	6.81016e-06	-1.63829	-3.67523e-10
70218358	chr18:70218358:G:A	1.00241e-05	-1.33543	0.0837205
70218439	chr18:70218439:A:G	1.48915e-05	-1.29956e-10	-0.855912
70218667	chr18:70218667:C:T	1.9468e-06	-1.52193	-1.36858
70218967	chr18:70218967:T:C	4.04278e-06	-0.976374	-1.1834
70219212	chr18:70219212:G:A	9.51823e-06	-1.29956e-10	-1.30349
70219627	chr18:70219627:C:T	3.30855e-06	-1.48798	-0.872208
70219793	chr18:70219793:A:G	2.12643e-05	-1.29956e-10	-0.499672
70219837	chr18:70219837:T:C	1.18007e-05	-1.30238	0.213837
70219841	chr18:70219841:C:A	9.17253e-06	-1.29956e-10	-1.34049
70219845	chr18:70219845:T:C	1.72279e-05	-0.710175	-3.67523e-10
70220036	chr18:70220036:C:A	0.000167808	-0.776703	2.34282
70220078	chr18:70220078:G:A	1.29346e-05	-0.996794	-3.67523e-10
70220453	chr18:70220453:T:C	3.78315e-06	-1.45819	-0.767958
70220462	chr18:70220462:G:T	0.000356875	2.32068	-3.67523e-10
70220477	chr18:70220477:T:C	2.67465e-06	-1.33811	-1.23477
70221851	chr18:70221851:T:C	2.94382e-05	-1.29956e-10	-0.174409
70222159	chr18:70222159:C:T	7.58642e-06	-1.53034	-3.67523e-10
70222175	chr18:70222175:TGAC:T	3.91229e-06	-1.60406	-0.58852
70222363	chr18:70222363:T:A	2.83894e-05	-1.29956e-10	-0.210687
70222367	chr18:70222367:G:A	7.55717e-06	-1.53421	-3.67523e-10
70222485	chr18:70222485:T:C	4.91167e-06	-0.862378	-1.10271
70222943	chr18:70222943:T:C	3.24884e-05	-1.29956e-10	-0.0758187
70223150	chr18:70223150:G:C	3.39642e-06	-0.968684	-1.3653
70223240	chr18:70223240:T:C	8.86334e-06	-1.29956e-10	-1.37478
70223413	chr18:70223413:A:C	1.42656e-05	-1.29956e-10	-0.898852
70223441	chr18:70223441:T:C	2.1681e-06	-1.55389	-1.22896
70223527	chr18:70223527:G:A	7.4477e-06	-1.5488	-3.67523e-10
70223703	chr18:70223703:TACTC:T	7.42128e-06	-1.55235	-3.67523e-10
70223710	chr18:70223710:G:A	1.00162e-05	-1.29956e-10	-1.2525
70223817	chr18:70223817:T:G	8.88933e-06	-1.29956e-10	-1.37185
70224293	chr18:70224293:A:T	8.85397e-06	-1.29956e-10	-1.37584
70224400	chr18:70224400:T:C	3.12922e-06	-1.04833	-1.36759
70224543	chr18:70224543:G:C	8.87e-06	-1.29956e-10	-1.37403
70224740	chr18:70224740:T:C	8.86891e-06	-1.29956e-10	-1.37415
70224748	chr18:70224748:A:C	1.82205e-05	0.701417	-1.35557
70224802	chr18:70224802:C:T	1.84267e-05	-1.29956e-10	-0.642901
70224855	chr18:70224855:G:A	6.98364e-06	-1.61313	-3.67523e-10
70224882	chr18:70224882:C:A	7.99558e-06	-1.47781	-3.67523e-10
70225165	chr18:70225165:C:T	4.15343e-06	-1.25956	-0.873212
70225407	chr18:70225407:A:G	7.53078e-06	-1.5377	-3.67523e-10
70226216	chr18:70226216:A:G	2.58791e-06	-1.62778	-0.978065
70226231	chr18:70226231:C:T	9.14744e-06	-1.29956e-10	-1.34323
70226248	chr18:70226248:G:C	2.4089e-05	-1.29956e-10	-0.374947
70226325	chr18:70226325:G:A	7.68661e-06	-1.51722	-3.67523e-10
70226492	chr18:70226492:T:G	3.38796e-06	-1.37009	-0.966385
70226800	chr18:70226800:G:T	8.85356e-06	-1.29956e-10	-1.37588
70226945	chr18:70226945:A:C	9.32274e-06	-1.29956e-10	-1.32425
70226974	chr18:70226974:C:A	2.02543e-06	-1.64073	-1.21019
70227023	chr18:70227023:C:A	7.6145e-06	-1.52665	-3.67523e-10
70227151	chr18:70227151:G:T	7.57341e-06	-1.53206	-3.67523e-10
70227372	chr18:70227372:G:A	2.13994e-06	-1.41996	-1.37597
70228599	chr18:70228599:G:A	1.22532e-05	-1.29956e-10	-1.05091
70228966	chr18:70228966:G:A	1.49925e-05	0.433042	-1.28219
70229096	chr18:70229096:T:C	7.56261e-06	-1.53349	-3.67523e-10
70229155	chr18:70229155:C:T	4.52363e-06	-1.07802	-0.969368
70229290	chr18:70229290:A:G	8.85326e-06	-1.29956e-10	-1.37592
70229344	chr18:70229344:T:C	9.46128e-06	-1.29956e-10	-1.30949
70229378	chr18:70229378:T:C	8.8594e-06	-1.29956e-10	-1.37522
70229459	chr18:70229459:G:A	1.75059e-05	0.546625	-1.24079
70229500	chr18:70229500:T:G	8.93212e-06	-1.29956e-10	-1.36705
70229686	chr18:70229686:G:A	3.07514e-06	-1.63702	-0.796332
70229815	chr18:70229815:C:T	1.49318e-05	-1.29956e-10	-0.853212
70229905	chr18:70229905:T:C	2.08304e-06	-1.6382	-1.18468
70229990	chr18:70229990:G:A	1.61074e-05	-1.29956e-10	-0.777423
70230267	chr18:70230267:G:A	2.13798e-06	-1.54604	-1.2508
70230677	chr18:70230677:G:GA	9.0585e-06	-1.29956e-10	-1.353
70231760	chr18:70231760:A:G	2.36363e-05	-0.393917	-3.67523e-10
70231835	chr18:70231835:T:C	7.4605e-06	-1.54708	-3.67523e-10
70232255	chr18:70232255:A:G	5.81875e-06	-1.01085	-0.784763
70232704	chr18:70232704:A:G	5.68413e-06	-0.812411	-1.00661
70232722	chr18:70232722:C:G	2.82142e-06	-1.15008	-1.36938
70233834	chr18:70233834:C:T	9.02898e-06	-1.29956e-10	-1.35626
70233902	chr18:70233902:A:G	8.86076e-06	-1.29956e-10	-1.37507
70233957	chr18:70233957:T:G	1.74358e-06	-1.62536	-1.3754
70234099	chr18:70234099:G:T	2.15756e-05	-1.29956e-10	-0.485138
70234127	chr18:70234127:G:T	2.0088e-05	0.137646	-0.694227
70234320	chr18:70234320:T:G	8.877e-06	-1.29956e-10	-1.37324
70234336	chr18:70234336:T:C	6.9421e-06	-0.868654	-0.750443
70234377	chr18:70234377:A:C	9.32891e-06	-1.32358	-3.67523e-10
70234714	chr18:70234714:A:G	2.35341e-06	-1.57855	-1.12229
70234869	chr18:70234869:C:T	2.04205e-06	-1.63442	-1.20833
70235537	chr18:70235537:G:A	9.05852e-06	-1.29956e-10	-1.353
70235648	chr18:70235648:C:T	9.46906e-06	-1.29956e-10	-1.30867
70235659	chr18:70235659:C:A	8.92967e-06	-1.29956e-10	-1.36732
70235718	chr18:70235718:A:G	1.08585e-05	-1.29956e-10	-1.17176
70235755	chr18:70235755:A:G	1.53507e-05	-0.281297	-0.544246
70235956	chr18:70235956:T:C	7.27213e-06	-1.57265	-3.67523e-10
70236154	chr18:70236154:G:A	9.34435e-06	-1.29956e-10	-1.32193
70236239	chr18:70236239:C:G	1.21721e-05	-1.05755	-3.67523e-10
70236662	chr18:70236662:G:A	8.18996e-06	-1.45379	-3.67523e-10
70236870	chr18:70236870:C:T	2.66871e-06	-1.19969	-1.37542
70236880	chr18:70236880:C:A	8.91471e-06	-1.29956e-10	-1.369
70236924	chr18:70236924:G:C	1.96803e-06	-1.50368	-1.37599
70237024	chr18:70237024:A:T	1.91428e-06	-1.59545	-1.31191
70237041	chr18:70237041:T:C	1.15779e-05	-1.29956e-10	-1.1076
70237159	chr18:70237159:C:T	2.92141e-05	-1.29956e-10	-0.182051
70237313	chr18:70237313:A:G	4.81792e-06	-1.60844	-0.375924
70237350	chr18:70237350:G:A	1.43665e-05	-1.29956e-10	-0.891806
70237494	chr18:70237494:C:G	1.89246e-06	-1.57495	-1.34387
70238286	chr18:70238286:A:G	1.00882e-05	-1.29956e-10	-1.24534
70239106	chr18:70239106:C:A	9.19749e-06	-1.29956e-10	-1.33777
70239525	chr18:70239525:A:G	3.05578e-06	-1.07561	-1.36406
70239742	chr18:70239742:A:G	7.33337e-06	-0.29311	-1.27116
70239754	chr18:70239754:G:A	5.31441e-06	-0.550399	-1.33588
70239779	chr18:70239779:G:A	1.11197e-05	-0.0495019	-1.09848
70240299	chr18:70240299:C:T	7.38268e-06	-1.55756	-3.67523e-10
70240340	chr18:70240340:T:C	1.05407e-05	-1.29956e-10	-1.20146
70240445	chr18:70240445:G:A	2.5911e-05	-0.302036	-3.67523e-10
70240518	chr18:70240518:G:A	1.06402e-05	-1.29956e-10	-1.19207
70240529	chr18:70240529:G:T	2.73748e-05	-1.29956e-10	-0.247079
70240743	chr18:70240743:A:G	8.92889e-06	-1.29956e-10	-1.36741
70241004	chr18:70241004:C:T	2.33523e-05	-1.29956e-10	-0.406006
70241111	chr18:70241111:C:G	7.22343e-06	-1.57937	-3.67523e-10
70241232	chr18:70241232:T:C	1.7632e-05	-1.29956e-10	-0.686985
70241584	chr18:70241584:A:G	9.03983e-06	-1.29956e-10	-1.35506
70241601	chr18:70241601:A:T	1.98859e-06	-1.51512	-1.35415
70242237	chr18:70242237:G:A	9.96611e-06	-1.29956e-10	-1.25751
70242284	chr18:70242284:C:T	1.62273e-05	-1.29956e-10	-0.77001
70242499	chr18:70242499:A:C	1.14589e-05	-1.29956e-10	-1.11794
70242565	chr18:70242565:T:G	1.88604e-06	-1.59864	-1.32358
70242823	chr18:70242823:A:G	2.69613e-06	-1.59374	-0.971149
70243044	chr18:70243044:T:C	1.49246e-05	-1.29956e-10	-0.853692
70243076	chr18:70243076:G:A	1.42412e-05	-1.29956e-10	-0.90056
70243235	chr18:70243235:A:T	4.0893e-06	-1.58765	-0.560681
70243237	chr18:70243237:A:G	2.59733e-06	-1.2508	-1.35142
70243246	chr18:70243246:G:C	7.88218e-06	-0.118346	-1.37375
70243301	chr18:70243301:C:T	2.90352e-06	-1.53941	-0.951371
70244004	chr18:70244004:T:C	7.31461e-06	-1.56683	-3.67523e-10
70244275	chr18:70244275:G:A	4.98136e-06	-0.87061	-1.08039
70244589	chr18:70244589:C:T	2.02274e-06	-1.5161	-1.33615
70244898	chr18:70244898:G:A	1.24322e-05	-1.03641	-3.67523e-10
70245037	chr18:70245037:T:C	1.96706e-06	-1.59608	-1.28408
70245349	chr18:70245349:T:C	1.16452e-05	-1.29956e-10	-1.10181
70245361	chr18:70245361:C:T	2.218e-06	-1.61979	-1.14031
70245430	chr18:70245430:A:G	1.7076e-05	-1.29956e-10	-0.719026
70245446	chr18:70245446:A:G	9.43174e-06	-1.29956e-10	-1.31262
70245905	chr18:70245905:G:T	2.41637e-06	-1.35081	-1.32362
70246171	chr18:70246171:G:A	7.51737e-06	-1.53949	-3.67523e-10
70246173	chr18:70246173:G:A	1.15237e-05	-1.29956e-10	-1.11229
70246628	chr18:70246628:T:C	2.31697e-06	-1.34048	-1.37596
70246664	chr18:70246664:A:G	2.79271e-06	-1.23377	-1.29591
70247013	chr18:70247013:C:T	3.30711e-06	-0.997857	-1.36277
70247405	chr18:70247405:T:G	1.0715e-05	-1.29956e-10	-1.18506
70247591	chr18:70247591:A:G	3.1434e-06	-1.04146	-1.36993
70248263	chr18:70248263:TG:T	9.35489e-06	-1.3208	-3.67523e-10
70248306	chr18:70248306:C:T	6.93594e-06	-1.61999	-3.67523e-10
70248608	chr18:70248608:T:G	1.92757e-06	-1.62796	-1.27248
70248619	chr18:70248619:A:G	1.83247e-05	-1.29956e-10	-0.648453
70248677	chr18:70248677:T:C	1.20056e-05	-1.07133	-3.67523e-10
70249495	chr18:70249495:C:T	9.16813e-06	-1.29956e-10	-1.34097
70249741	chr18:70249741:G:A	2.21999e-06	-1.49038	-1.26882
70250209	chr18:70250209:A:G	1.85906e-06	-1.63275	-1.30389
70250237	chr18:70250237:T:G	9.09354e-06	-1.29956e-10	-1.34914
70250243	chr18:70250243:G:A	2.0055e-06	-1.48619	-1.37462
70250392	chr18:70250392:C:T	2.22752e-05	-1.29956e-10	-0.453227
70250521	chr18:70250521:G:A	6.90345e-06	-1.62468	-3.67523e-10
70250723	chr18:70250723:G:A	9.29471e-05	0.975329	-3.67523e-10
70250772	chr18:70250772:T:G	1.76278e-06	-1.62003	-1.36978
70250893	chr18:70250893:G:C	1.84586e-06	-1.57015	-1.37361
70251026	chr18:70251026:G:C	2.44735e-06	-1.4774	-1.1843
70251117	chr18:70251117:C:T	1.0575e-05	-1.19821	-3.67523e-10
70251136	chr18:70251136:G:C	1.95782e-06	-1.51258	-1.3723
70251153	chr18:70251153:C:T	8.80924e-06	-1.3809	-3.67523e-10
70251674	chr18:70251674:T:C	2.54332e-06	-1.63373	-0.989506
70251936	chr18:70251936:T:C	1.18845e-05	-1.29956e-10	-1.08147
70251966	chr18:70251966:C:T	6.0393e-05	0.544171	-3.67523e-10
70252163	chr18:70252163:G:GT	8.86096e-06	-1.29956e-10	-1.37505
70252194	chr18:70252194:G:T	1.21441e-05	-1.29956e-10	-1.05986
70252541	chr18:70252541:G:T	1.93603e-06	-1.64121	-1.25485
70252855	chr18:70252855:A:G	1.82453e-06	-1.5893	-1.36608
70253033	chr18:70253033:A:G	2.15361e-06	-1.46139	-1.32817
70253159	chr18:70253159:A:G	1.88876e-06	-1.57319	-1.34759
70253284	chr18:70253284:G:T	1.15597e-05	-1.10918	-3.67523e-10
70253373	chr18:70253373:G:A	1.92619e-06	-1.59942	-1.30174
70253382	chr18:70253382:C:G	1.00414e-05	-1.29956e-10	-1.24999
70253633	chr18:70253633:C:T	1.95427e-06	-1.59256	-1.29412
70253928	chr18:70253928:A:C	1.06715e-05	-1.18912	-3.67523e-10
70254552	chr18:70254552:G:A	4.04317e-06	-1.62085	-0.538823
70254745	chr18:70254745:G:T	1.86234e-06	-1.63614	-1.29873
70254911	chr18:70254911:A:G	8.91545e-06	-1.29956e-10	-1.36892
70254944	chr18:70254944:A:T	8.99876e-06	-1.29956e-10	-1.35962
70255262	chr18:70255262:T:C	8.98662e-06	-1.29956e-10	-1.36097
70255691	chr18:70255691:C:T	2.54572e-06	-1.36399	-1.2583
70256018	chr18:70256018:C:T	1.9547e-06	-1.59229	-1.29417
70256047	chr18:70256047:C:T	1.96826e-06	-1.59481	-1.28474
70256245	chr18:70256245:C:T	1.84768e-06	-1.58878	-1.35399
70256485	chr18:70256485:T:C	2.15575e-06	-1.59395	-1.19462
70256684	chr18:70256684:A:G	1.16136e-05	-1.29956e-10	-1.10452
70256934	chr18:70256934:C:G	2.08238e-06	-1.56543	-1.25776
70257011	chr18:70257011:C:T	1.87113e-06	-1.57628	-1.35388
70257221	chr18:70257221:A:G	2.07225e-06	-1.56995	-1.25812
70257247	chr18:70257247:C:T	1.96513e-06	-1.59878	-1.28236
70257475	chr18:70257475:T:C	1.59581e-05	-1.29956e-10	-0.786734
70257544	chr18:70257544:A:G	1.92319e-06	-1.6411	-1.26162
70258085	chr18:70258085:G:T	2.0597e-06	-1.64001	-1.19413
70258271	chr18:70258271:A:G	1.01665e-05	-1.29956e-10	-1.2376
70259058	chr18:70259058:G:A	2.56673e-06	-1.30091	-1.31315
70259263	chr18:70259263:G:T	8.9307e-06	-1.29956e-10	-1.36721
70259290	chr18:70259290:T:C	1.15874e-05	-1.10678	-3.67523e-10
70259309	chr18:70259309:C:T	1.0692e-05	-1.18721	-3.67523e-10
70259447	chr18:70259447:T:A	1.17994e-05	-1.29956e-10	-1.08865
70259571	chr18:70259571:T:C	9.52832e-06	-1.30243	-3.67523e-10
70260318	chr18:70260318:A:G	2.05953e-06	-1.58846	-1.24576
70260336	chr18:70260336:T:G	2.52245e-06	-1.63648	-0.994996
70260474	chr18:70260474:G:A	1.98784e-06	-1.52336	-1.34629
70260517	chr18:70260517:A:G	2.1772e-06	-1.44908	-1.32959
70260975	chr18:70260975:G:A	2.05499e-06	-1.5779	-1.25854
70261110	chr18:70261110:T:C	2.05808e-06	-1.48291	-1.35202
70261385	chr18:70261385:T:C	2.34909e-06	-1.48027	-1.22241
70261537	chr18:70261537:A:C	1.80115e-06	-1.63193	-1.33635
70261838	chr18:70261838:C:G	1.05568e-05	-1.29956e-10	-1.19993
70261928	chr18:70261928:T:C	2.82439e-06	-1.62815	-0.890261
70261951	chr18:70261951:A:T	2.70898e-06	-1.63754	-0.922589
70262152	chr18:70262152:C:T	6.00547e-06	-1.62422	-0.139808
70262249	chr18:70262249:C:T	2.00336e-06	-1.59789	-1.26399
70262352	chr18:70262352:G:A	1.16186e-05	-1.29956e-10	-1.1041
70262423	chr18:70262423:G:A	7.58115e-06	-1.53104	-3.67523e-10
70263017	chr18:70263017:T:C	5.26985e-06	-1.63468	-0.260025
70263085	chr18:70263085:A:G	2.81086e-06	-1.63295	-0.890261
70263257	chr18:70263257:T:C	1.97659e-06	-1.59636	-1.27897
70263427	chr18:70263427:T:G	1.07668e-05	-1.18023	-3.67523e-10
70263447	chr18:70263447:G:A	1.3347e-05	-1.29956e-10	-0.965407
70263451	chr18:70263451:A:T	5.62876e-06	-1.62965	-0.19916
70263593	chr18:70263593:C:T	1.93554e-06	-1.6121	-1.28421
70263996	chr18:70263996:T:A	8.85926e-06	-1.29956e-10	-1.37524
70264026	chr18:70264026:TA:T	2.00172e-06	-1.64022	-1.22248
70264109	chr18:70264109:T:C	1.97037e-06	-1.60429	-1.27419
70264349	chr18:70264349:T:A	8.85271e-06	-1.29956e-10	-1.37598
70264356	chr18:70264356:C:G	1.94444e-06	-1.6079	-1.28383
70264587	chr18:70264587:C:T	2.11554e-06	-1.63331	-1.17408
70264633	chr18:70264633:G:A	8.85387e-06	-1.29956e-10	-1.37585
70264964	chr18:70264964:A:G	1.86792e-06	-1.61685	-1.31503
70265283	chr18:70265283:C:T	2.26988e-06	-1.50328	-1.2337
70265523	chr18:70265523:C:T	1.90797e-06	-1.63978	-1.27088
70265649	chr18:70265649:C:T	1.03952e-05	-1.29956e-10	-1.21536
70265674	chr18:70265674:AATT:A	1.88812e-06	-1.59162	-1.3295
70265675	chr18:70265675:A:G	2.43628e-06	-1.61676	-1.04947
70265920	chr18:70265920:A:G	8.98768e-06	-1.29956e-10	-1.36085
70266635	chr18:70266635:G:A	9.44187e-06	-1.29956e-10	-1.31155
70267034	chr18:70267034:G:A	9.24511e-06	-1.29956e-10	-1.33261
70267143	chr18:70267143:T:C	2.49133e-06	-1.42345	-1.22044
70267257	chr18:70267257:T:C	2.01585e-06	-1.50133	-1.35433
70267372	chr18:70267372:G:T	1.91764e-06	-1.57868	-1.32693
70267556	chr18:70267556:C:T	1.13524e-05	-1.29956e-10	-1.12727
70267588	chr18:70267588:C:T	1.91472e-06	-1.62433	-1.2828
70267958	chr18:70267958:G:A	9.39738e-06	-1.29956e-10	-1.31627
70268122	chr18:70268122:G:A	9.65578e-06	-1.28915	-3.67523e-10
70268136	chr18:70268136:G:C	9.64344e-06	-1.29956e-10	-1.29042
70268418	chr18:70268418:T:C	9.02177e-06	-1.29956e-10	-1.35706
70268507	chr18:70268507:C:G	1.15456e-05	-1.29956e-10	-1.11039
70268749	chr18:70268749:A:G	1.11537e-05	-1.14493	-3.67523e-10
70269102	chr18:70269102:C:T	6.83238e-06	-1.63503	-3.67523e-10
70269661	chr18:70269661:G:A	9.14134e-06	-1.29956e-10	-1.3439
70269852	chr18:70269852:A:G	1.27878e-05	-1.29956e-10	-1.00821
70270014	chr18:70270014:T:C	2.45357e-06	-1.33028	-1.32888
70270077	chr18:70270077:C:T	3.32489e-06	-1.63645	-0.718817
70270080	chr18:70270080:T:C	2.41363e-06	-1.38128	-1.29429
70270118	chr18:70270118:A:G	7.36196e-06	-1.56038	-3.67523e-10
70270589	chr18:70270589:T:C	2.75373e-05	-0.852475	0.611315
70270772	chr18:70270772:A:C	9.69058e-06	-1.29956e-10	-1.28555
70270862	chr18:70270862:G:C	1.23061e-05	-1.29956e-10	-1.04661
70271129	chr18:70271129:T:C	5.18693e-06	-1.64097	-0.269593
70271172	chr18:70271172:C:T	1.88427e-06	-1.60407	-1.31909
70271185	chr18:70271185:C:T	1.93429e-06	-1.57496	-1.322
70271298	chr18:70271298:A:AAGCTGT	9.39435e-06	-1.29956e-10	-1.31659
70271460	chr18:70271460:A:C	6.83947e-06	-1.63399	-3.67523e-10
70271550	chr18:70271550:G:A	1.40821e-05	-1.29956e-10	-0.911794
70271590	chr18:70271590:T:C	8.85332e-06	-1.29956e-10	-1.37591
70271663	chr18:70271663:A:G	1.99593e-06	-1.603	-1.26259
70271944	chr18:70271944:A:G	9.31295e-06	-1.29956e-10	-1.3253
70272461	chr18:70272461:T:C	8.94272e-06	-1.29956e-10	-1.36586
70272815	chr18:70272815:A:G	1.90352e-06	-1.56499	-1.34801
70272857	chr18:70272857:C:T	8.85261e-06	-1.29956e-10	-1.37599
70273267	chr18:70273267:A:T	3.3434e-06	-1.62222	-0.727491
70273341	chr18:70273341:T:G	2.53353e-06	-1.63672	-0.990363
70273460	chr18:70273460:T:C	1.87233e-06	-1.64114	-1.28838
70273993	chr18:70273993:C:T	1.75029e-06	-1.64036	-1.35656
70274230	chr18:70274230:C:T	1.79712e-06	-1.63677	-1.33374
70274258	chr18:70274258:C:T	9.70902e-06	-1.29956e-10	-1.28365
70274437	chr18:70274437:C:T	1.30505e-05	-1.29956e-10	-0.987876
70274795	chr18:70274795:C:A	3.4665e-06	-1.37243	-0.941123
70274941	chr18:70274941:T:A	1.08304e-05	-1.29956e-10	-1.17435
70274992	chr18:70274992:G:T	1.8479e-06	-1.62023	-1.32242
70275329	chr18:70275329:C:T	3.10166e-06	-1.57349	-0.851275
70275768	chr18:70275768:G:A	8.85363e-06	-1.29956e-10	-1.37588
70276160	chr18:70276160:C:A	8.91546e-06	-1.29956e-10	-1.36892
70276244	chr18:70276244:G:T	1.79053e-06	-1.59905	-1.37514
70276249	chr18:70276249:C:T	1.61432e-05	-1.29956e-10	-0.775206
70276356	chr18:70276356:C:T	2.09867e-06	-1.57052	-1.24488
70276553	chr18:70276553:C:T	2.31331e-06	-1.41727	-1.30076
70276717	chr18:70276717:C:T	2.14432e-06	-1.60235	-1.19153
70276868	chr18:70276868:C:T	9.9377e-06	-1.29956e-10	-1.26037
70276954	chr18:70276954:T:C	9.04511e-06	-1.29956e-10	-1.35448
70276955	chr18:70276955:C:T	9.9869e-06	-1.29956e-10	-1.25543
70277211	chr18:70277211:ACT:A	6.21478e-06	-0.811743	-0.918028
70277506	chr18:70277506:G:T	8.85405e-06	-1.29956e-10	-1.37583
70278137	chr18:70278137:C:G	8.9305e-06	-1.29956e-10	-1.36723
70278959	chr18:70278959:C:T	9.00697e-06	-1.29956e-10	-1.3587
70279491	chr18:70279491:C:T	9.42882e-06	-1.29956e-10	-1.31293
70279742	chr18:70279742:A:G	4.01708e-06	-0.965694	-1.20045
70279746	chr18:70279746:A:G	1.0456e-05	-1.20952	-3.67523e-10
70279790	chr18:70279790:A:T	1.06371e-05	-1.19235	-3.67523e-10
70280031	chr18:70280031:G:A	9.06651e-06	-1.29956e-10	-1.35212
70280085	chr18:70280085:T:C	2.11458e-06	-1.44158	-1.36627
70280099	chr18:70280099:C:T	2.23693e-06	-1.46679	-1.28481
70280785	chr18:70280785:A:G	2.45669e-06	-1.37982	-1.27807
70280875	chr18:70280875:G:A	3.56465e-06	-1.12728	-1.15836
70281156	chr18:70281156:G:A	9.8846e-06	-1.26572	-3.67523e-10
70281162	chr18:70281162:T:C	9.95001e-06	-1.25913	-3.67523e-10
70281189	chr18:70281189:C:T	1.41359e-05	-1.29956e-10	-0.907982
70281307	chr18:70281307:G:T	1.09756e-05	-1.29956e-10	-1.16103
70281323	chr18:70281323:C:T	1.63285e-05	-1.29956e-10	-0.763792
70281932	chr18:70281932:G:A	9.72767e-06	-1.29956e-10	-1.28173
70282084	chr18:70282084:G:A	2.04328e-06	-1.46656	-1.37559
70283206	chr18:70283206:T:G	4.12332e-06	-1.15894	-0.981109
70283262	chr18:70283262:G:A	9.39351e-06	-1.29956e-10	-1.31668
70283381	chr18:70283381:A:T	4.39401e-06	-1.14538	-0.93108
70283656	chr18:70283656:T:C	1.231e-05	-1.29956e-10	-1.04629
70283790	chr18:70283790:G:A	2.1118e-06	-1.49489	-1.31427
70283922	chr18:70283922:T:C	2.05673e-06	-1.52421	-1.31138
70284314	chr18:70284314:T:A	9.05454e-06	-1.29956e-10	-1.35344
70284432	chr18:70284432:T:C	4.03136e-05	0.139988	-3.67523e-10
70284549	chr18:70284549:AG:A	1.01104e-05	-1.29956e-10	-1.24314
70284647	chr18:70284647:T:G	9.21058e-06	-1.29956e-10	-1.33635
70285128	chr18:70285128:A:G	1.97153e-06	-1.51202	-1.36587
70286706	chr18:70286706:C:T	9.05515e-06	-1.29956e-10	-1.35337
70286792	chr18:70286792:A:T	9.01745e-06	-1.29956e-10	-1.35754
70287109	chr18:70287109:C:G	8.9832e-06	-1.29956e-10	-1.36135
70287284	chr18:70287284:T:C	8.86954e-06	-1.29956e-10	-1.37408
70287361	chr18:70287361:G:T	9.04311e-06	-1.29956e-10	-1.3547
70287917	chr18:70287917:C:G	9.68306e-06	-1.29956e-10	-1.28632
70288282	chr18:70288282:A:G	1.23109e-05	-1.29956e-10	-1.04622
70288491	chr18:70288491:G:C	1.84677e-06	-1.5923	-1.35096
70288696	chr18:70288696:C:A	6.8077e-06	-1.63865	-3.67523e-10
70288697	chr18:70288697:G:A	1.0154e-05	-1.29956e-10	-1.23883
70288704	chr18:70288704:C:G	1.23426e-05	-1.29956e-10	-1.04365
70289137	chr18:70289137:C:G	2.89259e-06	-1.14564	-1.34891
70289330	chr18:70289330:G:A	8.94887e-06	-1.29956e-10	-1.36518
70289375	chr18:70289375:C:T	1.79786e-06	-1.60446	-1.36564
70290368	chr18:70290368:C:G	4.00041e-06	-0.794348	-1.37596
70290712	chr18:70290712:C:T	8.90303e-06	-1.29956e-10	-1.37031
70290789	chr18:70290789:T:C	9.52833e-06	-1.29956e-10	-1.30243
70290805	chr18:70290805:T:C	1.82671e-06	-1.62217	-1.33201
70290854	chr18:70290854:G:C	2.8462e-06	-1.15354	-1.35718
70291127	chr18:70291127:T:C	2.38939e-06	-1.31688	-1.36879
70291458	chr18:70291458:A:G	2.10126e-06	-1.43842	-1.37574
70291608	chr18:70291608:C:T	1.23035e-05	-1.29956e-10	-1.04682
70291882	chr18:70291882:T:C	2.20617e-06	-1.63672	-1.12873
70292276	chr18:70292276:G:T	1.71975e-06	-1.63857	-1.37595
70292587	chr18:70292587:A:G	2.12318e-06	-1.43041	-1.37338
70292629	chr18:70292629:C:T	1.95962e-06	-1.55272	-1.33123
70292687	chr18:70292687:C:T	1.75949e-06	-1.6412	-1.35048
70292896	chr18:70292896:C:G	1.79697e-06	-1.64113	-1.32947
70293078	chr18:70293078:G:A	1.87659e-06	-1.57735	-1.34989
70293189	chr18:70293189:T:C	6.51861e-06	-1.61312	-0.0689222
70293358	chr18:70293358:A:G	5.50909e-06	-1.58497	-0.265332
70293429	chr18:70293429:G:A	8.86395e-06	-1.29956e-10	-1.37471
70293597	chr18:70293597:T:A	5.73006e-06	-0.822517	-0.988459
70293781	chr18:70293781:C:T	2.28881e-06	-1.4731	-1.25557
70293885	chr18:70293885:G:A	6.84213e-06	-1.6336	-3.67523e-10
70293983	chr18:70293983:C:T	1.50537e-05	-1.29956e-10	-0.845077
70294076	chr18:70294076:G:A	3.0008e-06	-1.5518	-0.906021
70294085	chr18:70294085:C:T	9.50188e-06	-1.30521	-3.67523e-10
70294175	chr18:70294175:T:TA	9.81073e-06	-1.29956e-10	-1.27323
70294219	chr18:70294219:T:C	9.15395e-06	-1.29956e-10	-1.34252
70294313	chr18:70294313:G:A	2.52119e-06	-1.58777	-1.0442
70294437	chr18:70294437:C:T	2.25241e-06	-1.6155	-1.1292
70294628	chr18:70294628:A:G	2.88539e-06	-1.30733	-1.18971
70294642	chr18:70294642:G:A	3.61663e-06	-1.60821	-0.662956
70294961	chr18:70294961:A:G	1.26218e-05	-1.29956e-10	-1.02127
70295091	chr18:70295091:C:T	1.20882e-05	-1.29956e-10	-1.06447
70295392	chr18:70295392:A:G	4.33607e-06	-0.718459	-1.37127
70295394	chr18:70295394:G:A	7.99884e-06	-1.47741	-3.67523e-10
70295536	chr18:70295536:A:G	9.31547e-06	-1.29956e-10	-1.32503
70295539	chr18:70295539:T:G	1.38719e-05	-1.29956e-10	-0.926836
70296348	chr18:70296348:T:A	2.74305e-06	-1.40474	-1.14289
70296908	chr18:70296908:T:TTC	2.40687e-06	-1.64032	-1.03805
70296925	chr18:70296925:T:G	1.78208e-05	-1.29956e-10	-0.676334
70296987	chr18:70296987:T:C	3.06992e-06	-1.52328	-0.911769
70297145	chr18:70297145:C:T	1.94765e-06	-1.58414	-1.30594
70297191	chr18:70297191:C:T	7.27503e-06	-1.62852	0.0562623
70297221	chr18:70297221:G:C	1.78315e-06	-1.60488	-1.37344
70297356	chr18:70297356:TC:T	1.16031e-05	-1.62265	0.517219
70297599	chr18:70297599:G:A	1.00703e-05	-1.29956e-10	-1.24711
70297857	chr18:70297857:A:G	3.50305e-06	-1.63848	-0.664586
70298013	chr18:70298013:G:A	3.59122e-06	-0.90844	-1.36977
70298383	chr18:70298383:A:C	2.98401e-06	-1.64107	-0.822367
70298470	chr18:70298470:CATTT:C	2.10717e-05	-1.29956e-10	-0.508773
70298604	chr18:70298604:A:G	9.29198e-06	-1.29956e-10	-1.32755
70298732	chr18:70298732:A:T	3.48918e-06	-1.59431	-0.712724
70299118	chr18:70299118:G:A	3.18833e-06	-1.63685	-0.760354
70299206	chr18:70299206:G:T	9.23633e-06	-1.29956e-10	-1.33356
70299219	chr18:70299219:A:G	9.81139e-06	-1.27316	-3.67523e-10
70299608	chr18:70299608:G:A	2.99905e-06	-1.64001	-0.818398
70299783	chr18:70299783:A:G	2.8429e-05	-0.209293	-3.67523e-10
70300043	chr18:70300043:A:G	4.03442e-06	-1.53522	-0.626623
70300349	chr18:70300349:G:A	9.05431e-06	-1.29956e-10	-1.35346
70300507	chr18:70300507:T:C	3.77875e-06	-1.60283	-0.624479
70300769	chr18:70300769:A:C	9.50476e-06	-1.29956e-10	-1.30491
70300818	chr18:70300818:T:C	9.15962e-06	-1.29956e-10	-1.3419
70300837	chr18:70300837:T:G	2.538e-06	-1.29825	-1.32708
70301525	chr18:70301525:G:T	8.02733e-06	-1.60536	0.131508
70301667	chr18:70301667:A:AG	2.72161e-06	-1.23971	-1.31577
70301680	chr18:70301680:G:C	1.53926e-05	-1.29956e-10	-0.822815
70301736	chr18:70301736:T:C	1.8505e-06	-1.64111	-1.30014
70301884	chr18:70301884:C:T	1.07272e-05	-1.29956e-10	-1.18392
70302076	chr18:70302076:C:T	3.73909e-06	-1.61251	-0.62535
70302102	chr18:70302102:A:G	9.98129e-06	-1.29956e-10	-1.25599
70302253	chr18:70302253:TC:T	2.85447e-06	-1.63837	-0.869445
70302344	chr18:70302344:TC:T	9.08013e-06	-1.29956e-10	-1.35061
70302592	chr18:70302592:G:T	1.53903e-05	-1.29956e-10	-0.822966
70302748	chr18:70302748:CTG:C	1.78986e-06	-1.60009	-1.37448
70303056	chr18:70303056:C:T	2.97389e-06	-1.6265	-0.840331
70303169	chr18:70303169:C:T	1.78107e-06	-1.6128	-1.36669
70303989	chr18:70303989:T:C	9.42206e-06	-1.6393	0.325656
70304029	chr18:70304029:G:A	1.00518e-05	-1.24895	-3.67523e-10
70304738	chr18:70304738:T:C	1.79636e-06	-1.59495	-1.37599
70304884	chr18:70304884:T:C	1.37146e-05	-1.29956e-10	-0.93824
70305097	chr18:70305097:T:C	1.91284e-06	-1.53737	-1.37075
70305250	chr18:70305250:T:G	1.9363e-06	-1.52269	-1.37323
70305257	chr18:70305257:T:C	5.14998e-06	-1.56631	-0.351402
70305262	chr18:70305262:C:T	1.98932e-06	-1.60348	-1.26543
70305263	chr18:70305263:C:A	9.75636e-06	-1.29956e-10	-1.27878
70305877	chr18:70305877:T:C	9.58414e-06	-1.59826	0.301672
70306026	chr18:70306026:C:G	1.08427e-05	-1.17321	-3.67523e-10
70306182	chr18:70306182:A:G	9.5871e-06	-1.29956e-10	-1.29628
70306532	chr18:70306532:T:C	6.87226e-06	-1.62921	-3.67523e-10
70306800	chr18:70306800:A:G	9.36981e-06	-1.29956e-10	-1.31921
70307113	chr18:70307113:AT:A	1.21869e-05	-1.29956e-10	-1.05634
70307120	chr18:70307120:G:A	3.81717e-06	-1.60608	-0.611117
70307671	chr18:70307671:C:T	1.09421e-05	-1.29956e-10	-1.16409
70307806	chr18:70307806:A:G	7.28925e-06	-1.5703	-3.67523e-10
70308022	chr18:70308022:T:C	8.19928e-06	-1.58906	0.136401
70308041	chr18:70308041:A:G	9.45483e-06	-1.31018	-3.67523e-10
70308118	chr18:70308118:G:A	1.24259e-05	-1.29956e-10	-1.03692
70308144	chr18:70308144:G:A	8.92798e-06	-1.29956e-10	-1.36751
70308276	chr18:70308276:C:T	1.12081e-05	-1.29956e-10	-1.14007
70308303	chr18:70308303:G:A	9.12026e-06	-1.29956e-10	-1.3462
70308373	chr18:70308373:A:T	1.49205e-05	-1.29956e-10	-0.853965
70308380	chr18:70308380:G:T	1.19625e-05	-1.29956e-10	-1.07493
70308394	chr18:70308394:T:A	2.0685e-06	-1.48574	-1.34414
70308461	chr18:70308461:ATCC:A	9.01502e-06	-1.29956e-10	-1.35781
70308516	chr18:70308516:C:G	9.68334e-06	-1.29956e-10	-1.28629
70308764	chr18:70308764:C:T	1.94943e-05	-1.29956e-10	-0.586579
70308774	chr18:70308774:G:A	9.12022e-06	-1.29956e-10	-1.34621
70309035	chr18:70309035:G:A	1.18633e-05	-1.29956e-10	-1.08325
70309306	chr18:70309306:G:A	9.26527e-06	-1.29956e-10	-1.33043
70309782	chr18:70309782:C:G	1.76263e-06	-1.61676	-1.37314
70309808	chr18:70309808:C:T	9.99903e-06	-1.29956e-10	-1.25421
70310065	chr18:70310065:G:A	1.37026e-05	-1.29956e-10	-0.939117
70310213	chr18:70310213:T:A	1.53019e-05	-1.29956e-10	-0.828728
70310719	chr18:70310719:G:A	1.07283e-05	-1.18382	-3.67523e-10
70310938	chr18:70310938:A:G	6.39549e-06	-1.63639	-0.0647232
70311029	chr18:70311029:G:A	7.48211e-06	-1.61875	0.074564
70311106	chr18:70311106:G:C	9.28345e-06	-1.29956e-10	-1.32847
70311210	chr18:70311210:A:C	1.47026e-05	-1.29956e-10	-0.868678
70311255	chr18:70311255:A:G	1.98634e-06	-1.64055	-1.22986
70311500	chr18:70311500:T:C	1.5729e-05	-1.29956e-10	-0.801196
70311620	chr18:70311620:T:C	1.86254e-05	-1.61276	0.980585
70311773	chr18:70311773:C:T	6.82887e-06	-1.63554	-3.67523e-10
70311918	chr18:70311918:G:A	1.76284e-05	-1.29956e-10	-0.687189
70311984	chr18:70311984:C:T	1.54058e-05	-1.29956e-10	-0.821958
70312063	chr18:70312063:A:G	1.24918e-05	-1.29956e-10	-1.03163
70312131	chr18:70312131:A:C	9.75586e-06	-1.27883	-3.67523e-10
70312471	chr18:70312471:A:C	1.91424e-06	-1.59319	-1.31419
70312982	chr18:70312982:A:G	1.77932e-06	-1.61415	-1.36632
70313423	chr18:70313423:CAA:C	9.56084e-06	-1.29903	-3.67523e-10
70313824	chr18:70313824:G:A	9.78752e-06	-1.29956e-10	-1.27559
70314171	chr18:70314171:G:A	9.19242e-06	-1.29956e-10	-1.33832
70314174	chr18:70314174:T:G	8.91665e-06	-1.36878	-3.67523e-10
70314423	chr18:70314423:A:G	2.94416e-05	-1.29956e-10	-0.174295
70314465	chr18:70314465:G:A	4.54263e-06	-1.55955	-0.483642
70314625	chr18:70314625:G:A	1.12637e-05	-1.46497	0.329854
70314931	chr18:70314931:G:A	6.79626e-06	-1.64033	-3.67523e-10
70315133	chr18:70315133:A:G	9.36579e-06	-1.29956e-10	-1.31964
70315547	chr18:70315547:A:G	7.84439e-06	-1.48398	-0.0129268
70315725	chr18:70315725:C:T	8.9967e-06	-1.29956e-10	-1.35984
70315973	chr18:70315973:C:T	8.04354e-06	-1.63286	0.161023
70316219	chr18:70316219:C:T	7.99107e-06	-1.45461	-0.0237719
70316521	chr18:70316521:A:G	2.43373e-06	-1.59723	-1.07005
70317543	chr18:70317543:T:A	7.0398e-06	-1.60512	-3.67523e-10
70317636	chr18:70317636:T:C	8.85319e-06	-1.29956e-10	-1.37592
70317714	chr18:70317714:G:A	7.48444e-06	-1.54388	-3.67523e-10
70317881	chr18:70317881:C:T	9.86631e-06	-1.6303	0.362722
70317886	chr18:70317886:A:G	1.31486e-05	-1.29956e-10	-0.980384
70318496	chr18:70318496:A:G	0.000158906	1.51161	-3.67523e-10
70318618	chr18:70318618:T:G	1.94443e-06	-1.57312	-1.31861
70318662	chr18:70318662:A:G	7.37042e-05	-1.61589	2.35925
70318720	chr18:70318720:A:G	1.32081e-05	-1.29956e-10	-0.975868
70318784	chr18:70318784:T:C	8.85651e-06	-1.29956e-10	-1.37555
70318885	chr18:70318885:G:A	1.02182e-05	-1.23253	-3.67523e-10
70319098	chr18:70319098:C:CT	2.70825e-06	-1.43971	-1.12069
70319352	chr18:70319352:T:A	8.92555e-06	-1.29956e-10	-1.36778
70319898	chr18:70319898:A:G	9.07674e-06	-1.29956e-10	-1.35099
70320183	chr18:70320183:T:C	1.54756e-05	-1.29956e-10	-0.817437
70320241	chr18:70320241:A:G	1.30914e-05	-1.29956e-10	-0.984743
70320449	chr18:70320449:A:G	1.45147e-05	-1.29956e-10	-0.881537
70320786	chr18:70320786:C:T	9.54228e-06	-1.29956e-10	-1.30097
70320937	chr18:70320937:T:C	1.1472e-05	-1.29956e-10	-1.1168
70321025	chr18:70321025:C:T	1.06817e-05	-1.18817	-3.67523e-10
70321790	chr18:70321790:T:C	1.38583e-05	-1.29956e-10	-0.927819
70321853	chr18:70321853:G:A	9.84779e-06	-1.26946	-3.67523e-10
70321892	chr18:70321892:C:T	1.33096e-05	-1.29956e-10	-0.968214
70321966	chr18:70321966:A:G	8.92162e-06	-1.29956e-10	-1.36823
70322618	chr18:70322618:C:G	1.03906e-05	-1.2158	-3.67523e-10
70323291	chr18:70323291:A:AAC	9.17619e-06	-1.29956e-10	-1.34009
70323643	chr18:70323643:T:C	6.82118e-06	-1.63667	-3.67523e-10
70323839	chr18:70323839:A:T	9.09022e-06	-1.29956e-10	-1.3495
70323854	chr18:70323854:A:G	1.33202e-05	-1.29956e-10	-0.967418
70323860	chr18:70323860:C:T	2.16651e-05	-1.29956e-10	-0.481
70323910	chr18:70323910:G:A	1.38905e-05	-1.29956e-10	-0.925494
70324092	chr18:70324092:A:G	2.53317e-05	-1.29956e-10	-0.324644
70324164	chr18:70324164:T:C	7.22278e-06	-1.57946	-3.67523e-10
70324224	chr18:70324224:C:T	7.28944e-06	-1.57028	-3.67523e-10
70324361	chr18:70324361:G:A	6.86073e-06	-1.63089	-3.67523e-10
70324486	chr18:70324486:C:T	5.24292e-05	-1.61838	2.02114
70324857	chr18:70324857:C:T	8.85383e-06	-1.29956e-10	-1.37585
70325043	chr18:70325043:G:A	1.96101e-06	-1.61121	-1.27204
70325196	chr18:70325196:C:T	2.3745e-06	-1.34515	-1.34677
70325448	chr18:70325448:C:T	1.72694e-06	-1.63872	-1.37163
70326797	chr18:70326797:A:G	8.99349e-06	-1.29956e-10	-1.3602
70327762	chr18:70327762:G:A	8.10722e-06	-1.46395	-3.67523e-10
70328459	chr18:70328459:G:A	7.06576e-06	-1.60144	-3.67523e-10
70328473	chr18:70328473:C:T	1.00483e-05	-1.29956e-10	-1.2493
70328598	chr18:70328598:A:T	1.97397e-06	-1.59607	-1.28059
70328775	chr18:70328775:A:G	2.33942e-05	-1.29956e-10	-0.404215
70328844	chr18:70328844:G:A	1.52973e-05	-1.29956e-10	-0.829024
70328966	chr18:70328966:T:TA	8.86515e-06	-1.29956e-10	-1.37457
70329419	chr18:70329419:G:A	9.81808e-06	-1.29956e-10	-1.27248
70329822	chr18:70329822:G:A	1.95313e-05	-1.29956e-10	-0.584683
70329968	chr18:70329968:C:G	8.9913e-06	-1.29956e-10	-1.36045
70331051	chr18:70331051:T:G	2.68088e-06	-1.57229	-0.998272
70331136	chr18:70331136:A:G	9.53939e-06	-1.29956e-10	-1.30127
70331191	chr18:70331191:G:A	3.36408e-05	-1.6175	1.57654
70331236	chr18:70331236:A:G	1.94169e-06	-1.63792	-1.25522
70331529	chr18:70331529:ACTCTT:A	2.50069e-06	-1.47095	-1.16918
70331598	chr18:70331598:G:A	1.26589e-05	-1.29956e-10	-1.01834
70331741	chr18:70331741:G:A	1.77827e-06	-1.60638	-1.37468
70331874	chr18:70331874:TC:T	2.12757e-06	-1.47069	-1.33103
70332466	chr18:70332466:A:AG	2.98824e-06	-1.50724	-0.954781
70332651	chr18:70332651:A:C	3.08226e-06	-1.59169	-0.839353
70332861	chr18:70332861:A:G	6.81643e-06	-1.63737	-3.67523e-10
70332901	chr18:70332901:A:G	8.88334e-06	-1.29956e-10	-1.37252
70332935	chr18:70332935:A:C	1.35363e-05	-1.29956e-10	-0.951328
70333091	chr18:70333091:T:C	2.06633e-06	-1.49881	-1.33211
70333268	chr18:70333268:G:A	9.71745e-06	-1.29956e-10	-1.28278
70333385	chr18:70333385:A:G	2.75477e-06	-1.5712	-0.972169
70333533	chr18:70333533:G:A	2.82364e-06	-1.54444	-0.974234
70333695	chr18:70333695:T:C	9.99718e-06	-1.29956e-10	-1.2544
70334134	chr18:70334134:G:A	8.85261e-06	-1.29956e-10	-1.37599
70334871	chr18:70334871:C:T	2.10423e-06	-1.49911	-1.31364
70335234	chr18:70335234:G:A	6.7908e-06	-1.64113	-3.67523e-10
70335314	chr18:70335314:C:A	2.11968e-06	-1.46854	-1.3369
70335690	chr18:70335690:T:C	3.16595e-05	-1.29956e-10	-0.101663
70335720	chr18:70335720:T:C	7.8487e-06	-1.49635	-3.67523e-10
70335912	chr18:70335912:C:A	1.1619e-05	-1.6408	0.53674
70336120	chr18:70336120:G:A	7.64025e-06	-1.52327	-3.67523e-10
70336391	chr18:70336391:T:C	9.06109e-06	-1.29956e-10	-1.35271
70336485	chr18:70336485:C:A	1.19344e-05	-1.64113	0.563851
70336941	chr18:70336941:C:T	4.49687e-06	-1.64084	-0.412476
70337039	chr18:70337039:A:G	5.9316e-06	-1.60177	-0.174638
70337280	chr18:70337280:G:A	2.516e-05	-1.29956e-10	-0.331448
70337346	chr18:70337346:A:G	9.28529e-06	-1.29956e-10	-1.32827
70337387	chr18:70337387:G:A	2.62991e-06	-1.61062	-0.979133
70337957	chr18:70337957:G:A	8.94241e-06	-1.29956e-10	-1.3659
70337981	chr18:70337981:T:C	1.16707e-05	-1.29956e-10	-1.09962
70338035	chr18:70338035:T:C	2.55803e-06	-1.50766	-1.10981
70338368	chr18:70338368:C:T	6.37465e-06	-1.64047	-0.063902
70338492	chr18:70338492:C:T	3.7883e-06	-1.61806	-0.606723
70338614	chr18:70338614:G:A	1.29084e-05	-1.64122	0.642389
70338908	chr18:70338908:G:A	1.01147e-05	-1.29956e-10	-1.24271
70339080	chr18:70339080:A:G	1.9846e-06	-1.63803	-1.23325
70339461	chr18:70339461:G:A	2.21949e-06	-1.63611	-1.12331
70339722	chr18:70339722:T:C	2.86326e-05	-1.29956e-10	-0.202156
70339903	chr18:70339903:T:C	9.77334e-06	-1.29956e-10	-1.27704
70340195	chr18:70340195:G:A	8.1999e-06	-1.45258	-3.67523e-10
70340385	chr18:70340385:T:C	1.89963e-06	-1.62119	-1.29385
70340522	chr18:70340522:A:C	2.96302e-06	-1.56458	-0.905916
70340581	chr18:70340581:C:T	1.08645e-05	-1.29956e-10	-1.17121
70340840	chr18:70340840:T:G	1.55762e-05	-1.29956e-10	-0.810958
70341013	chr18:70341013:T:C	4.13981e-06	-1.63842	-0.49763
70342096	chr18:70342096:G:T	8.85304e-06	-1.29956e-10	-1.37594
70342101	chr18:70342101:T:A	2.03372e-06	-1.51379	-1.33304
70342385	chr18:70342385:T:C	9.4407e-06	-1.29956e-10	-1.31167
70342475	chr18:70342475:C:G	8.96862e-06	-1.29956e-10	-1.36297
70342625	chr18:70342625:C:T	2.40918e-05	-1.29956e-10	-0.374832
70343016	chr18:70343016:T:C	8.97957e-06	-1.29956e-10	-1.36175
70343019	chr18:70343019:G:A	2.37395e-06	-1.43968	-1.25247
70343034	chr18:70343034:T:C	8.85904e-06	-1.29956e-10	-1.37526
70343244	chr18:70343244:T:A	1.82447e-06	-1.62381	-1.3316
70343409	chr18:70343409:A:G	9.19427e-06	-1.29956e-10	-1.33812
70343425	chr18:70343425:G:T	1.00324e-05	-1.29956e-10	-1.25088
70343533	chr18:70343533:C:T	6.54092e-06	-1.55071	-0.127914
70343654	chr18:70343654:C:G	8.88739e-06	-1.37207	-3.67523e-10
70343884	chr18:70343884:T:G	3.30562e-05	-0.0584932	-3.67523e-10
70344260	chr18:70344260:G:A	1.0648e-05	-1.29956e-10	-1.19133
70344422	chr18:70344422:T:C	2.71404e-05	-1.64099	1.38531
70344484	chr18:70344484:A:G	1.99467e-05	-1.61406	1.05043
70344488	chr18:70344488:C:T	6.58191e-06	-1.55223	-0.120143
70344648	chr18:70344648:A:G	1.68118e-05	-1.29956e-10	-0.734621
70344946	chr18:70344946:C:T	1.14316e-05	-1.29956e-10	-1.12032
70345207	chr18:70345207:T:C	2.78577e-05	-1.29956e-10	-0.229593
70345223	chr18:70345223:A:G	4.48117e-06	-1.63903	-0.417784
70345492	chr18:70345492:A:T	3.25605e-06	-1.45173	-0.924453
70345498	chr18:70345498:G:A	2.41566e-05	-1.29956e-10	-0.372143
70345646	chr18:70345646:A:T	9.76157e-06	-1.29956e-10	-1.27825
70345939	chr18:70345939:C:T	1.86596e-06	-1.63252	-1.30041
70346719	chr18:70346719:C:T	9.04029e-06	-1.29956e-10	-1.35501
70346974	chr18:70346974:C:T	2.96627e-05	-1.29956e-10	-0.16681
70347106	chr18:70347106:C:T	8.86608e-06	-1.29956e-10	-1.37447
70347142	chr18:70347142:T:C	4.90794e-06	-1.64051	-0.32534
70347518	chr18:70347518:T:C	2.27099e-06	-1.52646	-1.21003
70347520	chr18:70347520:C:T	1.098e-05	-1.29956e-10	-1.16063
70348492	chr18:70348492:G:T	9.5057e-06	-1.29956e-10	-1.30481
70348901	chr18:70348901:G:A	8.88357e-06	-1.29956e-10	-1.3725
70348903	chr18:70348903:G:A	9.05614e-06	-1.35326	-3.67523e-10
70348921	chr18:70348921:G:A	9.14949e-06	-1.29956e-10	-1.343
70349199	chr18:70349199:T:C	2.62046e-05	-1.29956e-10	-0.290767
70349637	chr18:70349637:A:G	2.38831e-06	-1.64019	-1.04592
70349949	chr18:70349949:C:T	9.62797e-06	-1.29956e-10	-1.29203
70350325	chr18:70350325:A:G	1.71807e-06	-1.64003	-1.37547
70350592	chr18:70350592:G:A	1.58863e-05	-1.55549	0.764241
70350616	chr18:70350616:A:G	9.05318e-06	-1.64065	0.287065
70350672	chr18:70350672:A:G	9.06545e-06	-1.29956e-10	-1.35223
70351063	chr18:70351063:G:A	1.00618e-05	-1.24796	-3.67523e-10
70351243	chr18:70351243:A:G	3.37117e-05	-1.29956e-10	-0.0388569
70351391	chr18:70351391:A:G	9.33456e-06	-1.29956e-10	-1.32298
70351447	chr18:70351447:T:C	8.95675e-06	-1.29956e-10	-1.36429
70351455	chr18:70351455:C:T	9.87754e-06	-1.29956e-10	-1.26644
70351552	chr18:70351552:T:C	8.98423e-06	-1.29956e-10	-1.36123
70351721	chr18:70351721:G:A	1.10292e-05	-1.29956e-10	-1.15615
70352062	chr18:70352062:A:G	8.91337e-06	-1.29956e-10	-1.36915
70352456	chr18:70352456:C:T	7.05725e-06	-1.60265	-3.67523e-10
70352508	chr18:70352508:G:A	1.99237e-05	-1.29956e-10	-0.564792
70352708	chr18:70352708:G:A	1.95412e-06	-1.6322	-1.25456
70353127	chr18:70353127:C:T	3.72906e-06	-1.6391	-0.601445
70353247	chr18:70353247:G:A	9.45237e-06	-1.29956e-10	-1.31044
70353289	chr18:70353289:C:T	2.81971e-06	-1.49961	-1.02046
70353300	chr18:70353300:A:G	8.90602e-06	-1.29956e-10	-1.36997
70353413	chr18:70353413:CCAAA:C	8.9458e-06	-1.29956e-10	-1.36552
70354651	chr18:70354651:G:A	1.75598e-06	-1.6338	-1.35988
70354727	chr18:70354727:G:A	2.69987e-06	-1.62831	-0.935187
70354803	chr18:70354803:T:C	1.92772e-06	-1.64116	-1.25921
70355061	chr18:70355061:C:T	8.89105e-06	-1.29956e-10	-1.37166
70355243	chr18:70355243:A:G	1.33364e-05	-1.58784	0.621629
70355259	chr18:70355259:A:C	8.96025e-06	-1.29956e-10	-1.3639
70355521	chr18:70355521:A:G	9.07679e-06	-1.29956e-10	-1.35098
70355599	chr18:70355599:G:C	8.92919e-06	-1.29956e-10	-1.36738
70355705	chr18:70355705:G:A	1.71956e-05	-1.29956e-10	-0.712048
70356200	chr18:70356200:C:T	1.90394e-06	-1.64078	-1.27199
70356259	chr18:70356259:G:T	8.87078e-06	-1.29956e-10	-1.37394
70356280	chr18:70356280:A:C	9.79421e-06	-1.29956e-10	-1.27491
70356389	chr18:70356389:T:A	8.89034e-06	-1.29956e-10	-1.37174
70356390	chr18:70356390:G:A	1.40288e-05	-1.29956e-10	-0.915588
70356500	chr18:70356500:TTTGG:T	2.07447e-06	-1.63641	-1.19058
70356523	chr18:70356523:G:A	7.61357e-06	-1.52677	-3.67523e-10
70356673	chr18:70356673:C:T	8.93137e-06	-1.29956e-10	-1.36713
70357167	chr18:70357167:A:G	1.82139e-05	-1.29956e-10	-0.65452
70357242	chr18:70357242:A:G	6.79352e-06	-1.64073	-3.67523e-10
70357282	chr18:70357282:T:C	2.82575e-06	-1.63429	-0.883632
70357514	chr18:70357514:A:G	1.0517e-05	-1.29956e-10	-1.20371
70357548	chr18:70357548:T:G	8.4895e-06	-1.63733	0.219455
70357583	chr18:70357583:A:G	8.86433e-06	-1.29956e-10	-1.37467
70357640	chr18:70357640:T:C	8.87354e-06	-1.29956e-10	-1.37363
70357708	chr18:70357708:T:A	1.17272e-05	-1.0948	-3.67523e-10
70358264	chr18:70358264:T:A	3.20981e-06	-1.59098	-0.799506
70358301	chr18:70358301:G:A	8.95267e-06	-1.29956e-10	-1.36475
70358410	chr18:70358410:A:G	1.36383e-05	-1.64118	0.697359
70358644	chr18:70358644:G:T	9.47121e-06	-1.29956e-10	-1.30845
70358796	chr18:70358796:A:G	7.02732e-06	-1.6069	-3.67523e-10
70358800	chr18:70358800:C:T	8.89175e-06	-1.29956e-10	-1.37158
70358843	chr18:70358843:T:C	8.96816e-06	-1.29956e-10	-1.36302
70359126	chr18:70359126:C:T	9.6756e-06	-1.29956e-10	-1.28709
70359401	chr18:70359401:G:A	3.05771e-06	-1.63901	-0.800028
70359424	chr18:70359424:G:T	3.12531e-06	-1.63782	-0.779346
70359496	chr18:70359496:C:T	1.77283e-05	-1.56161	0.880071
70359948	chr18:70359948:TTAAA:T	9.02549e-06	-1.29956e-10	-1.35665
70360000	chr18:70360000:T:C	2.23789e-06	-1.62571	-1.12546
70360125	chr18:70360125:T:C	3.54066e-06	-1.641	-0.65139
70360161	chr18:70360161:A:G	3.57648e-06	-1.63712	-0.645202
70360217	chr18:70360217:G:A	9.04298e-06	-1.29956e-10	-1.35471
70360648	chr18:70360648:C:T	1.37779e-05	-1.29956e-10	-0.93364
70360706	chr18:70360706:T:C	2.38567e-06	-1.64092	-1.0463
70360744	chr18:70360744:C:G	1.75251e-05	-1.63933	0.946262
70360759	chr18:70360759:T:C	1.94222e-05	-1.63335	1.04306
70360900	chr18:70360900:G:A	9.057e-06	-1.29956e-10	-1.35316
70361047	chr18:70361047:G:C	3.07953e-06	-1.58301	-0.848911
70361063	chr18:70361063:G:A	4.69342e-06	-1.52919	-0.481349
70361269	chr18:70361269:T:C	3.40973e-06	-1.63781	-0.692259
70361280	chr18:70361280:G:A	3.49401e-06	-1.63413	-0.671521
70361297	chr18:70361297:C:T	3.48634e-06	-1.63218	-0.675674
70361364	chr18:70361364:T:G	1.23175e-05	-1.29956e-10	-1.04568
70361608	chr18:70361608:C:T	8.87822e-06	-1.29956e-10	-1.3731
70361676	chr18:70361676:C:T	3.82183e-06	-1.64032	-0.575653
70361722	chr18:70361722:T:C	3.28115e-06	-1.63695	-0.73156
70361724	chr18:70361724:T:C	6.66951e-06	-1.62963	-0.0295277
70361817	chr18:70361817:T:G	3.64871e-06	-1.62237	-0.63996
70361827	chr18:70361827:A:G	3.61163e-06	-1.64044	-0.632107
70362431	chr18:70362431:C:G	3.70038e-06	-1.61705	-0.631213
70362473	chr18:70362473:C:G	3.04328e-06	-1.62357	-0.820194
70362527	chr18:70362527:G:A	3.15725e-06	-1.63292	-0.774078
70363014	chr18:70363014:G:T	2.34799e-05	-0.400556	-3.67523e-10
70363125	chr18:70363125:A:T	2.24089e-06	-1.59405	-1.15578
70363358	chr18:70363358:C:T	8.35843e-06	-1.43343	-3.67523e-10
70363525	chr18:70363525:C:T	3.07577e-06	-1.56079	-0.872359
70364054	chr18:70364054:G:A	4.35392e-05	-1.29956e-10	0.21696
70364530	chr18:70364530:G:A	9.13074e-06	-1.29956e-10	-1.34506
70364999	chr18:70364999:CTT:C	8.88829e-06	-1.29956e-10	-1.37197
70365003	chr18:70365003:T:C	1.02066e-05	-1.29956e-10	-1.23367
70365048	chr18:70365048:T:C	1.06605e-05	-1.29956e-10	-1.19016
70365202	chr18:70365202:T:C	8.85684e-06	-1.29956e-10	-1.37551
70365221	chr18:70365221:G:T	2.44614e-05	-1.29956e-10	-0.359608
70365243	chr18:70365243:A:G	2.84775e-06	-1.61415	-0.896026
70365264	chr18:70365264:T:C	5.95975e-06	-1.40566	-0.366009
70365782	chr18:70365782:C:T	1.28718e-05	-1.29956e-10	-1.00166
70366033	chr18:70366033:G:C	9.14706e-06	-1.29956e-10	-1.34327
70366326	chr18:70366326:T:C	1.06187e-05	-1.29956e-10	-1.19408
70366364	chr18:70366364:A:T	4.04126e-06	-1.63247	-0.527677
70366417	chr18:70366417:A:G	1.01619e-05	-1.29956e-10	-1.23806
70366730	chr18:70366730:T:C	2.6957e-06	-1.22971	-1.33534
70366918	chr18:70366918:C:T	2.54733e-06	-1.63927	-0.982381
70367160	chr18:70367160:C:A	1.85341e-05	-1.29956e-10	-0.637092
70367421	chr18:70367421:T:TGA	9.36865e-06	-1.29956e-10	-1.31933
70367672	chr18:70367672:G:A	8.21271e-06	-1.45102	-3.67523e-10
70367913	chr18:70367913:T:C	1.02684e-05	-1.29956e-10	-1.22763
70368269	chr18:70368269:A:T	4.70815e-05	-1.64114	1.93632
70368465	chr18:70368465:C:T	2.53818e-05	-0.32267	-3.67523e-10
70368521	chr18:70368521:G:T	2.04069e-06	-1.59671	-1.24671
70368809	chr18:70368809:T:C	2.22086e-05	-1.29956e-10	-0.456222
70369043	chr18:70369043:C:T	2.32356e-06	-1.61905	-1.09455
70369400	chr18:70369400:C:T	1.863e-06	-1.63048	-1.30403
70369544	chr18:70369544:T:C	2.31473e-05	-1.29956e-10	-0.414822
70369880	chr18:70369880:C:T	2.03347e-06	-1.63157	-1.21538
70370047	chr18:70370047:A:C	9.82721e-06	-1.29956e-10	-1.27155
70370167	chr18:70370167:G:A	1.45735e-05	-1.29956e-10	-0.8775
70370228	chr18:70370228:C:CA	1.8046e-05	-1.29956e-10	-0.663775
70370294	chr18:70370294:T:G	1.73037e-06	-1.6373	-1.37107
70370699	chr18:70370699:C:T	8.88792e-06	-1.29956e-10	-1.37201
70370960	chr18:70370960:C:G	3.58016e-06	-1.63726	-0.644038
70371098	chr18:70371098:C:T	6.31388e-05	-1.29956e-10	0.588633
70371226	chr18:70371226:A:G	1.82455e-05	-1.62362	0.970839
70371693	chr18:70371693:T:C	5.93175e-06	-1.59312	-0.183262
70371740	chr18:70371740:G:A	8.40584e-06	-1.01933	-0.408449
70371937	chr18:70371937:T:C	2.2782e-05	-0.430733	-3.67523e-10
70372403	chr18:70372403:C:G	2.37287e-06	-1.63808	-1.05452
70372709	chr18:70372709:A:G	4.17146e-05	-1.29956e-10	0.174149
70372740	chr18:70372740:G:T	2.43449e-05	-1.54775	1.18337
70372842	chr18:70372842:G:T	9.59495e-06	-1.29956e-10	-1.29546
70373014	chr18:70373014:A:G	6.90943e-06	-1.62382	-3.67523e-10
70373217	chr18:70373217:T:C	2.03161e-05	-1.29956e-10	-0.545289
70373421	chr18:70373421:G:A	8.85262e-06	-1.29956e-10	-1.37599
70373641	chr18:70373641:A:C	1.29305e-05	-1.29956e-10	-0.997113
70373849	chr18:70373849:A:G	1.0585e-05	-1.29956e-10	-1.19727
70373888	chr18:70373888:T:C	1.50309e-05	-1.60082	0.754227
70373957	chr18:70373957:C:G	8.93351e-06	-1.29956e-10	-1.36689
70374641	chr18:70374641:C:T	1.80559e-05	-1.29956e-10	-0.663228
70374661	chr18:70374661:A:T	1.00267e-05	-1.29956e-10	-1.25145
70374929	chr18:70374929:G:A	9.20904e-06	-1.29956e-10	-1.33652
70375033	chr18:70375033:T:C	8.89009e-06	-1.29956e-10	-1.37177
70375408	chr18:70375408:C:T	6.80084e-06	-1.63966	-3.67523e-10
70376080	chr18:70376080:G:A	6.04645e-06	-1.24856	-0.508672
70376230	chr18:70376230:A:G	1.39808e-05	-1.03359	0.11457
70376752	chr18:70376752:T:C	6.94461e-06	-1.61874	-3.67523e-10
70376827	chr18:70376827:T:G	1.08115e-05	-1.29956e-10	-1.17609
70377073	chr18:70377073:T:C	1.22452e-05	-1.29956e-10	-1.05157
70377404	chr18:70377404:C:G	8.85297e-06	-1.29956e-10	-1.37595
70377886	chr18:70377886:A:G	7.10262e-05	-1.29956e-10	0.706347
70377965	chr18:70377965:G:A	3.16168e-06	-1.14746	-1.25814
70377969	chr18:70377969:A:G	4.04814e-06	-0.791479	-1.36697
70378067	chr18:70378067:T:C	6.79027e-06	-1.64121	-3.67523e-10
70378195	chr18:70378195:A:C	1.04418e-05	-1.29956e-10	-1.21088
70378249	chr18:70378249:A:G	1.23514e-05	-1.29956e-10	-1.04294
70378264	chr18:70378264:A:G	1.05349e-05	-1.29956e-10	-1.20201
70378454	chr18:70378454:A:G	8.85314e-06	-1.29956e-10	-1.37593
70378732	chr18:70378732:C:T	1.18768e-05	-1.29956e-10	-1.08211
70378812	chr18:70378812:G:A	1.0354e-05	-1.29956e-10	-1.21933
70378889	chr18:70378889:G:A	1.54051e-05	-1.29956e-10	-0.822006
70378955	chr18:70378955:G:A	3.38641e-06	-1.09383	-1.2431
70379074	chr18:70379074:C:T	9.58788e-06	-1.29956e-10	-1.2962
70379128	chr18:70379128:C:A	4.96727e-06	-0.587999	-1.36583
70379363	chr18:70379363:C:T	2.25025e-06	-1.443	-1.30266
70379445	chr18:70379445:T:C	5.55383e-06	-1.45278	-0.389437
70379453	chr18:70379453:T:C	5.7958e-06	-1.45414	-0.345423
70379556	chr18:70379556:A:G	9.93662e-06	-1.29956e-10	-1.26048
70379778	chr18:70379778:C:T	9.75083e-06	-1.29956e-10	-1.27935
70379818	chr18:70379818:A:G	3.44691e-06	-1.5367	-0.782523
70380084	chr18:70380084:T:C	3.27202e-06	-1.63913	-0.732168
70380166	chr18:70380166:G:A	8.66384e-05	-1.29956e-10	0.90504
70380339	chr18:70380339:T:C	1.86652e-05	-1.29956e-10	-0.630039
70380734	chr18:70380734:T:C	1.22451e-05	-1.29956e-10	-1.05158
70380767	chr18:70380767:T:A	1.22764e-05	-1.29956e-10	-1.04903
70380786	chr18:70380786:C:T	1.86906e-06	-1.60278	-1.32848
70380941	chr18:70380941:G:A	8.26399e-05	-1.29956e-10	0.85779
70381013	chr18:70381013:C:G	9.36249e-06	-1.29956e-10	-1.31999
70381237	chr18:70381237:A:G	1.2478e-05	-1.29956e-10	-1.03273
70381377	chr18:70381377:A:G	2.9469e-06	-1.62128	-0.854667
70381396	chr18:70381396:G:A	3.21516e-06	-1.50694	-0.881886
70381483	chr18:70381483:G:A	7.56896e-06	-1.53265	-3.67523e-10
70381486	chr18:70381486:G:A	1.23756e-05	-1.29956e-10	-1.04098
70381682	chr18:70381682:C:T	8.99201e-05	-1.29956e-10	0.942219
70381973	chr18:70381973:T:C	2.96963e-06	-1.31156	-1.1567
70382482	chr18:70382482:A:T	7.86661e-05	-1.29956e-10	0.80851
70382483	chr18:70382483:G:A	7.97426e-05	-1.29956e-10	0.822102
70382609	chr18:70382609:C:T	1.94309e-06	-1.59	-1.30242
70382787	chr18:70382787:G:A	8.7538e-05	-1.29956e-10	0.915371
70382918	chr18:70382918:A:C	1.8309e-06	-1.6403	-1.3116
70383018	chr18:70383018:C:T	3.20242e-06	-1.19757	-1.19522
70383220	chr18:70383220:C:T	2.26466e-06	-1.36459	-1.37469
70383578	chr18:70383578:G:A	2.39618e-06	-1.49786	-1.18496
70383727	chr18:70383727:A:T	2.92359e-06	-1.15601	-1.32788
70383937	chr18:70383937:T:C	2.03502e-06	-1.63425	-1.21195
70384237	chr18:70384237:A:T	2.19435e-06	-1.43092	-1.33989
70384405	chr18:70384405:C:T	2.3332e-06	-1.43408	-1.27538
70384437	chr18:70384437:A:G	2.19804e-06	-1.43139	-1.33775
70384442	chr18:70384442:C:T	3.18141e-05	-1.29956e-10	-0.0967933
70384684	chr18:70384684:C:T	2.13552e-06	-1.43644	-1.36155
70384973	chr18:70384973:C:T	1.80597e-06	-1.61219	-1.35341
70385134	chr18:70385134:G:A	0.000197116	-1.29956e-10	1.72709
70385224	chr18:70385224:G:A	2.0194e-05	-1.29956e-10	-0.551319
70385258	chr18:70385258:A:T	2.53008e-06	-1.63178	-0.996671
70385352	chr18:70385352:C:T	3.46222e-06	-1.63972	-0.675075
70385508	chr18:70385508:T:A	2.81825e-05	-1.29956e-10	-0.218002
70385555	chr18:70385555:C:T	2.90661e-05	-1.29956e-10	-0.187129
70385716	chr18:70385716:T:C	1.73111e-06	-1.64053	-1.36742
70386088	chr18:70386088:A:G	0.000192966	-1.29956e-10	1.70581
70386422	chr18:70386422:T:C	4.48187e-05	-1.29956e-10	0.245924
70386480	chr18:70386480:A:T	2.15941e-06	-1.55521	-1.23166
70386890	chr18:70386890:G:A	1.95798e-06	-1.63536	-1.24942
70386928	chr18:70386928:A:G	1.7325e-06	-1.63942	-1.36772
70387670	chr18:70387670:C:G	2.26643e-06	-1.6253	-1.1132
70387775	chr18:70387775:A:G	1.33984e-05	-1.29956e-10	-0.961563
70387797	chr18:70387797:T:C	2.63465e-06	-1.21217	-1.37578
70387850	chr18:70387850:G:A	3.18313e-06	-1.2433	-1.15554
70388074	chr18:70388074:T:C	8.91846e-06	-1.29956e-10	-1.36858
70388266	chr18:70388266:G:A	2.91119e-06	-1.26132	-1.22682
70388364	chr18:70388364:G:A	2.87914e-06	-1.36707	-1.13214
70388375	chr18:70388375:G:A	2.55437e-06	-1.26313	-1.35576
70388422	chr18:70388422:C:T	9.66473e-06	-1.29956e-10	-1.28822
70388477	chr18:70388477:A:T	1.53849e-05	-1.29956e-10	-0.823313
70388511	chr18:70388511:C:G	1.8693e-06	-1.55645	-1.37469
70388544	chr18:70388544:CT:C	2.8392e-06	-1.37208	-1.1411
70388579	chr18:70388579:C:T	1.47237e-05	-1.29956e-10	-0.867241
70388641	chr18:70388641:A:G	1.96243e-06	-1.51845	-1.36407
70388841	chr18:70388841:A:G	1.52446e-05	-1.29956e-10	-0.832477
70388953	chr18:70388953:C:T	1.94764e-06	-1.53952	-1.35056
70389214	chr18:70389214:T:G	2.12775e-06	-1.43588	-1.36575
70389250	chr18:70389250:A:T	3.89313e-06	-1.10859	-1.0889
70389261	chr18:70389261:G:T	1.14022e-05	-1.29956e-10	-1.12289
70389506	chr18:70389506:C:T	3.40562e-06	-1.2909	-1.04037
70389780	chr18:70389780:G:A	4.33249e-05	-0.598534	0.810559
70389802	chr18:70389802:G:A	2.02892e-05	-1.29956e-10	-0.546615
70390937	chr18:70390937:G:GT	5.17992e-06	-1.52825	-0.38366
70391003	chr18:70391003:G:A	2.22185e-06	-1.58784	-1.17052
70391327	chr18:70391327:A:G	1.13817e-05	-1.29956e-10	-1.12469
70391382	chr18:70391382:TC:T	4.39667e-06	-1.63769	-0.438167
70391473	chr18:70391473:C:G	3.00508e-05	-1.62557	1.47176
70391580	chr18:70391580:G:A	2.07671e-06	-1.60407	-1.22185
70391649	chr18:70391649:A:G	8.89474e-06	-1.29956e-10	-1.37124
70391711	chr18:70391711:G:A	9.02873e-06	-1.37098	0.014686
70391795	chr18:70391795:C:A	9.41691e-06	-1.29956e-10	-1.3142
70392007	chr18:70392007:G:A	2.78956e-06	-1.16037	-1.37044
70392349	chr18:70392349:T:G	2.8258e-06	-1.63975	-0.878164
70392703	chr18:70392703:T:C	6.49131e-06	-1.35404	-0.3322
70392766	chr18:70392766:C:T	8.91983e-06	-1.29956e-10	-1.36842
70393094	chr18:70393094:G:A	9.29719e-06	-1.29956e-10	-1.32699
70393305	chr18:70393305:T:C	9.35587e-06	-1.29956e-10	-1.3207
70393497	chr18:70393497:C:T	3.0605e-06	-1.64118	-0.796949
70393633	chr18:70393633:G:A	3.3668e-05	-1.29956e-10	-0.0401536
70394547	chr18:70394547:G:A	7.03607e-06	-1.47369	-0.131967
70394701	chr18:70394701:C:T	2.86621e-06	-1.639	-0.864712
70394849	chr18:70394849:G:C	9.83533e-06	-1.38141	0.110687
70394964	chr18:70394964:T:C	6.89559e-06	-1.62582	-3.67523e-10
70395201	chr18:70395201:C:G	9.34091e-06	-1.29956e-10	-1.3223
70395852	chr18:70395852:GA:G	4.84176e-06	-0.936591	-1.04283
70395941	chr18:70395941:G:T	3.6065e-06	-1.05178	-1.22219
70395942	chr18:70395942:A:G	3.963e-06	-1.09569	-1.08401
70396166	chr18:70396166:T:C	2.50662e-06	-1.57845	-1.05932
70396259	chr18:70396259:A:G	3.94802e-06	-1.08114	-1.10234
70396473	chr18:70396473:G:A	1.25107e-05	-1.29956e-10	-1.03012
70396477	chr18:70396477:T:C	3.50769e-06	-0.939226	-1.36252
70396695	chr18:70396695:G:A	1.063e-05	-1.29956e-10	-1.19302
70396848	chr18:70396848:T:G	3.25877e-06	-1.08335	-1.292
70396851	chr18:70396851:A:G	3.82353e-06	-1.09507	-1.12046
70396945	chr18:70396945:A:C	3.86008e-06	-1.06911	-1.13691
70396996	chr18:70396996:G:C	2.29065e-06	-1.42264	-1.30523
70397199	chr18:70397199:A:G	1.20345e-05	-1.29956e-10	-1.06892
70397250	chr18:70397250:C:T	1.47005e-05	-1.29956e-10	-0.86882
70397397	chr18:70397397:G:A	3.6478e-06	-1.10605	-1.15653
70397512	chr18:70397512:T:C	6.9779e-06	-1.61395	-3.67523e-10
70397752	chr18:70397752:C:T	1.07991e-05	-1.29956e-10	-1.17724
70397896	chr18:70397896:C:T	3.86078e-06	-1.06322	-1.14262
70397935	chr18:70397935:G:A	3.51593e-06	-1.10186	-1.19754
70397947	chr18:70397947:G:A	8.853e-06	-1.29956e-10	-1.37595
70398707	chr18:70398707:T:G	2.34638e-06	-1.42448	-1.27935
70398755	chr18:70398755:C:T	2.3155e-06	-1.41943	-1.29764
70398935	chr18:70398935:A:G	1.90219e-05	-0.611111	-3.67523e-10
70398949	chr18:70398949:ACTCT:A	9.24017e-06	-1.29956e-10	-1.33314
70399057	chr18:70399057:C:T	1.75368e-06	-1.61909	-1.3759
70399153	chr18:70399153:A:G	1.05692e-05	-1.35343	0.15468
70399274	chr18:70399274:C:T	6.23028e-06	-1.35711	-0.370169
70399427	chr18:70399427:C:T	1.68754e-05	-1.42063	0.68978
70399713	chr18:70399713:C:T	3.02221e-06	-1.58567	-0.865049
70399866	chr18:70399866:G:A	4.15548e-06	-1.14837	-0.983907
70399934	chr18:70399934:A:C	1.03086e-05	-1.29956e-10	-1.22372
70400150	chr18:70400150:C:T	8.82402e-06	-1.37922	-3.67523e-10
70400274	chr18:70400274:T:C	4.39911e-05	-1.29956e-10	0.227284
70400372	chr18:70400372:A:G	3.4709e-06	-0.991601	-1.32069
70400489	chr18:70400489:C:T	8.85494e-06	-1.29956e-10	-1.37573
70400812	chr18:70400812:T:C	2.47056e-05	0.933648	-1.28332
70400910	chr18:70400910:T:C	2.81842e-06	-1.14751	-1.37302
70400947	chr18:70400947:TA:T	2.55085e-06	-1.41485	-1.20542
70401194	chr18:70401194:G:A	1.24733e-05	-1.29956e-10	-1.03311
70401240	chr18:70401240:T:C	2.47573e-06	-1.27724	-1.37293
70401246	chr18:70401246:A:G	2.82234e-06	-1.16633	-1.35281
70401341	chr18:70401341:T:C	2.61021e-05	-1.29956e-10	-0.294685
70401346	chr18:70401346:T:C	2.7268e-05	-1.29956e-10	-0.250987
70401397	chr18:70401397:T:C	2.47007e-06	-1.41819	-1.23426
70401866	chr18:70401866:T:G	9.39451e-06	-1.29956e-10	-1.31658
70402035	chr18:70402035:C:G	3.20454e-06	-1.38813	-1.004
70402208	chr18:70402208:C:T	8.85261e-06	-1.29956e-10	-1.37599
70402243	chr18:70402243:C:T	3.22164e-06	-1.01226	-1.37456
70402269	chr18:70402269:A:G	8.90856e-06	-1.29956e-10	-1.36969
70402368	chr18:70402368:T:C	3.19902e-06	-1.02064	-1.37322
70402382	chr18:70402382:A:G	3.5775e-06	-0.972106	-1.30993
70402440	chr18:70402440:T:TG	3.26174e-06	-1.00262	-1.37182
70402596	chr18:70402596:TC:T	9.98993e-06	-1.29956e-10	-1.25512
70402706	chr18:70402706:G:A	3.10659e-06	-1.04917	-1.37401
70402723	chr18:70402723:G:A	1.10048e-05	-1.29956e-10	-1.15837
70402899	chr18:70402899:G:A	5.79019e-06	-0.977264	-0.823273
70403023	chr18:70403023:T:C	6.50717e-06	-0.997663	-0.686135
70403173	chr18:70403173:A:G	2.61124e-05	-1.29956e-10	-0.29429
70403190	chr18:70403190:T:C	7.23622e-06	-1.5776	-3.67523e-10
70403319	chr18:70403319:T:C	2.7858e-05	-1.29956e-10	-0.229581
70403643	chr18:70403643:T:C	5.72907e-06	-1.04146	-0.769686
70404053	chr18:70404053:A:T	3.09745e-06	-1.1205	-1.30562
70404164	chr18:70404164:T:C	2.0797e-06	-1.62092	-1.20356
70404220	chr18:70404220:C:T	2.81564e-06	-1.22401	-1.2975
70404268	chr18:70404268:G:A	1.07359e-05	-1.29956e-10	-1.18311
70404317	chr18:70404317:G:A	2.05212e-06	-1.61978	-1.21805
70404327	chr18:70404327:C:T	2.08354e-06	-1.61397	-1.20866
70404415	chr18:70404415:C:T	2.54406e-06	-1.36088	-1.26206
70404527	chr18:70404527:A:T	1.23365e-05	-1.29956e-10	-1.04414
70404697	chr18:70404697:A:T	3.51995e-06	-1.55424	-0.744015
70405260	chr18:70405260:A:G	3.14571e-06	-1.03475	-1.37592
70405464	chr18:70405464:C:T	1.16952e-05	-1.29956e-10	-1.09753
70405469	chr18:70405469:A:G	2.0079e-06	-1.48646	-1.37316
70405758	chr18:70405758:C:G	7.11225e-06	-1.59488	-3.67523e-10
70405997	chr18:70405997:C:G	9.81653e-06	-1.29956e-10	-1.27263
70406035	chr18:70406035:C:A	9.99545e-06	-1.29956e-10	-1.25457
70406099	chr18:70406099:CTAGGAAGATAATTTAGAGCAA:C	8.90806e-06	-1.29956e-10	-1.36975
70406235	chr18:70406235:G:A	1.02973e-05	-1.22482	-3.67523e-10
70406467	chr18:70406467:C:T	1.77705e-05	-1.29956e-10	-0.679163
70406521	chr18:70406521:C:T	3.42677e-06	-1.61764	-0.707442
70406570	chr18:70406570:C:T	2.22551e-06	-1.38182	-1.3749
70406628	chr18:70406628:C:A	6.92082e-05	-1.29956e-10	0.680417
70406637	chr18:70406637:T:A	7.55806e-05	-1.29956e-10	0.768497
70406725	chr18:70406725:T:C	9.59513e-05	-1.29956e-10	1.00714
70406803	chr18:70406803:C:G	3.89152e-05	-1.29956e-10	0.104682
70406979	chr18:70406979:A:G	5.30391e-06	-0.689712	-1.19855
70407028	chr18:70407028:A:G	9.52486e-05	-1.29956e-10	0.999788
70407415	chr18:70407415:T:C	1.27245e-05	-1.29956e-10	-1.01317
70407589	chr18:70407589:G:A	9.93135e-05	-1.29956e-10	1.04158
70407604	chr18:70407604:C:T	3.3497e-06	-1.60494	-0.742893
70407914	chr18:70407914:AGTCAGTTCT:A	9.58714e-05	-1.29956e-10	1.00631
70408284	chr18:70408284:G:A	5.75016e-05	-1.29956e-10	0.49511
70408369	chr18:70408369:C:G	9.55606e-05	-1.29956e-10	1.00306
70408393	chr18:70408393:T:C	9.40885e-05	-1.29956e-10	0.987533
70408530	chr18:70408530:A:G	9.20865e-05	-1.29956e-10	0.966026
70408625	chr18:70408625:T:C	9.5413e-05	-1.29956e-10	1.00151
70408663	chr18:70408663:G:A	9.54247e-05	-1.29956e-10	1.00164
70408866	chr18:70408866:G:A	2.3354e-06	-1.35	-1.35852
70408929	chr18:70408929:C:G	1.2797e-05	-1.29956e-10	-1.00749
70408989	chr18:70408989:C:T	6.1304e-06	-0.83036	-0.913083
70409134	chr18:70409134:C:T	9.53819e-05	-1.29956e-10	1.00119
70409145	chr18:70409145:T:A	9.53285e-05	-1.29956e-10	1.00063
70409222	chr18:70409222:C:T	1.05626e-05	-1.29956e-10	-1.19938
70409256	chr18:70409256:ACT:A	1.00713e-05	-1.29956e-10	-1.24701
70409463	chr18:70409463:G:C	4.85344e-05	-1.29956e-10	0.325571
70409702	chr18:70409702:A:G	4.68156e-06	-0.652267	-1.3608
70409883	chr18:70409883:G:T	2.41205e-06	-1.47616	-1.20006
70410537	chr18:70410537:G:T	2.54336e-06	-1.41942	-1.2038
70410559	chr18:70410559:T:C	3.66599e-06	-0.893571	-1.36403
70410605	chr18:70410605:G:A	8.09093e-06	-0.573832	-0.892126
70410678	chr18:70410678:GGTGCCC:G	7.80315e-05	-1.29956e-10	0.800411
70410688	chr18:70410688:A:AGTTAG	6.96181e-05	-1.29956e-10	0.686322
70410998	chr18:70410998:A:G	1.03222e-05	-1.29956e-10	-1.2224
70411605	chr18:70411605:G:C	4.30435e-06	-1.6264	-0.470672
70412124	chr18:70412124:T:C	6.21983e-06	-1.53536	-0.193601
70412563	chr18:70412563:C:T	4.83895e-06	-1.62043	-0.359576
70412605	chr18:70412605:T:A	4.91625e-06	-1.62337	-0.340787
70412917	chr18:70412917:T:G	2.53253e-06	-1.56772	-1.05976
70412960	chr18:70412960:T:C	2.44868e-06	-1.58023	-1.08092
70413292	chr18:70413292:G:A	2.6274e-05	-1.29956e-10	-0.288123
70413768	chr18:70413768:C:T	9.31203e-06	-1.29956e-10	-1.3254
70413914	chr18:70413914:C:T	2.40153e-05	-1.29956e-10	-0.378011
70414055	chr18:70414055:C:G	4.92828e-06	-1.63552	-0.326188
70414303	chr18:70414303:C:T	3.83314e-06	-1.15023	-1.06279
70415309	chr18:70415309:CACCGTGCCCGCATAA:C	1.00979e-05	0.089524	-1.33389
70415792	chr18:70415792:A:T	2.23997e-06	-1.38793	-1.36231
70415915	chr18:70415915:C:A	1.14746e-05	-1.11657	-3.67523e-10
70415922	chr18:70415922:T:TTTG	1.02019e-05	-1.29956e-10	-1.23413
70416045	chr18:70416045:C:T	6.61724e-06	-0.642069	-1.02496
70416224	chr18:70416224:A:T	1.29577e-05	-1.29956e-10	-0.995011
70416796	chr18:70416796:C:T	1.26512e-05	-1.29956e-10	-1.01895
70416895	chr18:70416895:C:T	9.50173e-06	-1.29956e-10	-1.30523
70416928	chr18:70416928:T:C	2.62212e-06	-1.21943	-1.37329
70417031	chr18:70417031:G:A	9.69101e-06	-1.29956e-10	-1.2855
70417065	chr18:70417065:A:G	3.9335e-06	-0.969554	-1.21762
70417130	chr18:70417130:A:G	1.1158e-05	-1.29956e-10	-1.14455
70417274	chr18:70417274:C:G	1.38878e-05	-1.29956e-10	-0.92569
70417552	chr18:70417552:T:C	1.03898e-05	-1.21588	-3.67523e-10
70417975	chr18:70417975:A:G	6.82842e-06	-1.63561	-3.67523e-10
70417979	chr18:70417979:C:T	5.98068e-05	-1.29956e-10	0.534417
70418245	chr18:70418245:G:A	2.50553e-06	-1.59455	-1.04366
70418252	chr18:70418252:T:A	2.04444e-06	-1.55836	-1.28322
70418292	chr18:70418292:G:A	3.29282e-06	-1.33633	-1.02862
70418488	chr18:70418488:C:G	1.83874e-05	-1.29956e-10	-0.645034
70418873	chr18:70418873:T:C	1.79722e-06	-1.61541	-1.35506
70419093	chr18:70419093:G:A	1.99141e-06	-1.6006	-1.26726
70419168	chr18:70419168:A:G	3.20093e-06	-1.08934	-1.30392
70419221	chr18:70419221:T:G	2.33755e-06	-1.64087	-1.06673
70419224	chr18:70419224:C:T	2.34773e-06	-1.63996	-1.06329
70419365	chr18:70419365:T:C	4.38078e-06	-0.996413	-1.08306
70419381	chr18:70419381:T:C	1.01724e-05	-0.645357	-0.591667
70419454	chr18:70419454:C:T	1.0316e-05	-1.62669	0.403685
70419534	chr18:70419534:G:C	1.89243e-06	-1.58298	-1.33587
70419842	chr18:70419842:G:C	2.9453e-06	-1.30261	-1.17388
70420031	chr18:70420031:G:T	8.90515e-06	-1.29956e-10	-1.37007
70420104	chr18:70420104:T:C	1.75496e-06	-1.63037	-1.36388
70420164	chr18:70420164:C:T	8.89792e-06	-1.29956e-10	-1.37088
70420420	chr18:70420420:T:C	8.61526e-06	-1.40317	-3.67523e-10
70420430	chr18:70420430:G:A	3.10557e-06	-1.04796	-1.37555
70420574	chr18:70420574:G:A	4.51684e-06	-0.899335	-1.14955
70420796	chr18:70420796:A:G	1.71301e-05	-1.29956e-10	-0.715865
70420983	chr18:70420983:C:A	3.02979e-06	-1.59047	-0.857737
70421870	chr18:70421870:C:A	3.02545e-06	-1.12228	-1.32736
70421920	chr18:70421920:C:T	3.4491e-06	-0.947952	-1.37064
70422073	chr18:70422073:A:G	8.17662e-06	-1.45542	-3.67523e-10
70422397	chr18:70422397:T:C	4.16327e-06	-0.883153	-1.24725
70422634	chr18:70422634:T:G	9.24159e-06	-1.29956e-10	-1.33299
70423205	chr18:70423205:G:T	8.89605e-06	-1.29956e-10	-1.37109
70423343	chr18:70423343:C:T	4.3793e-06	-1.27071	-0.809098
70423438	chr18:70423438:G:A	4.2059e-06	-1.29715	-0.823063
70423511	chr18:70423511:G:T	3.13609e-06	-1.57034	-0.843383
70423546	chr18:70423546:C:T	1.61343e-05	-1.29956e-10	-0.775758
70423699	chr18:70423699:C:T	1.64159e-05	-1.29956e-10	-0.758451
70423730	chr18:70423730:T:C	1.61568e-05	-1.29956e-10	-0.774359
70423861	chr18:70423861:T:C	8.87338e-06	-1.29956e-10	-1.37365
70424173	chr18:70424173:G:A	8.96115e-06	-1.29956e-10	-1.3638
70424178	chr18:70424178:C:T	9.98517e-06	-1.29956e-10	-1.2556
70424260	chr18:70424260:A:G	3.15907e-06	-1.37335	-1.03307
70424487	chr18:70424487:G:A	9.54884e-06	-1.29956e-10	-1.30028
70424993	chr18:70424993:T:A	9.26448e-06	-1.29956e-10	-1.33051
70425025	chr18:70425025:G:A	5.81644e-05	-1.29956e-10	0.506571
70425251	chr18:70425251:C:G	2.0218e-06	-1.57124	-1.28147
70425302	chr18:70425302:C:T	3.69078e-05	-1.29956e-10	0.0517214
70425474	chr18:70425474:A:T	9.74065e-06	-1.29956e-10	-1.28039
70425635	chr18:70425635:T:A	2.18004e-06	-1.4986	-1.27876
70425833	chr18:70425833:C:T	9.82473e-06	-1.2718	-3.67523e-10
70425839	chr18:70425839:G:A	6.35973e-06	-0.418174	-1.28854
70426078	chr18:70426078:C:T	7.63748e-06	-1.52363	-3.67523e-10
70426207	chr18:70426207:G:A	2.24899e-06	-1.47459	-1.27163
70426213	chr18:70426213:T:C	1.94026e-06	-1.63833	-1.25555
70426215	chr18:70426215:C:T	1.34214e-05	-1.29956e-10	-0.95985
70426273	chr18:70426273:A:G	2.91292e-06	-1.53946	-0.948088
70426356	chr18:70426356:C:T	2.01936e-06	-1.61885	-1.23507
70426540	chr18:70426540:G:A	1.09763e-05	-1.29956e-10	-1.16097
70426798	chr18:70426798:C:G	8.9644e-06	-1.29956e-10	-1.36344
70426937	chr18:70426937:G:C	6.80585e-06	-1.63892	-3.67523e-10
70427108	chr18:70427108:A:G	2.52293e-06	-1.54945	-1.08183
70428296	chr18:70428296:ACT:A	7.06783e-06	-1.60115	-3.67523e-10
70428327	chr18:70428327:G:T	3.54329e-06	-1.54031	-0.751337
70428545	chr18:70428545:G:A	4.21891e-06	-1.24157	-0.875559
70428886	chr18:70428886:C:T	2.97035e-05	-1.29956e-10	-0.165437
70428902	chr18:70428902:C:A	1.041e-05	-1.29956e-10	-1.21393
70428924	chr18:70428924:C:T	7.5349e-06	-1.53716	-3.67523e-10
70428940	chr18:70428940:G:A	1.23538e-05	-1.44111	0.398375
70429041	chr18:70429041:C:T	8.87523e-06	-1.29956e-10	-1.37344
70429337	chr18:70429337:T:C	8.853e-06	-1.29956e-10	-1.37595
70429512	chr18:70429512:A:G	3.6655e-06	-1.63776	-0.619975
70429532	chr18:70429532:C:T	2.52609e-06	-1.53334	-1.09669
70429759	chr18:70429759:C:T	3.04885e-06	-1.63455	-0.807387
70429935	chr18:70429935:C:T	4.90228e-06	-1.58347	-0.383534
70430422	chr18:70430422:A:G	3.98105e-06	-1.63998	-0.535173
70430433	chr18:70430433:A:G	2.8672e-05	-1.29956e-10	-0.200783
70430481	chr18:70430481:C:T	1.14714e-05	-1.29956e-10	-1.11685
70430697	chr18:70430697:G:A	6.81261e-06	-1.63793	-3.67523e-10
70430747	chr18:70430747:T:C	6.79097e-06	-1.64111	-3.67523e-10
70431332	chr18:70431332:A:G	5.0035e-06	-1.14009	-0.806476
70431344	chr18:70431344:G:C	1.04506e-05	-1.29956e-10	-1.21004
70431390	chr18:70431390:C:T	3.57039e-06	-1.61934	-0.66469
70431783	chr18:70431783:T:C	4.78839e-06	-1.4589	-0.531603
70431853	chr18:70431853:A:G	1.04458e-05	-1.29956e-10	-1.2105
70432734	chr18:70432734:CTAAT:C	2.44279e-05	-0.360977	-3.67523e-10
70432739	chr18:70432739:T:C	2.44797e-05	-0.358857	-3.67523e-10
70432896	chr18:70432896:G:C	1.82907e-06	-1.63977	-1.31313
70433011	chr18:70433011:G:A	8.85303e-06	-1.29956e-10	-1.37594
70433493	chr18:70433493:A:G	9.05899e-06	-1.29956e-10	-1.35294
70433596	chr18:70433596:A:G	8.85395e-06	-1.29956e-10	-1.37584
70433625	chr18:70433625:C:T	2.23756e-05	-1.29956e-10	-0.44873
70433633	chr18:70433633:T:C	8.87846e-06	-1.29956e-10	-1.37307
70433657	chr18:70433657:A:G	8.86328e-06	-1.29956e-10	-1.37479
70433800	chr18:70433800:C:T	1.05466e-05	-1.29956e-10	-1.2009
70433932	chr18:70433932:C:G	1.1081e-05	-1.29956e-10	-1.15147
70434008	chr18:70434008:G:A	9.27354e-06	-1.29956e-10	-1.32954
70434463	chr18:70434463:T:A	3.33864e-05	-1.29956e-10	-0.048553
70434528	chr18:70434528:T:C	8.86025e-06	-1.29956e-10	-1.37513
70434582	chr18:70434582:T:C	8.89544e-06	-1.29956e-10	-1.37116
70434885	chr18:70434885:G:A	9.45207e-06	-1.29956e-10	-1.31047
70434942	chr18:70434942:A:G	9.00607e-06	-1.29956e-10	-1.3588
70435003	chr18:70435003:A:G	8.87045e-06	-1.29956e-10	-1.37398
70435006	chr18:70435006:A:G	8.86884e-06	-1.29956e-10	-1.37416
70435455	chr18:70435455:C:T	8.87383e-06	-1.29956e-10	-1.3736
70435478	chr18:70435478:G:A	2.04929e-06	-1.58627	-1.25294
70435764	chr18:70435764:C:A	8.86762e-06	-1.29956e-10	-1.3743
70435807	chr18:70435807:G:A	9.43736e-06	-1.29956e-10	-1.31203
70435888	chr18:70435888:CAGTGAACCG:C	2.44895e-06	-1.49009	-1.17095
70435996	chr18:70435996:A:G	9.50515e-06	-1.29956e-10	-1.30487
70436159	chr18:70436159:T:C	9.00204e-06	-1.29956e-10	-1.35925
70436174	chr18:70436174:A:G	9.37026e-06	-1.29956e-10	-1.31916
70436215	chr18:70436215:A:T	9.38715e-06	-1.29956e-10	-1.31736
70436284	chr18:70436284:T:G	9.49396e-06	-1.29956e-10	-1.30605
70436377	chr18:70436377:T:A	6.47522e-05	0.613866	-3.67523e-10
70436477	chr18:70436477:G:A	2.62563e-06	-1.45976	-1.13162
70436614	chr18:70436614:A:G	8.92999e-06	-1.29956e-10	-1.36729
70437082	chr18:70437082:T:C	3.18529e-05	-1.29956e-10	-0.095575
70437127	chr18:70437127:C:T	3.32275e-05	-1.29956e-10	-0.053323
70437136	chr18:70437136:T:G	2.16549e-06	-1.46137	-1.32268
70437169	chr18:70437169:G:A	2.25275e-06	-1.43965	-1.3049
70437257	chr18:70437257:G:A	8.91003e-06	-1.29956e-10	-1.36952
70437463	chr18:70437463:A:G	3.86273e-06	-1.46944	-0.735888
70437623	chr18:70437623:C:T	8.93935e-06	-1.29956e-10	-1.36624
70437653	chr18:70437653:T:C	2.19149e-06	-1.47347	-1.29865
70438302	chr18:70438302:AT:A	1.11281e-05	-1.29956e-10	-1.14723
70438344	chr18:70438344:T:A	2.18606e-06	-1.4585	-1.3161
70438483	chr18:70438483:T:C	2.9403e-05	-1.29956e-10	-0.175606
70438722	chr18:70438722:C:T	2.24917e-06	-1.47314	-1.27301
70438803	chr18:70438803:T:G	2.22225e-06	-1.48628	-1.2719
70439319	chr18:70439319:G:A	2.09893e-06	-1.51725	-1.29802
70439326	chr18:70439326:C:T	8.85263e-06	-1.29956e-10	-1.37599
70439522	chr18:70439522:A:G	2.19062e-06	-1.48226	-1.29026
70439626	chr18:70439626:C:T	1.09594e-05	-1.41859	0.256083
70439658	chr18:70439658:A:G	2.18523e-06	-1.48221	-1.29277
70439781	chr18:70439781:G:A	2.18638e-06	-1.47937	-1.29509
70440027	chr18:70440027:G:A	3.59137e-06	-1.51716	-0.761012
70440144	chr18:70440144:T:C	1.0768e-05	-1.29956e-10	-1.18013
70440247	chr18:70440247:A:G	9.97249e-06	-1.29956e-10	-1.25687
70440257	chr18:70440257:C:G	1.27497e-05	-1.29956e-10	-1.01119
70440379	chr18:70440379:C:T	2.73021e-06	-1.18981	-1.36251
70440416	chr18:70440416:C:T	8.93866e-06	-1.29956e-10	-1.36632
70440483	chr18:70440483:C:T	2.65782e-06	-1.22112	-1.35808
70440972	chr18:70440972:G:A	2.79444e-06	-1.56875	-0.96032
70440992	chr18:70440992:C:T	3.99329e-06	-0.881722	-1.29036
70441013	chr18:70441013:T:G	1.34028e-05	-1.29956e-10	-0.961235
70441029	chr18:70441029:C:G	1.90919e-05	-0.980188	0.37275
70441154	chr18:70441154:C:T	1.34162e-05	-1.29956e-10	-0.960242
70441801	chr18:70441801:T:C	2.20493e-06	-1.528	-1.23801
70441857	chr18:70441857:G:A	3.9614e-06	-0.804136	-1.37597
70441994	chr18:70441994:A:T	5.13199e-06	-1.12865	-0.792554
70442147	chr18:70442147:G:A	2.92443e-05	-1.29956e-10	-0.181018
70442177	chr18:70442177:T:G	2.1501e-06	-1.5496	-1.24159
70442237	chr18:70442237:C:T	3.52603e-06	-1.09835	-1.19818
70442275	chr18:70442275:T:C	9.31141e-06	-1.29956e-10	-1.32546
70442281	chr18:70442281:G:A	1.15354e-05	-1.29956e-10	-1.11128
70442289	chr18:70442289:G:A	3.62569e-06	-0.909285	-1.35937
70442494	chr18:70442494:T:C	1.09966e-05	-1.29956e-10	-1.15911
70442565	chr18:70442565:A:G	9.12801e-06	-1.34535	-3.67523e-10
70442813	chr18:70442813:T:C	3.28788e-06	-1.00024	-1.36622
70442816	chr18:70442816:C:T	8.60704e-06	-1.40412	-3.67523e-10
70443277	chr18:70443277:C:T	2.42362e-06	-1.48302	-1.18842
70443444	chr18:70443444:C:T	1.21616e-05	-1.29956e-10	-1.05842
70443475	chr18:70443475:C:T	6.73313e-05	-1.29956e-10	0.652923
70443722	chr18:70443722:A:G	1.02357e-05	-1.29956e-10	-1.23082
70444245	chr18:70444245:T:G	3.57663e-05	-1.49974	1.52004
70444534	chr18:70444534:A:T	6.8438e-06	-0.891702	-0.741657
70444677	chr18:70444677:T:C	1.21055e-05	-1.29956e-10	-1.06304
70444714	chr18:70444714:C:T	9.30986e-06	-1.29956e-10	-1.32563
70444801	chr18:70444801:T:C	9.31547e-06	-1.29956e-10	-1.32503
70444836	chr18:70444836:C:G	1.64917e-05	-0.907131	0.153288
70444967	chr18:70444967:T:C	8.89224e-06	-1.29956e-10	-1.37152
70445213	chr18:70445213:C:T	2.12004e-06	-1.59291	-1.21236
70445216	chr18:70445216:G:A	7.33222e-06	-0.884682	-0.679741
70445622	chr18:70445622:T:C	2.60703e-05	-1.29956e-10	-0.295907
70445893	chr18:70445893:G:A	1.73659e-05	-1.29956e-10	-0.702191
70445913	chr18:70445913:G:T	1.02083e-05	-1.29956e-10	-1.2335
70446059	chr18:70446059:C:G	7.981e-06	-1.47964	-3.67523e-10
70446473	chr18:70446473:C:T	1.30504e-05	-1.29956e-10	-0.987884
70446546	chr18:70446546:T:C	9.72912e-06	-1.29956e-10	-1.28158
70446594	chr18:70446594:G:C	3.268e-06	-1.64093	-0.731592
70446728	chr18:70446728:G:A	2.09484e-06	-1.55184	-1.26538
70447476	chr18:70447476:G:A	2.14819e-06	-1.50286	-1.28921
70447643	chr18:70447643:C:G	1.06939e-05	-1.18703	-3.67523e-10
70448426	chr18:70448426:C:T	9.8352e-06	-1.29956e-10	-1.27073
70448747	chr18:70448747:A:T	3.39172e-06	-1.03826	-1.29711
70449047	chr18:70449047:T:C	2.25984e-06	-1.63696	-1.10445
70449187	chr18:70449187:A:G	1.44942e-05	-1.29956e-10	-0.882954
70449484	chr18:70449484:A:G	1.01844e-05	-1.29956e-10	-1.23584
70449537	chr18:70449537:G:A	2.2266e-05	-0.184902	-0.268738
70449608	chr18:70449608:C:T	1.37729e-05	-0.934001	-3.67523e-10
70449659	chr18:70449659:A:G	1.02392e-05	-1.29956e-10	-1.23048
70450203	chr18:70450203:C:T	4.54009e-05	-1.29956e-10	0.258829
70450267	chr18:70450267:T:C	6.82433e-06	-1.63621	-3.67523e-10
70450394	chr18:70450394:A:G	2.62024e-06	-1.5743	-1.01914
70450924	chr18:70450924:G:A	1.51932e-05	-1.29956e-10	-0.835853
70451073	chr18:70451073:G:A	7.2461e-06	-1.62771	0.0514714
70451146	chr18:70451146:T:C	7.28083e-06	-0.85849	-0.712967
70451354	chr18:70451354:A:G	8.27099e-06	-1.44395	-3.67523e-10
70451414	chr18:70451414:T:C	1.43402e-05	-1.29956e-10	-0.893636
70451681	chr18:70451681:T:C	2.09961e-06	-1.6325	-1.18245
70451932	chr18:70451932:C:T	3.82989e-06	-1.59697	-0.616894
70452104	chr18:70452104:G:A	1.482e-05	-1.29956e-10	-0.860722
70452167	chr18:70452167:A:C	1.04972e-05	-1.29956e-10	-1.20559
70452290	chr18:70452290:T:A	1.25246e-05	-1.29956e-10	-1.02901
70452378	chr18:70452378:T:A	9.46701e-06	-1.29956e-10	-1.30889
70452470	chr18:70452470:T:G	4.47593e-06	-1.24053	-0.817462
70452792	chr18:70452792:G:A	2.36523e-05	-0.0904506	-0.302793
70453122	chr18:70453122:G:GTC	8.98062e-06	-1.29956e-10	-1.36163
70453236	chr18:70453236:C:G	9.66018e-06	-1.29956e-10	-1.28869
70453526	chr18:70453526:T:C	5.14831e-06	-1.64105	-0.276985
70453619	chr18:70453619:AT:A	3.19827e-06	-1.60355	-0.790538
70453655	chr18:70453655:A:G	9.87246e-06	-1.29956e-10	-1.26695
70454382	chr18:70454382:T:C	1.36028e-05	-1.29956e-10	-0.946426
70454891	chr18:70454891:T:C	4.75282e-06	-0.754169	-1.2438
70455107	chr18:70455107:A:G	6.4094e-06	-0.670448	-1.02849
70455311	chr18:70455311:C:T	9.5874e-06	-1.29956e-10	-1.29625
70455637	chr18:70455637:A:T	9.07924e-06	-1.29956e-10	-1.35071
70456137	chr18:70456137:T:G	2.26569e-06	-1.36295	-1.37587
70456387	chr18:70456387:T:C	9.80285e-06	-1.29956e-10	-1.27403
70456954	chr18:70456954:A:G	1.1205e-05	-1.29956e-10	-1.14035
70457182	chr18:70457182:G:A	7.51771e-06	-1.53944	-3.67523e-10
70457224	chr18:70457224:C:T	1.52856e-05	-1.29956e-10	-0.829794
70457618	chr18:70457618:C:T	3.73692e-06	-0.935384	-1.30306
70457946	chr18:70457946:G:A	3.71866e-06	-1.21713	-1.02621
70458346	chr18:70458346:T:G	1.11511e-05	-1.29956e-10	-1.14516
70458452	chr18:70458452:CAG:C	1.18411e-05	-1.29956e-10	-1.08512
70458855	chr18:70458855:G:T	3.67463e-06	-1.20663	-1.04862
70459042	chr18:70459042:T:A	9.01522e-06	-1.29956e-10	-1.35779
70459156	chr18:70459156:A:G	3.62196e-06	-0.996513	-1.27317
70459466	chr18:70459466:G:C	9.70336e-06	-1.29956e-10	-1.28423
70459622	chr18:70459622:A:G	1.46852e-05	-0.86986	-3.67523e-10
70459854	chr18:70459854:A:G	1.65693e-05	0.586047	-1.3352
70459984	chr18:70459984:G:A	1.72781e-06	-1.6371	-1.37275
70459999	chr18:70459999:A:G	1.12159e-05	-1.29956e-10	-1.13937
70460027	chr18:70460027:A:C	2.59711e-06	-1.27048	-1.33182
70460081	chr18:70460081:C:T	2.16377e-06	-1.43373	-1.35113
70460591	chr18:70460591:T:C	8.99239e-06	-1.29956e-10	-1.36032
70461483	chr18:70461483:C:T	8.98653e-06	-1.29956e-10	-1.36098
70462440	chr18:70462440:G:C	9.29005e-06	-1.29956e-10	-1.32776
70462475	chr18:70462475:G:A	2.05438e-06	-1.5115	-1.32522
70462574	chr18:70462574:C:T	9.90176e-06	-1.29956e-10	-1.26399
70462952	chr18:70462952:T:A	1.10142e-05	0.143802	-1.30132
70463015	chr18:70463015:G:A	1.10909e-05	0.150435	-1.30101
70463062	chr18:70463062:A:T	1.134e-05	0.173113	-1.30148
70463314	chr18:70463314:G:C	1.09539e-05	0.145654	-1.30866
70463331	chr18:70463331:C:T	2.02419e-05	0.807119	-1.35607
70463456	chr18:70463456:TAAG:T	8.85274e-06	-1.29956e-10	-1.37598
70463546	chr18:70463546:T:C	2.93315e-06	-1.16142	-1.31921
70464002	chr18:70464002:G:A	9.006e-06	-1.29956e-10	-1.35881
70464302	chr18:70464302:G:A	1.0343e-05	0.0929089	-1.3133
70464646	chr18:70464646:A:G	1.71389e-05	0.64283	-1.35818
70464933	chr18:70464933:C:G	1.48117e-05	-1.29956e-10	-0.861283
70465394	chr18:70465394:C:T	7.37969e-06	-0.235416	-1.32255
70465436	chr18:70465436:C:T	9.77164e-06	0.0355208	-1.31274
70465574	chr18:70465574:G:A	3.9523e-06	-1.61725	-0.565152
70465644	chr18:70465644:A:G	7.99089e-06	-0.120802	-1.3576
70465762	chr18:70465762:C:T	9.38588e-06	-0.0462313	-1.27126
70465764	chr18:70465764:A:G	6.94853e-06	-1.61817	-3.67523e-10
70465921	chr18:70465921:A:G	8.86252e-06	-1.29956e-10	-1.37487
70465977	chr18:70465977:G:A	1.42649e-05	-1.29956e-10	-0.898903
70466108	chr18:70466108:A:C	8.9291e-06	-1.29956e-10	-1.36739
70466382	chr18:70466382:G:C	2.0647e-05	-1.29956e-10	-0.529134
70466403	chr18:70466403:T:C	3.91501e-06	-0.903085	-1.2888
70466656	chr18:70466656:TG:T	9.16595e-06	-1.29956e-10	-1.34121
70466677	chr18:70466677:C:G	6.38175e-06	-1.60541	-0.0978474
70466701	chr18:70466701:G:A	1.43098e-05	-1.29956e-10	-0.895756
70466740	chr18:70466740:A:G	3.0058e-06	-1.6334	-0.822757
70466836	chr18:70466836:G:A	2.81496e-06	-1.60932	-0.912431
70466927	chr18:70466927:C:G	2.45724e-06	-1.61721	-1.04045
70467156	chr18:70467156:A:G	4.06439e-06	-0.943907	-1.21053
70467207	chr18:70467207:C:A	4.1187e-06	-0.969582	-1.17158
70467352	chr18:70467352:G:T	3.54659e-05	0.0118685	-3.67523e-10
70467539	chr18:70467539:G:A	1.07623e-05	-1.29956e-10	-1.18066
70467766	chr18:70467766:A:AC	1.52706e-05	-1.29956e-10	-0.830772
70467900	chr18:70467900:G:A	1.49896e-05	-1.29956e-10	-0.849343
70468007	chr18:70468007:C:G	3.53206e-05	0.00776526	-3.67523e-10
70468040	chr18:70468040:T:C	1.39382e-05	0.358908	-1.28098
70468211	chr18:70468211:A:G	1.22287e-05	-1.05292	-3.67523e-10
70468373	chr18:70468373:C:A	2.98077e-06	-1.53683	-0.927685
70468454	chr18:70468454:T:A	3.47761e-05	-0.00777131	-3.67523e-10
70468738	chr18:70468738:G:A	1.55075e-05	-0.815381	-3.67523e-10
70468790	chr18:70468790:G:A	8.87437e-06	-1.29956e-10	-1.37353
70468953	chr18:70468953:T:A	3.05974e-06	-1.24197	-1.1964
70468997	chr18:70468997:G:C	8.91346e-06	-1.29956e-10	-1.36914
70469072	chr18:70469072:A:G	3.57378e-06	-0.938537	-1.34454
70469108	chr18:70469108:G:C	8.89138e-06	-1.29956e-10	-1.37162
70469147	chr18:70469147:C:T	1.41643e-05	-0.00413283	-0.901844
70469288	chr18:70469288:G:A	2.9586e-05	0.785384	-0.954787
70469316	chr18:70469316:G:A	3.21206e-05	-0.0872051	-3.67523e-10
70469348	chr18:70469348:G:A	6.83777e-06	-1.63424	-3.67523e-10
70470013	chr18:70470013:A:G	2.75193e-05	0.638372	-0.880188
70470101	chr18:70470101:A:G	1.09277e-05	-1.29956e-10	-1.1654
70470530	chr18:70470530:A:T	2.36403e-06	-1.32043	-1.37591
70470951	chr18:70470951:C:T	8.87709e-06	-1.29956e-10	-1.37323
70471165	chr18:70471165:T:C	3.05717e-05	0.688445	-0.825074
70471244	chr18:70471244:A:T	8.93022e-06	-1.29956e-10	-1.36726
70471342	chr18:70471342:G:C	9.28596e-06	-1.29956e-10	-1.3282
70471721	chr18:70471721:T:C	2.89098e-05	0.622169	-0.81469
70471844	chr18:70471844:G:A	2.90317e-05	0.664183	-0.852497
70471965	chr18:70471965:T:G	7.1175e-06	-1.59415	-3.67523e-10
70471997	chr18:70471997:C:T	2.58657e-05	0.545596	-0.84938
70472040	chr18:70472040:A:T	7.53139e-06	-1.53762	-3.67523e-10
70472288	chr18:70472288:C:T	1.18482e-05	-1.08453	-3.67523e-10
70472757	chr18:70472757:G:A	2.53571e-05	0.506147	-0.829792
70472869	chr18:70472869:G:A	3.31441e-06	-1.62823	-0.730197
70472999	chr18:70472999:A:T	8.92889e-06	-1.29956e-10	-1.36741
70473286	chr18:70473286:T:C	1.01139e-05	-1.29956e-10	-1.24279
70473290	chr18:70473290:A:T	2.66001e-05	0.549232	-0.825021
70473331	chr18:70473331:A:C	7.62213e-06	-1.52565	-3.67523e-10
70473428	chr18:70473428:T:G	2.95324e-05	0.576724	-0.747937
70473489	chr18:70473489:A:C	8.93606e-06	-1.29956e-10	-1.36661
70473593	chr18:70473593:A:G	1.51699e-05	-0.419567	-0.417819
70474286	chr18:70474286:G:A	5.81597e-05	-1.29956e-10	0.506491
70474314	chr18:70474314:A:G	1.33681e-05	0.189565	-1.15339
70474371	chr18:70474371:G:A	8.88402e-06	-1.29956e-10	-1.37245
70474676	chr18:70474676:C:T	7.75178e-06	-1.50878	-3.67523e-10
70475178	chr18:70475178:G:A	1.32776e-05	-0.494904	-0.475721
70475211	chr18:70475211:G:A	2.69155e-05	0.419752	-0.683753
70475478	chr18:70475478:T:C	2.73367e-05	0.443203	-0.691673
70475486	chr18:70475486:G:A	2.25444e-06	-1.36806	-1.37574
70475787	chr18:70475787:T:A	3.39432e-06	-1.61141	-0.723192
70476033	chr18:70476033:T:C	1.46219e-05	0.221358	-1.09554
70476221	chr18:70476221:G:A	1.31195e-05	0.163293	-1.1459
70476427	chr18:70476427:G:A	9.70148e-06	-1.29956e-10	-1.28442
70476552	chr18:70476552:G:A	3.10585e-05	0.558096	-0.678927
70476930	chr18:70476930:C:T	2.75297e-05	0.412092	-0.653528
70477175	chr18:70477175:A:T	2.31985e-05	0.165625	-0.578239
70477189	chr18:70477189:C:T	8.85297e-06	-1.29956e-10	-1.37595
70477246	chr18:70477246:T:C	2.31447e-06	-1.34156	-1.37596
70477271	chr18:70477271:T:C	1.44698e-05	-0.52599	-0.35865
70477392	chr18:70477392:T:C	1.46809e-05	-0.491696	-0.378458
70477730	chr18:70477730:T:G	5.72919e-05	-1.29956e-10	0.491458
70477745	chr18:70477745:T:C	2.70835e-05	0.460867	-0.718646
70477763	chr18:70477763:C:T	1.76528e-06	-1.61723	-1.37116
70478253	chr18:70478253:C:T	8.88362e-06	-1.29956e-10	-1.37249
70478459	chr18:70478459:G:A	2.6864e-05	0.435961	-0.701876
70478684	chr18:70478684:G:A	2.34689e-06	-1.32769	-1.37592
70479354	chr18:70479354:G:A	1.18168e-05	-1.08718	-3.67523e-10
70479637	chr18:70479637:C:T	9.03961e-06	-1.29956e-10	-1.35509
70479803	chr18:70479803:G:C	2.80708e-05	0.477767	-0.699738
70479833	chr18:70479833:C:T	8.92711e-06	-1.29956e-10	-1.36761
70480128	chr18:70480128:T:A	2.15561e-05	0.816375	-1.30242
70480663	chr18:70480663:G:C	1.04576e-05	-1.29956e-10	-1.20938
70480746	chr18:70480746:T:G	1.04712e-05	0.0832097	-1.29128
70481145	chr18:70481145:G:A	2.54193e-05	0.260755	-0.581949
70481466	chr18:70481466:G:T	3.00119e-06	-1.0856	-1.37209
70481470	chr18:70481470:C:T	1.58026e-05	-1.29956e-10	-0.796527
70481612	chr18:70481612:C:T	1.09458e-05	0.211841	-1.37559
70481613	chr18:70481613:G:T	9.78636e-06	0.0273642	-1.30308
70481689	chr18:70481689:A:G	8.58209e-06	-0.248745	-1.15828
70482083	chr18:70482083:A:G	6.93913e-06	-1.61953	-3.67523e-10
70482325	chr18:70482325:G:A	1.1343e-05	-1.29956e-10	-1.1281
70482625	chr18:70482625:T:A	1.02924e-05	-1.29956e-10	-1.2253
70482728	chr18:70482728:C:T	2.27674e-06	-1.36531	-1.36865
70482729	chr18:70482729:G:A	1.30754e-05	-0.985968	-3.67523e-10
70483061	chr18:70483061:G:A	2.40281e-06	-1.64033	-1.03974
70483317	chr18:70483317:G:C	2.17894e-06	-1.40395	-1.37392
70483639	chr18:70483639:G:A	1.48293e-05	-1.29956e-10	-0.860098
70483678	chr18:70483678:G:A	7.50988e-06	-1.54048	-3.67523e-10
70483775	chr18:70483775:T:C	9.39687e-06	-0.0284091	-1.28792
70483804	chr18:70483804:G:T	2.99978e-06	-1.11105	-1.34712
70483865	chr18:70483865:C:A	8.50979e-06	-0.25995	-1.15553
70483876	chr18:70483876:G:C	3.76616e-06	-1.50453	-0.726112
70483926	chr18:70483926:T:C	3.324e-05	0.252363	-0.30531
70484086	chr18:70484086:G:A	1.78167e-05	-1.29956e-10	-0.676564
70484190	chr18:70484190:C:G	1.0947e-05	-1.29956e-10	-1.16364
70484545	chr18:70484545:A:G	1.02642e-05	0.0705982	-1.29864
70484801	chr18:70484801:A:G	1.13334e-05	-1.29956e-10	-1.12895
70484830	chr18:70484830:C:T	7.33239e-06	-1.5644	-3.67523e-10
70484942	chr18:70484942:G:A	7.07079e-06	-1.60073	-3.67523e-10
70485064	chr18:70485064:C:T	7.55575e-06	-0.307153	-1.22724
70485581	chr18:70485581:C:T	1.03678e-05	-1.29956e-10	-1.218
70485727	chr18:70485727:G:T	9.93222e-06	0.0376358	-1.29855
70486326	chr18:70486326:CA:C	3.53438e-06	-1.52371	-0.770455
70486384	chr18:70486384:T:C	7.70043e-06	-0.363955	-1.15147
70486462	chr18:70486462:A:T	9.09633e-06	-0.0396554	-1.30918
70486587	chr18:70486587:C:G	4.46163e-06	-1.4889	-0.572292
70487286	chr18:70487286:A:G	1.72485e-05	0.238962	-0.947937
70487504	chr18:70487504:G:A	7.50409e-06	-1.54125	-3.67523e-10
70487706	chr18:70487706:T:C	9.1852e-06	-0.0287232	-1.31039
70487988	chr18:70487988:T:C	8.9296e-06	-0.0287639	-1.33857
70488134	chr18:70488134:T:A	9.08066e-06	-1.29956e-10	-1.35056
70488231	chr18:70488231:A:G	0.000123194	-1.29956e-10	1.25705
70488244	chr18:70488244:G:A	7.55493e-06	-1.5345	-3.67523e-10
70488808	chr18:70488808:T:C	9.31227e-06	-1.29956e-10	-1.32537
70488859	chr18:70488859:G:T	1.7047e-05	-1.29956e-10	-0.72073
70488916	chr18:70488916:T:A	9.57005e-06	-1.29956e-10	-1.29806
70489300	chr18:70489300:C:A	4.06242e-06	-0.803498	-1.35143
70489850	chr18:70489850:C:G	6.80655e-06	-1.63882	-3.67523e-10
70490122	chr18:70490122:A:G	1.54831e-05	-1.29956e-10	-0.816953
70490558	chr18:70490558:G:A	2.51386e-06	-1.31308	-1.3218
70490826	chr18:70490826:C:T	6.81423e-06	-1.63769	-3.67523e-10
70490916	chr18:70490916:A:G	9.61395e-06	-0.161009	-1.13248
70491518	chr18:70491518:T:C	9.93073e-06	-0.125666	-1.1354
70491547	chr18:70491547:C:T	1.21041e-05	0.0291736	-1.09233
70492593	chr18:70492593:T:A	1.01169e-05	-0.138966	-1.10353
70492644	chr18:70492644:A:G	1.42793e-05	-1.29956e-10	-0.897891
70492720	chr18:70492720:T:C	1.04539e-05	-0.106949	-1.10278
70492959	chr18:70492959:T:C	1.00873e-05	-0.140771	-1.10465
70492986	chr18:70492986:GTAATATTA:G	1.00694e-05	-0.155785	-1.09142
70493063	chr18:70493063:C:T	9.81886e-06	-1.29956e-10	-1.2724
70493077	chr18:70493077:A:G	1.03378e-05	-0.114349	-1.10655
70493111	chr18:70493111:C:T	1.04845e-05	-0.100262	-1.10654
70493322	chr18:70493322:GC:G	1.01315e-05	-0.132888	-1.10816
70493338	chr18:70493338:G:A	1.26128e-05	-0.0562712	-0.965723
70493434	chr18:70493434:T:C	1.2017e-05	-0.0806605	-0.989716
70493549	chr18:70493549:A:G	8.87943e-06	-1.29956e-10	-1.37296
70493562	chr18:70493562:C:T	1.36633e-05	0.0389177	-0.980905
70493744	chr18:70493744:C:G	4.4442e-06	-0.690756	-1.37435
70493801	chr18:70493801:G:C	8.83513e-06	-0.0416603	-1.33631
70493811	chr18:70493811:G:C	1.01458e-05	-1.29956e-10	-1.23964
70493937	chr18:70493937:G:C	1.52066e-05	0.316485	-1.15146
70494268	chr18:70494268:G:A	2.07358e-05	0.480522	-1.00536
70494429	chr18:70494429:C:G	1.96957e-05	0.479948	-1.05625
70494945	chr18:70494945:A:G	1.6525e-05	0.191195	-0.943025
70495197	chr18:70495197:C:T	8.87975e-06	-1.29956e-10	-1.37293
70495204	chr18:70495204:GGAGGCC:G	1.08458e-05	-1.29956e-10	-1.17293
70495212	chr18:70495212:A:T	1.08297e-05	-1.29956e-10	-1.17441
70495261	chr18:70495261:A:G	1.66302e-05	0.203834	-0.949315
70496169	chr18:70496169:A:C	9.71328e-06	-1.29956e-10	-1.28321
70496801	chr18:70496801:G:C	9.45705e-06	-1.29956e-10	-1.30994
70496848	chr18:70496848:T:G	7.11934e-06	-1.59389	-3.67523e-10
70497538	chr18:70497538:A:G	2.0911e-06	-1.64117	-1.17784
70497631	chr18:70497631:C:A	1.10233e-05	-1.29956e-10	-1.15669
70497817	chr18:70497817:G:T	1.86813e-06	-1.57866	-1.3531
70498555	chr18:70498555:T:A	3.50946e-06	-0.93897	-1.36227
70499086	chr18:70499086:C:T	4.08993e-06	-0.772407	-1.37577
70499129	chr18:70499129:TG:T	9.03293e-06	-1.29956e-10	-1.35583
70499331	chr18:70499331:C:A	7.18944e-06	-0.439883	-1.14421
70499417	chr18:70499417:C:T	1.09766e-05	-1.29956e-10	-1.16094
70499517	chr18:70499517:GGGGCACCATGGAAGGCATTTCCGCCCC:G	1.01223e-05	-1.24196	-3.67523e-10
70499885	chr18:70499885:G:A	4.22335e-06	-0.740088	-1.37599
70499995	chr18:70499995:T:C	2.07895e-06	-1.45325	-1.37158
70500028	chr18:70500028:TC:T	9.07561e-06	-1.29956e-10	-1.35111
70500037	chr18:70500037:C:T	8.92455e-06	-0.512154	-0.855742
70501363	chr18:70501363:C:G	8.86473e-06	-1.29956e-10	-1.37462
70501404	chr18:70501404:G:A	4.47097e-06	-0.700736	-1.35836
70501409	chr18:70501409:G:A	1.40025e-05	-1.29956e-10	-0.917468
70501754	chr18:70501754:G:T	2.13397e-06	-1.42761	-1.37111
70501931	chr18:70501931:T:C	1.00273e-05	-1.25139	-3.67523e-10
70502019	chr18:70502019:G:C	4.25888e-06	-0.748821	-1.35887
70502103	chr18:70502103:T:C	6.82518e-06	-1.63608	-3.67523e-10
70502456	chr18:70502456:C:T	8.96269e-06	-1.29956e-10	-1.36363
70502857	chr18:70502857:A:G	3.11619e-05	-0.117507	-3.67523e-10
70503066	chr18:70503066:T:A	2.42608e-06	-1.31166	-1.35876
70503603	chr18:70503603:T:C	4.30945e-06	-0.732735	-1.36316
70503656	chr18:70503656:C:T	2.14086e-06	-1.44352	-1.35198
70504057	chr18:70504057:A:C	9.0492e-06	-1.29956e-10	-1.35403
70504370	chr18:70504370:G:A	4.95342e-06	-0.581662	-1.37496
70504582	chr18:70504582:TGGGATTACA:T	1.37943e-05	-1.29956e-10	-0.932447
70504788	chr18:70504788:C:A	1.51377e-05	0.188998	-1.02851
70505195	chr18:70505195:A:G	8.91498e-06	-1.29956e-10	-1.36897
70505264	chr18:70505264:T:C	2.25221e-05	-1.29956e-10	-0.442203
70505537	chr18:70505537:G:T	4.78496e-06	-0.623239	-1.36799
70505559	chr18:70505559:A:T	1.34662e-05	-1.29956e-10	-0.956521
70505818	chr18:70505818:T:C	4.79753e-06	-0.849756	-1.13885
70506308	chr18:70506308:A:T	1.0776e-05	-0.0568522	-1.12253
70506551	chr18:70506551:A:G	2.79843e-06	-1.46313	-1.06452
70507287	chr18:70507287:T:C	1.40294e-05	-1.29956e-10	-0.915544
70507458	chr18:70507458:G:C	1.43978e-05	-1.29956e-10	-0.88963
70507544	chr18:70507544:G:A	3.51811e-06	-1.63092	-0.667852
70507684	chr18:70507684:A:G	9.24598e-06	-1.29956e-10	-1.33251
70508196	chr18:70508196:T:G	5.01391e-06	-0.578948	-1.36554
70508669	chr18:70508669:T:C	1.14635e-05	-1.29956e-10	-1.11753
70509272	chr18:70509272:G:A	5.14771e-06	-0.54975	-1.3684
70509305	chr18:70509305:T:C	5.55727e-05	-1.29956e-10	0.460989
70509358	chr18:70509358:G:T	1.56036e-05	-1.29956e-10	-0.809202
70509399	chr18:70509399:G:A	5.53651e-05	-1.29956e-10	0.457247
70510061	chr18:70510061:C:T	9.17415e-06	-1.29956e-10	-1.34031
70510145	chr18:70510145:A:C	8.96139e-06	-1.29956e-10	-1.36378
70510392	chr18:70510392:G:A	1.44995e-05	-1.29956e-10	-0.88259
70511095	chr18:70511095:G:A	8.57074e-06	-1.40835	-3.67523e-10
70511138	chr18:70511138:C:T	1.46594e-05	-1.29956e-10	-0.871622
70511185	chr18:70511185:C:G	1.51415e-05	-1.29956e-10	-0.839262
70511641	chr18:70511641:C:T	4.66713e-06	-0.648369	-1.36779
70511682	chr18:70511682:T:C	2.8967e-06	-1.13828	-1.35485
70511721	chr18:70511721:G:C	4.6754e-06	-0.646508	-1.36788
70512686	chr18:70512686:C:T	4.50856e-06	-0.683557	-1.36717
70512818	chr18:70512818:C:T	1.03478e-05	-1.29956e-10	-1.21992
70512846	chr18:70512846:G:A	5.1185e-06	-0.886015	-1.03783
70513217	chr18:70513217:G:A	5.14502e-06	-0.609625	-1.30905
70513499	chr18:70513499:A:G	9.35633e-06	-0.307459	-1.01319
70513673	chr18:70513673:C:T	5.29492e-06	-0.884763	-1.00519
70513873	chr18:70513873:A:C	5.04626e-06	-0.592316	-1.34574
70513925	chr18:70513925:A:G	9.0687e-06	-1.29956e-10	-1.35187
70514913	chr18:70514913:C:T	5.40372e-06	-1.0377	-0.831913
70515001	chr18:70515001:A:C	4.23541e-06	-1.64108	-0.47214
70515029	chr18:70515029:C:T	1.02524e-05	-0.532118	-0.697072
70515191	chr18:70515191:A:G	2.87067e-06	-1.17972	-1.32244
70515474	chr18:70515474:A:G	8.89122e-06	-0.837184	-0.534454
70515494	chr18:70515494:C:G	5.06365e-06	-0.596729	-1.33789
70515738	chr18:70515738:T:C	2.05073e-06	-1.60686	-1.23165
70515770	chr18:70515770:AG:A	2.03538e-05	-1.29956e-10	-0.543436
70515884	chr18:70515884:C:G	1.13625e-05	-1.29956e-10	-1.12639
70515945	chr18:70515945:C:T	8.90366e-06	-1.29956e-10	-1.37024
70516193	chr18:70516193:T:G	5.0752e-06	-0.595754	-1.33658
70516227	chr18:70516227:A:G	1.2794e-05	-1.29956e-10	-1.00772
70516258	chr18:70516258:T:C	2.29176e-05	-1.29956e-10	-0.424795
70516367	chr18:70516367:T:G	1.23391e-05	-0.548612	-0.495317
70516391	chr18:70516391:C:T	1.19174e-05	-0.583718	-0.494984
70517012	chr18:70517012:T:A	8.68765e-06	-0.562952	-0.831848
70517835	chr18:70517835:A:G	2.1687e-05	-1.29956e-10	-0.47999
70518664	chr18:70518664:TC:T	1.41504e-05	-0.906959	-3.67523e-10
70519165	chr18:70519165:G:T	8.97984e-06	-1.29956e-10	-1.36172
70519366	chr18:70519366:C:T	6.97793e-06	-1.61395	-3.67523e-10
70519694	chr18:70519694:A:G	2.64342e-05	-1.29956e-10	-0.282045
70519760	chr18:70519760:T:G	2.21677e-06	-1.52577	-1.23488
70520398	chr18:70520398:G:A	4.72031e-06	-1.54804	-0.456785
70521060	chr18:70521060:G:A	6.18812e-06	-0.414381	-1.31969
70521436	chr18:70521436:T:C	1.4651e-05	-1.29956e-10	-0.872191
70521678	chr18:70521678:T:C	9.23655e-06	-1.29956e-10	-1.33353
70523190	chr18:70523190:T:C	1.51361e-05	-1.49927	0.659653
70523562	chr18:70523562:G:A	6.79522e-06	-1.64048	-3.67523e-10
70523775	chr18:70523775:G:A	9.63376e-06	-1.29956e-10	-1.29143
70524684	chr18:70524684:T:C	9.20711e-06	-1.29956e-10	-1.33673
70524996	chr18:70524996:A:C	1.00736e-05	-1.29956e-10	-1.24678
70525289	chr18:70525289:A:G	9.32822e-06	-1.29956e-10	-1.32366
70525300	chr18:70525300:T:C	3.77942e-06	-1.23884	-0.988294
70525460	chr18:70525460:TG:T	1.18454e-05	-1.29956e-10	-1.08477
70525907	chr18:70525907:G:A	4.81554e-06	-0.616845	-1.36801
70526504	chr18:70526504:C:T	1.16734e-05	-1.09939	-3.67523e-10
70527315	chr18:70527315:G:A	4.37925e-06	-1.28733	-0.792499
70527319	chr18:70527319:A:G	9.23477e-06	-1.29956e-10	-1.33373
70527388	chr18:70527388:C:T	8.89877e-06	-1.29956e-10	-1.37079
70527430	chr18:70527430:T:A	1.23732e-05	-1.29956e-10	-1.04117
70527839	chr18:70527839:T:G	6.85668e-06	-1.63148	-3.67523e-10
70527966	chr18:70527966:T:A	9.94647e-06	-1.25948	-3.67523e-10
70528252	chr18:70528252:A:G	7.3837e-06	-1.55743	-3.67523e-10
70528382	chr18:70528382:A:G	3.04194e-06	-1.54859	-0.895616
70528417	chr18:70528417:G:C	3.63756e-05	-1.29956e-10	0.0371949
70528931	chr18:70528931:G:A	2.13164e-05	-0.497227	-3.67523e-10
70529441	chr18:70529441:T:C	2.40077e-05	-1.29956e-10	-0.378327
70529874	chr18:70529874:A:G	9.04119e-06	-1.29956e-10	-1.35491
70530002	chr18:70530002:T:C	1.02383e-05	-1.29956e-10	-1.23057
70530142	chr18:70530142:A:G	3.50321e-06	-1.26994	-1.03308
70530931	chr18:70530931:C:T	1.98835e-06	-1.63494	-1.23446
70531342	chr18:70531342:T:A	9.3144e-06	-1.29956e-10	-1.32514
70531343	chr18:70531343:G:T	9.32015e-06	-1.29956e-10	-1.32452
70531635	chr18:70531635:T:C	9.28524e-06	-1.29956e-10	-1.32828
70532203	chr18:70532203:A:AG	1.0267e-05	-1.29956e-10	-1.22776
70532363	chr18:70532363:C:T	1.75827e-05	-1.29956e-10	-0.689789
70532666	chr18:70532666:C:G	3.57937e-06	-1.15775	-1.12377
70532903	chr18:70532903:G:A	4.1923e-06	-1.08206	-1.0414
70533328	chr18:70533328:C:T	3.89091e-06	-1.1203	-1.07776
70533347	chr18:70533347:C:T	9.71471e-06	-1.29956e-10	-1.28306
70534344	chr18:70534344:G:A	7.35233e-06	-1.56168	-3.67523e-10
70534499	chr18:70534499:A:C	7.3301e-06	-1.18432	-0.380393
70534819	chr18:70534819:C:T	9.42254e-06	-1.29956e-10	-1.3136
70535324	chr18:70535324:T:A	6.22718e-06	-1.21745	-0.51033
70535387	chr18:70535387:G:A	1.55234e-05	-0.814354	-3.67523e-10
70536008	chr18:70536008:G:A	8.9025e-06	-1.29956e-10	-1.37037
70536198	chr18:70536198:ATAT:A	9.08145e-06	-1.29956e-10	-1.35047
70536290	chr18:70536290:AATGTAAAAGGAATAGTATG:A	8.09265e-06	-1.12027	-0.345475
70536458	chr18:70536458:A:G	1.10618e-05	-1.29956e-10	-1.1532
70536588	chr18:70536588:G:A	4.08076e-06	-1.12548	-1.02494
70536987	chr18:70536987:T:C	2.12135e-06	-1.52836	-1.2763
70537096	chr18:70537096:A:G	1.02281e-05	-1.29956e-10	-1.23156
70537544	chr18:70537544:AG:A	9.30578e-06	-1.29956e-10	-1.32607
70538376	chr18:70538376:T:A	5.50678e-06	-0.548197	-1.30252
70538595	chr18:70538595:T:C	8.86701e-06	-1.29956e-10	-1.37436
70538677	chr18:70538677:G:A	1.40049e-05	-1.29956e-10	-0.917297
70538687	chr18:70538687:A:C	1.00409e-05	-1.29956e-10	-1.25004
70538886	chr18:70538886:G:T	9.32629e-06	-1.29956e-10	-1.32387
70539136	chr18:70539136:T:G	2.5293e-06	-1.63946	-0.989302
70539425	chr18:70539425:G:A	1.12005e-05	-1.14075	-3.67523e-10
70539818	chr18:70539818:G:T	1.94999e-06	-1.63423	-1.25465
70540005	chr18:70540005:A:G	8.91762e-06	-1.29956e-10	-1.36867
70540182	chr18:70540182:C:G	3.83573e-06	-1.15859	-1.05375
70540252	chr18:70540252:T:C	5.75426e-06	-1.2303	-0.576462
70541313	chr18:70541313:G:C	1.33227e-05	-0.967229	-3.67523e-10
70541770	chr18:70541770:A:G	3.31814e-06	-1.5755	-0.781793
70541863	chr18:70541863:C:T	9.52097e-06	-1.29956e-10	-1.30321
70542537	chr18:70542537:T:C	8.01554e-06	-1.47532	-3.67523e-10
70542690	chr18:70542690:C:A	8.88853e-06	-1.29956e-10	-1.37194
70542730	chr18:70542730:A:G	5.56251e-06	-1.2697	-0.570954
70542806	chr18:70542806:A:G	6.38999e-06	-1.26799	-0.433978
70542811	chr18:70542811:A:G	5.72846e-06	-1.26734	-0.543919
70542960	chr18:70542960:A:G	9.49802e-06	-1.29956e-10	-1.30562
70543201	chr18:70543201:TA:T	9.50347e-06	-1.29956e-10	-1.30505
70543697	chr18:70543697:T:G	2.10952e-06	-1.62512	-1.18512
70543810	chr18:70543810:C:T	1.9061e-06	-1.61778	-1.29386
70543952	chr18:70543952:G:A	1.04983e-05	-1.29956e-10	-1.20549
70544091	chr18:70544091:G:C	6.82095e-06	-1.6367	-3.67523e-10
70544487	chr18:70544487:G:A	1.14714e-05	-1.29956e-10	-1.11684
70544493	chr18:70544493:G:A	3.75716e-06	-1.21945	-1.01359
70545240	chr18:70545240:C:CA	1.05738e-05	-1.29956e-10	-1.19832
70545252	chr18:70545252:G:A	1.0292e-05	-1.29956e-10	-1.22534
70545831	chr18:70545831:G:A	3.65068e-06	-1.1548	-1.10699
70545954	chr18:70545954:C:T	9.40686e-06	-1.29956e-10	-1.31526
70545975	chr18:70545975:C:T	1.08347e-05	-1.29956e-10	-1.17395
70546240	chr18:70546240:G:A	1.00226e-05	-1.29956e-10	-1.25186
70546266	chr18:70546266:T:G	3.84322e-06	-1.13053	-1.07986
70546536	chr18:70546536:C:T	1.30438e-05	-1.29956e-10	-0.98839
70546986	chr18:70546986:T:G	1.04269e-05	-1.29956e-10	-1.21231
70547399	chr18:70547399:G:T	9.22438e-05	-1.29956e-10	0.967733
70547885	chr18:70547885:T:A	1.25691e-05	-1.02546	-3.67523e-10
70548019	chr18:70548019:C:T	1.13614e-05	-1.12648	-3.67523e-10
70548217	chr18:70548217:T:C	3.84528e-06	-1.1227	-1.08716
70549394	chr18:70549394:A:G	1.03827e-05	-0.801393	-0.415164
70549443	chr18:70549443:A:G	2.10915e-06	-1.4345	-1.37591
70549466	chr18:70549466:C:T	2.35522e-06	-1.32482	-1.37524
70549707	chr18:70549707:G:A	9.50784e-06	-1.29956e-10	-1.30459
70549890	chr18:70549890:T:C	1.38899e-05	-1.29956e-10	-0.925541
70549922	chr18:70549922:G:C	1.38625e-05	-1.29956e-10	-0.927513
70549955	chr18:70549955:C:T	9.80911e-06	-1.29956e-10	-1.27339
70550615	chr18:70550615:A:C	2.28067e-06	-1.35876	-1.37347
70550725	chr18:70550725:G:A	1.09277e-05	-1.16541	-3.67523e-10
70550743	chr18:70550743:A:T	1.468e-05	-0.870216	-3.67523e-10
70550749	chr18:70550749:T:C	9.61352e-06	-1.29353	-3.67523e-10
70550762	chr18:70550762:A:G	7.78339e-06	-1.50471	-3.67523e-10
70551045	chr18:70551045:C:A	9.55008e-06	-1.29956e-10	-1.30015
70551344	chr18:70551344:A:G	2.20719e-06	-1.38994	-1.37504
70551389	chr18:70551389:A:G	1.09635e-05	-1.29956e-10	-1.16213
70551864	chr18:70551864:A:G	7.55754e-06	-1.53416	-3.67523e-10
70552284	chr18:70552284:A:T	2.11829e-06	-1.43016	-1.37593
70552406	chr18:70552406:T:C	1.73032e-05	-1.29956e-10	-0.705808
70553129	chr18:70553129:C:T	2.14957e-06	-1.41562	-1.37581
70553194	chr18:70553194:A:G	2.0452e-06	-1.5174	-1.32381
70553997	chr18:70553997:A:G	7.51328e-06	-0.869382	-0.670648
70554164	chr18:70554164:T:C	2.39521e-06	-1.30737	-1.37586
70554220	chr18:70554220:G:A	1.33937e-05	-0.961914	-3.67523e-10
70554553	chr18:70554553:T:C	9.49686e-06	-1.29956e-10	-1.30574
70554608	chr18:70554608:C:T	2.39756e-06	-1.30937	-1.37288
70554959	chr18:70554959:G:A	1.67255e-05	-0.73977	-3.67523e-10
70555774	chr18:70555774:G:A	9.52839e-06	-1.29956e-10	-1.30243
70555989	chr18:70555989:A:G	1.70202e-05	-0.722303	-3.67523e-10
70556594	chr18:70556594:T:A	2.0215e-06	-1.4824	-1.37046
70556739	chr18:70556739:G:A	9.7633e-06	-1.29956e-10	-1.27807
70557061	chr18:70557061:T:A	1.03298e-05	-1.29956e-10	-1.22167
70557304	chr18:70557304:C:T	3.63223e-06	-1.53045	-0.736405
70557347	chr18:70557347:CTCT:C	3.81415e-06	-1.52703	-0.690955
70557402	chr18:70557402:G:A	2.41787e-06	-1.29933	-1.37449
70557739	chr18:70557739:G:A	1.13488e-05	-1.29956e-10	-1.12759
70557876	chr18:70557876:A:G	1.5728e-05	-1.29956e-10	-0.801258
70558361	chr18:70558361:T:A	3.37389e-06	-1.53326	-0.807373
70558732	chr18:70558732:G:A	3.20801e-05	-1.29956e-10	-0.0884659
70558750	chr18:70558750:G:A	3.2917e-06	-1.52132	-0.843983
70559011	chr18:70559011:T:C	3.14643e-06	-1.53765	-0.872785
70559057	chr18:70559057:C:T	2.80005e-06	-1.19724	-1.32983
70559196	chr18:70559196:T:C	1.17586e-05	-1.29956e-10	-1.09212
70559216	chr18:70559216:C:T	1.90767e-05	-1.29956e-10	-0.608232
70559221	chr18:70559221:A:G	8.90366e-06	-1.29956e-10	-1.37024
70559682	chr18:70559682:G:A	3.90642e-05	0.108503	-3.67523e-10
70559832	chr18:70559832:C:T	9.54562e-06	-1.29956e-10	-1.30062
70560129	chr18:70560129:G:C	1.05117e-05	-1.29956e-10	-1.20422
70560393	chr18:70560393:A:C	6.85284e-06	-1.63204	-3.67523e-10
70560666	chr18:70560666:A:G	1.10086e-05	-1.29956e-10	-1.15803
70560892	chr18:70560892:G:A	9.90235e-06	-1.29956e-10	-1.26393
70561131	chr18:70561131:G:T	1.30611e-05	-0.987063	-3.67523e-10
70561288	chr18:70561288:T:C	9.81594e-06	-0.823786	-0.448909
70562538	chr18:70562538:T:A	2.45024e-06	-1.33176	-1.32875
70562683	chr18:70562683:T:C	9.5755e-06	-1.29956e-10	-1.29749
70562715	chr18:70562715:T:C	1.75374e-05	-1.29956e-10	-0.692366
70563676	chr18:70563676:T:C	9.27728e-06	-1.29956e-10	-1.32913
70563787	chr18:70563787:A:C	6.37463e-06	-0.71317	-0.991206
70563840	chr18:70563840:C:T	1.01983e-05	-1.29956e-10	-1.23448
70563884	chr18:70563884:T:C	9.63467e-06	-1.29956e-10	-1.29133
70564465	chr18:70564465:A:G	2.17446e-06	-1.44303	-1.33689
70564911	chr18:70564911:C:T	2.60568e-06	-1.22302	-1.37599
70565672	chr18:70565672:G:A	1.50881e-05	-1.29956e-10	-0.842796
70565776	chr18:70565776:T:C	8.89718e-06	-0.497237	-0.873731
70565883	chr18:70565883:AACAG:A	3.60609e-06	-1.53964	-0.734436
70565915	chr18:70565915:G:A	1.84821e-05	-1.29956e-10	-0.6399
70566036	chr18:70566036:A:G	9.70698e-06	-1.29956e-10	-1.28386
70566049	chr18:70566049:T:A	1.0505e-05	-1.29956e-10	-1.20485
70566538	chr18:70566538:A:C	8.85262e-06	-1.29956e-10	-1.37599
70566543	chr18:70566543:T:A	2.48035e-06	-1.27702	-1.37128
70567619	chr18:70567619:T:A	9.11976e-06	-1.29956e-10	-1.34626
70567900	chr18:70567900:A:G	1.40143e-05	-0.916621	-3.67523e-10
70568132	chr18:70568132:G:A	2.47409e-06	-1.28217	-1.36866
70568363	chr18:70568363:T:C	9.51537e-06	-1.29956e-10	-1.30379
70568450	chr18:70568450:CTT:C	1.00849e-05	-1.29956e-10	-1.24566
70568562	chr18:70568562:G:A	6.78887e-06	-0.713598	-0.92782
70568681	chr18:70568681:C:T	1.24484e-05	-1.29956e-10	-1.03511
70568748	chr18:70568748:C:T	9.82154e-06	-1.29956e-10	-1.27212
70569243	chr18:70569243:C:T	1.08674e-05	-0.738923	-0.432011
70569381	chr18:70569381:G:A	1.00785e-05	-1.29956e-10	-1.2463
70569571	chr18:70569571:C:T	8.92858e-06	-1.29956e-10	-1.36744
70569680	chr18:70569680:T:C	1.07322e-05	-1.29956e-10	-1.18346
70569829	chr18:70569829:C:T	9.28866e-06	-1.29956e-10	-1.32791
70569834	chr18:70569834:C:T	2.45335e-06	-1.28915	-1.37009
70569967	chr18:70569967:G:A	1.12747e-05	-1.29956e-10	-1.13414
70570588	chr18:70570588:T:A	2.08877e-05	-1.29956e-10	-0.51754
70570708	chr18:70570708:T:C	1.38081e-05	-0.931448	-3.67523e-10
70571432	chr18:70571432:T:A	2.39623e-06	-1.30789	-1.37491
70571528	chr18:70571528:A:G	1.238e-05	-1.04062	-3.67523e-10
70571604	chr18:70571604:G:A	1.85244e-06	-1.5651	-1.37509
70571639	chr18:70571639:G:A	7.72321e-06	-1.51247	-3.67523e-10
70571794	chr18:70571794:T:G	0.00011514	-1.29956e-10	1.18944
70571869	chr18:70571869:G:A	9.91317e-06	-1.29956e-10	-1.26284
70571914	chr18:70571914:G:A	8.22683e-06	-1.4493	-3.67523e-10
70571918	chr18:70571918:G:A	2.41327e-06	-1.30314	-1.37258
70572188	chr18:70572188:G:A	9.62204e-06	-1.29956e-10	-1.29265
70572308	chr18:70572308:G:A	8.98321e-06	-1.29956e-10	-1.36134
70572398	chr18:70572398:A:G	1.01664e-05	-1.29956e-10	-1.23761
70572515	chr18:70572515:C:T	1.15887e-05	-1.29956e-10	-1.10668
70572870	chr18:70572870:G:A	1.23798e-05	-1.04064	-3.67523e-10
70572975	chr18:70572975:A:T	2.54116e-06	-1.41149	-1.21259
70573098	chr18:70573098:T:G	4.1287e-06	-0.898624	-1.24011
70573138	chr18:70573138:C:G	9.45132e-06	-1.29956e-10	-1.31055
70573611	chr18:70573611:A:G	2.06862e-05	-1.29956e-10	-0.527237
70573695	chr18:70573695:A:G	3.65852e-06	-1.62601	-0.633637
70573762	chr18:70573762:A:G	3.6416e-06	-0.997224	-1.26706
70573850	chr18:70573850:G:T	1.7261e-06	-1.64005	-1.37078
70573952	chr18:70573952:C:T	1.01732e-05	-1.23695	-3.67523e-10
70574032	chr18:70574032:A:G	3.83235e-06	-0.874116	-1.33911
70574033	chr18:70574033:C:T	1.97493e-06	-1.56169	-1.31448
70574531	chr18:70574531:C:T	1.91872e-05	-1.29956e-10	-0.602461
70574651	chr18:70574651:G:A	1.98806e-05	-1.29956e-10	-0.56696
70575446	chr18:70575446:C:T	1.31146e-05	-1.29956e-10	-0.982972
70575567	chr18:70575567:T:C	2.13099e-06	-1.48569	-1.31443
70575609	chr18:70575609:G:A	8.29671e-06	-1.44084	-3.67523e-10
70575619	chr18:70575619:T:C	3.95247e-06	-0.918839	-1.26352
70575623	chr18:70575623:G:A	1.89467e-05	-1.29956e-10	-0.615074
70575691	chr18:70575691:C:A	1.71518e-06	-1.64121	-1.37597
70575716	chr18:70575716:C:T	1.27775e-05	-1.29956e-10	-1.00901
70575784	chr18:70575784:A:G	4.19623e-06	-0.894955	-1.22756
70575867	chr18:70575867:A:G	9.39758e-06	-1.29956e-10	-1.31625
70576235	chr18:70576235:GA:G	1.46306e-05	-1.29956e-10	-0.873587
70576562	chr18:70576562:C:T	7.0708e-06	-1.60073	-3.67523e-10
70576693	chr18:70576693:T:C	3.58109e-06	-0.959172	-1.32186
70577749	chr18:70577749:A:G	1.21344e-05	0.305917	-1.36658
70577805	chr18:70577805:AGAG:A	2.47966e-05	-1.29956e-10	-0.345994
70577828	chr18:70577828:A:C	9.00159e-06	-1.29956e-10	-1.3593
70577907	chr18:70577907:A:G	1.17079e-05	-1.29956e-10	-1.09644
70579175	chr18:70579175:C:T	1.69245e-05	-1.29956e-10	-0.727941
70579312	chr18:70579312:T:TG	3.76075e-06	-0.965383	-1.2667
70579819	chr18:70579819:A:C	1.01406e-05	-1.24016	-3.67523e-10
70579891	chr18:70579891:C:T	1.03746e-05	-1.29956e-10	-1.21734
70580286	chr18:70580286:AG:A	9.14823e-06	-1.29956e-10	-1.34314
70580503	chr18:70580503:T:C	5.32862e-06	-0.521864	-1.36175
70581509	chr18:70581509:A:G	3.34035e-06	-0.985342	-1.36529
70582211	chr18:70582211:A:G	3.52692e-06	-0.948142	-1.34814
70582376	chr18:70582376:G:A	3.58536e-06	-1.01086	-1.26898
70582655	chr18:70582655:C:T	9.57348e-06	-1.29956e-10	-1.29771
70582753	chr18:70582753:T:C	2.6504e-06	-1.24305	-1.33894
70583097	chr18:70583097:A:G	9.32602e-06	-1.29956e-10	-1.32389
70583111	chr18:70583111:A:G	2.69309e-06	-1.19038	-1.37563
70583169	chr18:70583169:T:A	8.86342e-06	-1.29956e-10	-1.37477
70583270	chr18:70583270:A:G	2.15076e-06	-1.53545	-1.25543
70583348	chr18:70583348:T:C	3.33228e-06	-1.00214	-1.35091
70583410	chr18:70583410:A:G	3.28234e-05	-0.0655615	-3.67523e-10
70583768	chr18:70583768:C:T	1.24914e-05	-1.29956e-10	-1.03166
70583876	chr18:70583876:A:G	1.86789e-05	-1.29956e-10	-0.629308
70584608	chr18:70584608:A:T	1.21047e-05	-1.29956e-10	-1.06311
70584866	chr18:70584866:T:C	3.61108e-06	-0.989885	-1.28281
70584953	chr18:70584953:AAC:A	4.70007e-06	-1.4196	-0.589524
70585810	chr18:70585810:G:A	1.17833e-05	-1.29956e-10	-1.09002
70586032	chr18:70586032:G:A	1.14661e-05	-1.29956e-10	-1.1173
70586588	chr18:70586588:C:T	4.45636e-06	-0.797646	-1.26472
70586886	chr18:70586886:A:G	3.23921e-06	-1.0204	-1.36097
70587088	chr18:70587088:T:C	1.03423e-05	-1.29956e-10	-1.22046
70587142	chr18:70587142:A:G	9.20122e-06	-1.29956e-10	-1.33737
70587291	chr18:70587291:A:G	7.26174e-06	-1.57408	-3.67523e-10
70587300	chr18:70587300:A:C	2.23871e-06	-1.58534	-1.16546
70587605	chr18:70587605:T:C	5.31779e-06	-0.525329	-1.36032
70587624	chr18:70587624:G:A	9.14352e-06	-1.29956e-10	-1.34366
70587986	chr18:70587986:C:T	9.82517e-06	-1.29956e-10	-1.27175
70587991	chr18:70587991:G:A	6.33287e-06	-0.585821	-1.12513
70588137	chr18:70588137:A:C	1.08333e-05	-1.29956e-10	-1.17407
70588426	chr18:70588426:G:C	3.24115e-06	-1.02598	-1.3548
70588467	chr18:70588467:G:A	1.51218e-05	-1.29956e-10	-0.840564
70589417	chr18:70589417:T:C	3.1694e-06	-1.06355	-1.33961
70590959	chr18:70590959:A:G	7.15133e-06	-1.5894	-3.67523e-10
70591179	chr18:70591179:A:T	6.94422e-06	-1.61879	-3.67523e-10
70591188	chr18:70591188:C:T	2.00273e-06	-1.54412	-1.31807
70591411	chr18:70591411:T:G	1.15457e-05	-1.29956e-10	-1.11039
70592007	chr18:70592007:A:G	1.00391e-05	-1.25022	-3.67523e-10
70592011	chr18:70592011:T:C	1.70312e-05	-1.29956e-10	-0.721654
70592590	chr18:70592590:A:G	9.34973e-06	-1.29956e-10	-1.32135
70592997	chr18:70592997:TTACAA:T	1.00151e-05	-1.29956e-10	-1.25261
70593599	chr18:70593599:A:G	2.22492e-06	-1.60166	-1.15533
70593741	chr18:70593741:A:G	9.97322e-06	-1.29956e-10	-1.2568
70593951	chr18:70593951:C:G	3.14459e-06	-1.08158	-1.32944
70593984	chr18:70593984:G:A	8.19616e-05	0.849549	-3.67523e-10
70594228	chr18:70594228:C:T	1.37975e-05	-1.29956e-10	-0.932215
70594535	chr18:70594535:C:G	9.52453e-06	-1.29956e-10	-1.30283
70594558	chr18:70594558:C:T	4.47689e-06	-1.44852	-0.60925
70594562	chr18:70594562:G:A	1.02241e-05	-1.29956e-10	-1.23195
70594875	chr18:70594875:G:A	8.92506e-06	-1.29956e-10	-1.36784
70595275	chr18:70595275:TG:T	6.95727e-06	-1.61691	-3.67523e-10
70595276	chr18:70595276:G:T	2.30716e-06	-1.40462	-1.31606
70595644	chr18:70595644:A:G	2.07863e-06	-1.52997	-1.29502
70595733	chr18:70595733:C:G	6.43484e-06	-0.41348	-1.2815
70595914	chr18:70595914:A:C	1.0344e-05	-1.29956e-10	-1.2203
70596069	chr18:70596069:T:C	1.06798e-05	-1.18835	-3.67523e-10
70596086	chr18:70596086:C:T	1.24899e-05	-1.29956e-10	-1.03178
70596416	chr18:70596416:A:G	8.87685e-06	-1.29956e-10	-1.37326
70596420	chr18:70596420:G:A	1.86455e-05	-1.29956e-10	-0.631095
70596436	chr18:70596436:G:T	9.18284e-06	-1.29956e-10	-1.33937
70596483	chr18:70596483:G:A	2.37679e-06	-1.3948	-1.29615
70596511	chr18:70596511:C:T	2.12415e-06	-1.51688	-1.28645
70597060	chr18:70597060:C:T	8.88778e-06	-1.29956e-10	-1.37203
70597258	chr18:70597258:C:T	5.97693e-06	-0.434669	-1.33413
70597312	chr18:70597312:C:G	8.92662e-06	-1.29956e-10	-1.36766
70597484	chr18:70597484:C:T	1.14272e-05	-1.29956e-10	-1.12071
70597508	chr18:70597508:C:T	8.30764e-06	-1.43953	-3.67523e-10
70597519	chr18:70597519:C:T	1.90998e-05	-1.29956e-10	-0.607026
70597625	chr18:70597625:G:A	9.10182e-06	-1.29956e-10	-1.34823
70597770	chr18:70597770:T:G	1.05284e-05	-1.20263	-3.67523e-10
70598041	chr18:70598041:C:T	1.76403e-05	-1.29956e-10	-0.686514
70598259	chr18:70598259:G:A	1.04359e-05	-1.29956e-10	-1.21145
70598491	chr18:70598491:C:A	1.05089e-05	-1.20448	-3.67523e-10
70598871	chr18:70598871:C:A	1.82815e-05	-1.29956e-10	-0.650811
70599766	chr18:70599766:A:G	8.91913e-06	-1.29956e-10	-1.3685
70599886	chr18:70599886:A:C	2.02717e-05	-0.547476	-3.67523e-10
70600384	chr18:70600384:T:C	2.15225e-05	0.888361	-1.37596
70600440	chr18:70600440:T:C	8.89182e-06	-1.29956e-10	-1.37157
70600495	chr18:70600495:T:C	2.04313e-05	-0.539634	-3.67523e-10
70600627	chr18:70600627:T:A	1.0595e-05	-1.29956e-10	-1.19632
70600915	chr18:70600915:T:C	1.83927e-05	0.730698	-1.37545
70601006	chr18:70601006:T:A	7.21237e-06	-1.5809	-3.67523e-10
70601425	chr18:70601425:CA:C	1.04333e-05	0.143888	-1.35558
70601815	chr18:70601815:G:C	9.47261e-06	-1.29956e-10	-1.3083
70602298	chr18:70602298:C:T	5.55751e-06	-0.911986	-0.929567
70602430	chr18:70602430:T:G	8.98419e-06	-1.36124	-3.67523e-10
70602994	chr18:70602994:A:G	9.84495e-06	-1.29956e-10	-1.26974
70603165	chr18:70603165:T:TG	6.79342e-06	-1.64075	-3.67523e-10
70603571	chr18:70603571:G:A	1.07926e-05	-1.29956e-10	-1.17785
70603800	chr18:70603800:C:G	1.13427e-05	-1.29956e-10	-1.12813
70603871	chr18:70603871:G:T	1.01819e-05	-1.29956e-10	-1.23609
70603872	chr18:70603872:A:G	1.0174e-05	-1.29956e-10	-1.23686
70603891	chr18:70603891:T:G	2.61608e-05	-1.29956e-10	-0.292441
70603903	chr18:70603903:C:T	2.20828e-06	-1.43135	-1.33314
70603937	chr18:70603937:T:G	8.93829e-06	-1.29956e-10	-1.36636
70603955	chr18:70603955:A:G	1.13468e-05	-1.29956e-10	-1.12777
70604224	chr18:70604224:A:G	8.8998e-06	-1.37067	-3.67523e-10
70604833	chr18:70604833:A:T	1.00888e-05	-0.037005	-1.20827
70604836	chr18:70604836:T:G	8.98037e-06	-1.36166	-3.67523e-10
70604920	chr18:70604920:T:C	1.15994e-05	-1.29956e-10	-1.10575
70605228	chr18:70605228:T:G	2.63575e-06	-1.28913	-1.29841
70605803	chr18:70605803:A:C	1.52647e-05	0.540767	-1.37192
70606093	chr18:70606093:ACT:A	9.9234e-06	-1.29956e-10	-1.26181
70606409	chr18:70606409:T:C	9.3948e-06	-1.29956e-10	-1.31655
70606420	chr18:70606420:G:A	6.99508e-06	-0.953641	-0.657854
70606541	chr18:70606541:G:A	8.85795e-06	-1.29956e-10	-1.37539
70606809	chr18:70606809:A:G	8.8562e-06	-1.29956e-10	-1.37558
70607130	chr18:70607130:T:C	9.39086e-06	-1.29956e-10	-1.31697
70607159	chr18:70607159:A:G	7.08135e-06	-0.926202	-0.673036
70607178	chr18:70607178:G:C	1.37245e-05	-1.29956e-10	-0.937522
70607190	chr18:70607190:C:T	1.71615e-05	-0.714033	-3.67523e-10
70607365	chr18:70607365:TG:T	1.09529e-05	-1.29956e-10	-1.1631
70607710	chr18:70607710:G:A	1.00868e-05	-1.29956e-10	-1.24547
70608144	chr18:70608144:G:A	4.52289e-05	1.42867	-1.17364
70608304	chr18:70608304:G:A	1.40841e-05	-0.911656	-3.67523e-10
70608403	chr18:70608403:C:T	8.35761e-06	-1.43353	-3.67523e-10
70608470	chr18:70608470:C:T	1.33757e-05	-0.963264	-3.67523e-10
70608471	chr18:70608471:G:A	7.04947e-06	-0.703836	-0.899915
70608884	chr18:70608884:C:T	1.33239e-05	-0.967141	-3.67523e-10
70609028	chr18:70609028:G:A	9.33671e-06	-1.29956e-10	-1.32275
70609554	chr18:70609554:T:G	9.25849e-06	-1.29956e-10	-1.33116
70609800	chr18:70609800:G:A	4.28443e-05	1.38631	-1.18544
70610091	chr18:70610091:A:G	7.78784e-06	-1.50414	-3.67523e-10
70610266	chr18:70610266:A:AT	3.56877e-06	-0.93739	-1.34709
70610750	chr18:70610750:G:A	1.54015e-05	-1.29956e-10	-0.822234
70610819	chr18:70610819:G:A	3.64393e-06	-0.900731	-1.36291
70610953	chr18:70610953:G:A	1.39825e-05	-1.29956e-10	-0.918895
70611222	chr18:70611222:A:G	3.94852e-06	-0.842877	-1.34048
70611357	chr18:70611357:A:C	7.89082e-06	-1.491	-3.67523e-10
70611575	chr18:70611575:G:T	5.24084e-05	1.51109	-1.10873
70611838	chr18:70611838:C:T	2.26369e-05	-1.29956e-10	-0.437121
70611854	chr18:70611854:A:G	8.36525e-06	-1.43262	-3.67523e-10
70611858	chr18:70611858:T:C	8.52384e-06	-1.41384	-3.67523e-10
70611859	chr18:70611859:G:A	8.4385e-06	-1.4239	-3.67523e-10
70611866	chr18:70611866:C:T	1.31535e-05	-0.980011	-3.67523e-10
70611870	chr18:70611870:TCAC:T	9.6304e-06	-1.29956e-10	-1.29178
70611927	chr18:70611927:A:G	6.62413e-06	-0.649371	-1.01661
70611991	chr18:70611991:T:C	1.20643e-05	-1.06645	-3.67523e-10
70612093	chr18:70612093:G:A	1.01822e-05	-1.29956e-10	-1.23606
70612178	chr18:70612178:C:T	7.89052e-06	-1.49104	-3.67523e-10
70612195	chr18:70612195:C:A	8.7089e-06	-1.39236	-3.67523e-10
70612225	chr18:70612225:C:T	9.88934e-06	-1.29956e-10	-1.26524
70612339	chr18:70612339:G:A	2.05718e-06	-1.47318	-1.36219
70612830	chr18:70612830:C:T	1.8065e-05	-1.29956e-10	-0.662726
70612923	chr18:70612923:G:A	1.86391e-05	-1.29956e-10	-0.631438
70613416	chr18:70613416:A:G	8.85647e-06	-1.29956e-10	-1.37555
70613472	chr18:70613472:T:C	8.98301e-06	-1.29956e-10	-1.36137
70613562	chr18:70613562:C:T	6.57329e-05	1.79553	-1.16663
70613684	chr18:70613684:T:C	7.71708e-06	-1.51327	-3.67523e-10
70613767	chr18:70613767:A:G	8.98583e-06	-1.29956e-10	-1.36105
70613938	chr18:70613938:C:T	1.97317e-06	-1.62344	-1.25362
70614031	chr18:70614031:T:G	1.48452e-05	-1.29956e-10	-0.859023
70614194	chr18:70614194:A:G	8.43478e-06	-1.42434	-3.67523e-10
70614250	chr18:70614250:G:C	0.000825531	3.77018	-0.610853
70614269	chr18:70614269:C:T	1.85784e-05	-1.29956e-10	-0.634703
70614491	chr18:70614491:C:T	8.86096e-06	-1.29956e-10	-1.37505
70614492	chr18:70614492:G:A	7.86727e-06	-1.49399	-3.67523e-10
70614570	chr18:70614570:C:A	1.54328e-05	-1.29956e-10	-0.820207
70614751	chr18:70614751:A:G	1.24762e-05	-1.29956e-10	-1.03288
70614926	chr18:70614926:AT:A	1.4871e-05	-1.29956e-10	-0.857287
70615170	chr18:70615170:G:A	8.96571e-06	-0.291784	-1.07151
70615942	chr18:70615942:A:G	1.01557e-05	-1.29956e-10	-1.23867
70616159	chr18:70616159:T:G	3.16298e-05	1.26907	-1.37167
70616452	chr18:70616452:C:T	2.88897e-05	0.969445	-1.16266
70616892	chr18:70616892:C:T	1.01999e-05	-1.29956e-10	-1.23432
70616942	chr18:70616942:C:T	7.41805e-06	-0.182371	-1.37042
70617037	chr18:70617037:C:T	1.44924e-05	-1.29956e-10	-0.88308
70617151	chr18:70617151:G:A	8.14331e-06	-1.45951	-3.67523e-10
70617285	chr18:70617285:C:T	7.44047e-06	-1.54977	-3.67523e-10
70617520	chr18:70617520:C:CTTCA	9.86159e-06	-1.29956e-10	-1.26805
70617574	chr18:70617574:A:G	6.6455e-06	-0.292958	-1.3698
70618257	chr18:70618257:C:T	9.85359e-06	-1.29956e-10	-1.26887
70618313	chr18:70618313:C:T	8.33177e-06	-0.0706708	-1.36596
70618481	chr18:70618481:C:T	1.21745e-05	-1.29956e-10	-1.05736
70618648	chr18:70618648:G:A	9.56821e-06	-1.29956e-10	-1.29826
70619322	chr18:70619322:CA:C	9.83536e-06	-1.29956e-10	-1.27072
70619325	chr18:70619325:G:A	3.62436e-05	1.19226	-1.1587
70619427	chr18:70619427:A:G	9.45275e-06	-1.29956e-10	-1.3104
70619469	chr18:70619469:C:T	1.12681e-05	-1.29956e-10	-1.13472
70619524	chr18:70619524:G:A	0.00031808	2.99773	-0.792131
70619560	chr18:70619560:G:T	1.37233e-05	-1.29956e-10	-0.937607
70619648	chr18:70619648:G:A	7.37923e-06	-1.55803	-3.67523e-10
70620153	chr18:70620153:G:A	9.67445e-06	-1.29956e-10	-1.28721
70620519	chr18:70620519:G:T	2.57137e-05	-0.30968	-3.67523e-10
70621056	chr18:70621056:G:C	6.92235e-06	-1.62195	-3.67523e-10
70621092	chr18:70621092:G:A	5.64378e-05	1.61792	-1.14148
70621611	chr18:70621611:A:G	1.39714e-05	-1.29956e-10	-0.919689
70621999	chr18:70621999:T:C	9.29743e-06	-1.29956e-10	-1.32696
70622490	chr18:70622490:T:A	9.10899e-06	-1.29956e-10	-1.34744
70622928	chr18:70622928:T:G	9.70291e-06	-1.29956e-10	-1.28428
70623075	chr18:70623075:G:A	1.42313e-05	0.162887	-1.06415
70623143	chr18:70623143:G:A	1.01437e-05	-0.441395	-0.798451
70623891	chr18:70623891:G:A	8.92394e-06	-1.36796	-3.67523e-10
70624103	chr18:70624103:A:G	9.51522e-06	-1.29956e-10	-1.30381
70624332	chr18:70624332:A:G	1.03718e-05	-1.21762	-3.67523e-10
70624383	chr18:70624383:T:G	3.54408e-06	-1.43608	-0.855343
70624612	chr18:70624612:C:T	2.35533e-05	-0.397436	-3.67523e-10
70624721	chr18:70624721:A:G	8.02746e-06	-1.47383	-3.67523e-10
70624835	chr18:70624835:G:A	9.06227e-06	-1.29956e-10	-1.35258
70624855	chr18:70624855:G:A	1.12501e-05	-1.29956e-10	-1.13633
70625330	chr18:70625330:C:T	9.76913e-06	-1.29956e-10	-1.27747
70625423	chr18:70625423:C:T	9.15698e-06	-1.29956e-10	-1.34219
70625457	chr18:70625457:G:A	1.02557e-05	-1.29956e-10	-1.22887
70625485	chr18:70625485:T:C	2.72067e-06	-1.3926	-1.16322
70625867	chr18:70625867:T:G	6.5121e-05	1.97589	-1.35635
70625875	chr18:70625875:G:A	9.8571e-06	-1.29956e-10	-1.26851
70625905	chr18:70625905:C:T	1.22311e-05	-1.29956e-10	-1.05272
70626070	chr18:70626070:C:A	8.8661e-06	-1.29956e-10	-1.37447
70626157	chr18:70626157:A:G	3.10583e-06	-1.27653	-1.14689
70626174	chr18:70626174:T:G	9.73848e-06	-1.29956e-10	-1.28062
70626357	chr18:70626357:G:A	1.61364e-05	-1.29956e-10	-0.775627
70626416	chr18:70626416:A:AT	9.07195e-06	-1.29956e-10	-1.35152
70626438	chr18:70626438:T:G	9.15643e-06	-1.29956e-10	-1.34225
70626458	chr18:70626458:G:A	1.23399e-05	-1.29956e-10	-1.04386
70626678	chr18:70626678:C:G	1.12969e-05	-1.29956e-10	-1.13218
70626991	chr18:70626991:T:G	8.63371e-06	-1.40103	-3.67523e-10
70627059	chr18:70627059:C:T	1.24557e-05	-1.29956e-10	-1.03452
70627719	chr18:70627719:G:C	7.17702e-05	1.98492	-1.26816
70627751	chr18:70627751:C:T	9.51399e-06	-1.29956e-10	-1.30394
70628058	chr18:70628058:T:G	2.64814e-06	-1.42066	-1.16219
70628833	chr18:70628833:G:A	2.09262e-05	-0.515701	-3.67523e-10
70628958	chr18:70628958:A:G	1.39989e-05	-1.29956e-10	-0.917726
70629283	chr18:70629283:A:G	2.93629e-05	-0.176969	-3.67523e-10
70629343	chr18:70629343:A:G	9.57243e-06	-1.29956e-10	-1.29782
70629346	chr18:70629346:A:C	9.08214e-06	-1.29956e-10	-1.35039
70629411	chr18:70629411:C:T	1.1947e-05	-1.29956e-10	-1.07622
70629417	chr18:70629417:A:C	2.59402e-06	-1.55498	-1.04852
70629499	chr18:70629499:G:A	9.46859e-06	-1.29956e-10	-1.30872
70629556	chr18:70629556:G:GA	9.27829e-06	-0.461434	-0.867591
70629755	chr18:70629755:T:C	2.57531e-06	-1.52635	-1.08438
70630069	chr18:70630069:C:A	1.14719e-05	-0.735601	-0.381199
70630152	chr18:70630152:G:A	9.45087e-06	-1.29956e-10	-1.3106
70630204	chr18:70630204:C:A	1.20975e-05	-1.29956e-10	-1.0637
70630221	chr18:70630221:A:G	2.12328e-05	-1.29956e-10	-0.501156
70630241	chr18:70630241:C:T	1.21198e-05	-1.29956e-10	-1.06186
70630274	chr18:70630274:G:A	1.01646e-05	-1.29956e-10	-1.23779
70630313	chr18:70630313:A:T	9.03025e-06	-1.29956e-10	-1.35612
70630615	chr18:70630615:C:T	8.24033e-06	-1.44766	-3.67523e-10
70630660	chr18:70630660:A:G	9.24239e-06	-1.29956e-10	-1.3329
70630938	chr18:70630938:T:C	9.05462e-06	-1.29956e-10	-1.35343
70631082	chr18:70631082:G:A	9.74385e-06	-1.28007	-3.67523e-10
70631176	chr18:70631176:GA:G	9.25085e-06	-1.33199	-3.67523e-10
70631477	chr18:70631477:G:T	1.13766e-05	-1.29956e-10	-1.12515
70631563	chr18:70631563:T:A	9.22345e-06	-0.53651	-0.798443
70632045	chr18:70632045:T:C	1.05908e-05	-0.398266	-0.798451
70632222	chr18:70632222:A:C	2.94199e-06	-1.39681	-1.08081
70632228	chr18:70632228:A:G	1.24832e-05	-1.29956e-10	-1.03232
70632380	chr18:70632380:T:G	2.97316e-06	-1.39525	-1.07182
70632747	chr18:70632747:T:G	8.85635e-06	-1.29956e-10	-1.37557
70632819	chr18:70632819:G:A	8.89172e-06	-1.29956e-10	-1.37158
70633025	chr18:70633025:G:A	1.02296e-05	-1.23142	-3.67523e-10
70633668	chr18:70633668:T:C	1.59129e-05	-1.29956e-10	-0.789572
70633707	chr18:70633707:G:C	8.42528e-06	-1.42547	-3.67523e-10
70633944	chr18:70633944:C:T	8.86531e-06	-1.29956e-10	-1.37456
70634071	chr18:70634071:G:T	9.51584e-06	-1.29956e-10	-1.30374
70634113	chr18:70634113:C:T	1.22241e-05	-1.29956e-10	-1.05329
70634196	chr18:70634196:C:G	9.95514e-05	2.36672	-1.32275
70635150	chr18:70635150:G:A	1.97544e-06	-1.58695	-1.28896
70635219	chr18:70635219:T:A	1.98361e-06	-1.51874	-1.35304
70635234	chr18:70635234:C:T	1.09181e-05	-1.29956e-10	-1.16628
70635595	chr18:70635595:AG:A	7.08946e-06	-1.59809	-3.67523e-10
70635869	chr18:70635869:C:T	6.31613e-05	-1.29956e-10	0.58899
70636025	chr18:70636025:A:T	9.08319e-06	-0.415429	-0.934847
70636106	chr18:70636106:G:T	7.95456e-06	-1.48296	-3.67523e-10
70636201	chr18:70636201:T:G	2.44695e-05	-0.359274	-3.67523e-10
70636254	chr18:70636254:T:C	9.06494e-06	-1.35229	-3.67523e-10
70636573	chr18:70636573:A:T	9.69005e-06	-1.29956e-10	-1.2856
70636698	chr18:70636698:G:A	1.31414e-05	-1.29956e-10	-0.980935
```
