## Supplementary material for "Characterization of shared and ancestry-specific signals driving complex traits using multi-ancestry fine-mapping": orig_s1_snps

```
rs145228753
rs8087400
rs6506748
rs73003822
rs2068647
rs73973072
rs117507787
rs4799033
rs4799034
rs12456527
rs76859179
rs12958177
rs4799035
rs11663426
rs73003831
rs113937062
rs75099929
rs12458154
rs55936929
rs665201
rs664332
18:77087968_T_G
rs34520551
rs6506749
rs112066680
rs59132561
rs62096817
rs7238521
rs12458253
rs7241425
rs117306736
rs2298722
rs3848472
rs141980344
rs150698140
rs139998401
rs61666233
rs139641207
rs149091941
rs111924115
rs147853016
rs6506750
rs9953785
rs117907948
rs9959068
rs9960538
rs60476329
rs59853629
rs79740044
rs12970301
rs79438854
rs201591038
rs58703248
rs585033
rs74453642
rs8083950
rs2277713
rs145509529
rs1543069
rs116993039
rs117493200
rs12953770
rs62096820
rs118069709
rs2062181
rs142047995
rs8086149
rs11659393
rs4799043
rs4799045
rs77538646
rs9948968
rs113133629
rs4799046
rs8085057
rs8085068
rs191199948
rs73973081
rs7239401
rs9965202
rs79647570
rs10554572
rs8095837
rs8094445
rs8099767
rs9945501
rs9944912
rs9945016
rs113631806
rs9957980
rs7231473
rs28648076
rs11873285
rs12964751
rs12607209
rs79358956
rs12604865
rs12964786
rs7235858
rs6506757
rs112390370
rs117946514
rs1105429
rs1105426
rs138504853
rs62097664
rs116018482
rs1105427
rs1105428
rs2015612
rs2015597
rs2015589
rs1110936
rs12456566
rs3744828
rs62097665
rs73973086
rs77075974
rs62097666
rs12454592
rs117017851
rs4799048
rs12957826
rs59127741
rs12963835
rs28660688
rs9965837
rs368449790
rs3744829
rs3744830
rs3744831
rs34249856
rs3809944
rs11665475
rs3826565
rs6506758
rs7243979
rs3826566
rs7238022
rs6506759
rs7239734
rs4640258
rs9953864
rs9955635
rs9304052
rs62097668
rs4799049
rs4798905
rs62097670
rs112089184
rs138862427
rs116386429
rs56723703
rs74508745
rs28783773
rs57844226
rs57585496
rs8092403
rs11664560
rs55662907
rs79905514
rs7240019
rs78321723
rs28372989
rs3848473
rs56297023
rs7241030
rs6506760
rs7232241
rs7233408
rs57085175
rs80181510
rs116956074
rs10853389
rs11081531
rs11081532
rs7237828
rs7239079
rs3927205
rs3927204
rs7242557
rs3927203
rs55982914
rs55979241
rs55711855
rs6506761
rs113664741
rs78430536
rs113177745
rs35755749
rs7226407
rs7230630
rs7243874
rs7244998
rs7245121
rs2271392
rs3817178
rs8086293
rs9304054
rs8086602
rs113884243
rs28407194
rs115486482
rs3786181
rs3786182
rs12605504
rs7236514
rs4606794
rs8097299
rs2280058
rs8089768
rs8085627
rs2013180
rs3630
rs1318234
rs1110783
rs1110784
rs118169460
rs2280057
rs3591
rs3744833
rs3744834
rs3744835
rs11081533
rs4798906
rs11081534
rs7243156
rs7244471
rs11872421
rs12959453
rs74787684
rs1078035
rs116584366
rs1078036
rs1078037
rs117336311
rs1078038
rs13313629
rs61641526
rs147869025
rs13313623
rs13313631
rs2055900
rs9961122
rs304931
rs35685147
rs2885469
rs35064876
rs13313638
rs9953396
rs150535665
rs114571411
rs9966739
rs79097465
rs9966936
rs4799050
rs4799051
rs2625393
rs9959431
rs6506762
rs9959378
rs9962029
rs9959530
rs9962042
rs28661885
rs55796937
rs79357764
rs76014244
rs78562495
rs111350587
rs79749525
rs118139318
rs78799909
rs9966116
rs11661968
rs9954562
rs9807411
rs304920
rs304921
rs73007631
rs56098794
rs55900923
rs11662535
rs111715003
rs177526
rs62097702
rs12956473
rs62097703
rs77552521
rs304923
rs3859314
rs304924
rs304925
rs304926
rs118062226
rs9963656
rs304929
rs304930
rs151232632
rs117852890
rs669332
rs182726423
rs62096860
rs11081535
rs62096861
rs7244445
rs142036145
rs75298862
rs77258694
rs145875564
rs2667439
rs9962479
rs2667438
rs71359461
rs62096862
rs111602851
rs58346397
rs8097032
rs113456414
rs8096658
rs12454232
rs12604473
rs62096864
rs76137363
rs112781888
rs562952
rs76940125
rs62096865
rs620146
rs4799053
rs549752
rs11660685
rs7233264
rs9953344
rs114177961
rs115196740
rs117289643
rs115785143
rs117011420
rs117314773
rs2958431
rs73007650
rs117955674
rs115139772
rs117777118
rs116724883
rs649774
rs73007652
rs75320316
rs643705
rs115269440
rs557325
rs115403956
rs657693
rs652730
rs2850724
rs2596606
rs216118
rs62096874
rs8090692
rs55665015
rs8090864
rs8091180
rs8091347
rs304933
rs116014524
rs12606132
rs68734
rs476897
rs112114537
rs114622819
rs59922507
rs74975924
rs304934
rs7235416
rs160087
rs112983892
rs2036892
rs304935
rs12968504
rs76192411
rs66920840
rs1562724
rs182507
rs150374931
rs1051978
rs55863211
rs2230112
rs113881412
rs7229088
rs304932
rs1017860
rs8089805
rs8086439
rs1106549
rs78149888
rs8086051
rs62096876
rs896011
rs2002311
rs7240256
rs7240932
rs62096877
rs966887
rs111379882
rs603435
rs62096878
rs112024357
rs111375523
rs62096879
rs73969235
rs8093148
rs8093850
rs7237333
rs11875260
rs56154933
rs7242868
rs7244366
rs34712138
rs11659959
rs76804350
rs72486307
rs77449518
rs113319243
rs79991310
rs4799054
rs149574519
rs56303882
rs60367979
rs28515572
rs78124041
rs113790072
rs55705322
rs11663549
rs4799055
rs34318055
rs11660472
rs111858882
rs148578645
rs57652885
rs35229627
rs60389750
rs61583665
rs117563792
rs74422611
rs79548165
rs148176442
rs58014733
rs35455644
rs73007681
rs59725651
rs561179
rs55785023
rs73494217
rs56152562
rs76247824
rs78870434
rs77069608
rs55940050
rs1562722
rs113625826
rs12606408
rs1562723
rs1004148
rs7231498
rs55673638
rs8095551
rs34858889
rs7241538
rs113853791
rs7241445
rs11664725
rs8091962
rs6506764
rs34539926
rs8097131
rs142796661
rs8097537
rs3786183
rs141166125
rs77484655
rs56310413
rs8090536
rs11664153
rs3786184
rs306870
rs117121680
rs11663658
rs11663659
rs28505636
rs7236190
rs76032846
rs7230704
rs78531995
rs6506767
rs6506768
rs7241066
rs56372496
rs78250476
rs79747802
rs117957761
rs3786185
rs75588847
rs142155706
rs62096887
rs3826567
rs3826568
rs12608349
rs111833747
rs76617579
rs306872
rs3786187
rs3786188
rs3786189
rs3786190
rs3786192
rs117368211
rs139850579
rs2060611
rs9709477
rs112711361
rs2055899
rs9675464
rs62096888
rs306871
rs28723685
rs59828426
rs75026480
rs113722543
rs73007688
rs11872455
rs8096475
rs9946069
rs8083140
rs8096725
rs8095166
rs8096748
rs8082906
rs117281037
rs3786194
rs3786196
rs141493714
rs146159808
rs8092987
rs73494235
rs25657
rs2278801
rs11663202
rs73007691
rs58471143
rs7242726
rs59569700
rs9959462
rs62096889
rs80321964
rs9962247
rs55928096
rs200857818
rs2290154
rs15350
rs55953864
rs55811982
rs55879720
rs35163331
rs73007700
rs8090560
rs118145127
rs28628390
rs55748815
rs11665469
rs113864961
rs61658505
rs117974339
rs11659753
rs73007702
rs11660473
rs9950063
rs11081539
rs77865749
rs9783929
rs9783930
rs7239086
rs62096900
rs2280052
rs2280053
rs2280054
rs2280055
rs11663201
rs11663401
rs11660937
rs4799057
rs12959655
rs145166189
rs7236492
rs7235530
rs56217927
rs2304736
rs2304737
rs2304738
rs2304739
rs56112793
rs58788654
rs117790468
rs11665496
rs3786197
rs11659752
rs55687145
rs55797387
rs78538334
rs60884900
rs8085063
rs8085237
rs8088705
rs9958919
rs76733789
rs8090312
rs7235273
rs7239147
rs754505
rs60115988
rs8099716
rs11659416
rs117312536
rs9957497
rs2304741
rs9960080
rs25656
rs35099556
rs56196496
rs11660128
rs117676440
rs8087923
rs117393075
rs74949301
rs3786198
rs78536295
rs116961762
rs11661940
rs55946845
rs9954601
rs9989553
rs73009606
rs9989509
rs117309233
rs78226032
rs3786199
rs8083750
rs7228738
rs7234119
rs143068679
rs3786201
rs74569193
rs160189
rs76375112
rs74631059
rs182996479
rs665500
rs76694706
rs112187368
rs6506771
rs7408082
rs7408083
rs182667935
rs893896
rs893897
rs35674676
rs77063573
rs73496361
rs35903852
rs79617804
rs148766493
rs117087578
rs111354805
rs3786203
rs117383241
rs4567804
rs139077721
rs438478
rs74647275
rs146125038
rs3786204
rs3786205
rs3786206
rs3826569
rs117246954
rs838056
rs113118218
rs55819605
rs838057
rs9748849
rs9748645
rs139254367
rs142456823
rs9748916
rs374625
rs117883570
rs144731745
rs36113664
rs1667667
rs117728822
rs80040510
rs754093
rs7233684
rs754096
rs56048808
rs754094
rs112470200
rs370989
rs145332138
rs62096903
rs1660165
rs79702884
rs62096904
rs78015143
rs374203
rs390439
rs410628
rs419923
rs445630
rs368795
rs416522
rs415428
rs112411064
rs396127
rs111626441
rs111858849
rs9962906
rs8091867
rs410263
rs79447992
rs1667670
rs72991916
rs1660159
rs78107380
rs1660158
rs1667671
rs1660157
rs1667672
rs1667673
rs56225057
rs2581732
rs2581731
rs11661220
rs73498309
rs73498310
rs428324
rs4297774
rs4550524
rs4625789
rs4426412
rs4564646
rs411056
rs454854
rs117199912
rs113442483
rs79094566
rs1660155
rs1660154
rs79334569
rs11664879
rs62096906
rs1667676
rs11664970
rs11664996
rs1660153
rs1660152
rs11659212
rs409329
rs371010
rs118138727
rs1667679
rs1667682
rs11663866
rs11660317
rs432328
rs118022989
rs112035505
rs8083584
rs142909590
rs8084818
rs1667683
rs113405719
rs76714050
rs1660151
rs7234252
rs112718099
rs116955659
rs9962730
rs117680682
rs12963519
rs11664383
rs1660150
rs8090984
rs8091512
rs1660149
rs1660148
rs1660147
rs8095534
rs1667707
rs8099113
rs559546242
rs1660144
rs1660143
rs1542252
rs55709358
rs79962649
rs76073781
rs113094875
rs72993917
rs11661433
rs1660142
rs1660141
rs11664436
rs1108411
rs78496390
rs1078633
rs75053293
rs1078634
rs111971103
rs77007634
rs77829013
rs372741
rs74901737
rs72993920
rs1660139
rs76910276
rs75546700
rs440085
rs74450512
rs34406707
rs111304587
rs113892200
rs79367139
rs1667709
rs1660137
rs1660136
rs28627209
rs77285956
rs2581726
rs1667701
rs1667702
rs838055
rs8088952
rs8089152
rs78060425
rs838053
rs76916085
rs113507668
rs34679792
rs28520665
rs446628
rs12971165
rs117694679
rs11662485
rs11662510
rs9951224
rs177820
rs12958819
rs3826572
rs71366535
rs6506773
rs12959273
rs74726111
rs116844899
rs77409324
rs57944523
rs3786221
rs3786222
rs55986020
rs55675563
rs56116621
rs56277523
rs56096604
rs2044750
rs77961666
rs79426764
rs62096924
rs76389821
rs76338108
rs62096925
rs76368826
rs118097556
rs11663132
rs11663136
rs11660906
rs78063199
rs75352804
rs148294447
rs56151036
rs72993945
rs56384153
rs3894049
rs62096928
rs838047
rs11659316
rs73973415
rs62096932
rs112271390
rs6506775
rs113510081
rs113600401
rs111485419
rs3786224
rs79122149
rs9948543
rs73481147
rs113307402
rs113398280
rs73481148
rs141709391
rs111498447
rs62096933
rs140347026
rs75843449
rs62096935
rs451691
rs1052025
rs11661539
rs55668001
rs55973677
rs9518
rs55941236
rs62096945
rs308526
rs308527
rs308528
rs11663968
rs838050
rs117504760
rs8090291
rs8090425
rs72618577
rs9956410
rs9953974
rs12458485
rs3852836
rs372464
rs183374
rs308529
rs149076071
rs402953
rs8095968
rs55952107
rs79442075
rs61464225
rs73969943
rs12968929
rs2044749
rs2165294
rs7232979
rs59660071
rs9952662
rs9961410
rs9961524
rs11877133
rs9676139
rs2581735
rs112263138
rs111237470
rs113972063
rs4799062
rs115317559
rs56311477
rs114593421
rs2362923
rs34647994
rs118160836
rs838043
rs838044
rs838045
rs73477015
rs73477017
rs838046
rs116348835
rs1097782
rs186532442
rs2596604
rs7233541
rs150453122
rs61148064
rs9950035
rs369199
rs1660131
rs9950252
rs150561814
rs9944820
rs9944946
rs9953078
rs28568475
rs12958236
rs28604904
rs1660130
rs12954491
rs115886827
rs61746884
rs61746886
rs398788
rs380833
rs366085
rs438222
rs383068
rs68725
rs1660127
rs1107571
rs79201609
rs141855431
rs79750248
rs56405266
rs1107572
rs115312690
rs115445955
rs117015902
rs112259018
rs4799064
rs117945147
rs145725735
rs115115314
rs1667693
rs445605
rs3892462
rs449183
rs694732
rs9951074
rs112307664
rs546316
rs655965
rs547298
rs383074
rs117284789
rs144767496
rs117557927
rs116984698
rs370365
rs427046
rs9989590
rs117843971
rs72995917
rs72995919
18:77317597_G_A
rs34678060
rs111571220
rs191070
rs637538
rs308531
rs8085092
rs7228333
rs7227502
rs9958840
rs72995987
rs12958293
rs58819212
rs73479122
rs62099474
rs140182285
rs148529362
rs142884287
rs838052
rs7238981
rs113317057
rs7233804
rs72995991
rs12327286
rs430544
rs2885543
rs433257
rs147843298
rs140402331
rs2362577
rs1099398
rs75844726
rs2460393
rs473060
rs626281
rs7233024
rs3852837
rs3852838
rs138905308
rs118180115
rs4799065
rs67186433
rs3852839
rs3852840
rs4799066
rs61746903
rs582259
rs116432930
rs117253236
rs34542194
rs73969959
rs113646197
rs12458577
rs111441448
rs62099488
rs112573584
rs12967912
rs3889496
rs626077
rs34787266
rs79838151
rs612927
rs496429
rs610212
rs117879082
rs34499913
rs2460395
rs3894048
rs581896
rs117379056
rs523027
rs35239940
rs34971330
rs12967042
rs117404489
rs138717303
rs660328
rs117128134
rs645860
rs475857
rs4799067
rs632500
rs57178438
rs117265118
rs35996482
rs116914360
rs8091467
rs118147554
rs113633409
rs117027123
rs118015286
rs598680
rs4798908
rs4799068
rs540110
rs695080
rs3889575
rs614569
rs3915810
rs117152774
rs4294879
rs117705795
rs616830
rs628384
rs8088755
rs491243
rs74894756
rs372576706
rs36011838
rs4798909
rs486008
rs485246
rs485189
rs484227
rs662743
rs55869625
rs663145
rs663207
rs12605781
rs72997741
rs61389441
rs77630662
rs116893346
rs12963877
rs2439343
rs2460396
rs118109558
rs117040468
rs66729512
rs11664902
rs61521145
rs58404898
rs60861881
rs694661
rs576196
rs66663217
rs141379397
rs146925001
rs116945752
rs117209798
rs73477225
rs117869973
rs7232105
rs515754
rs7231293
rs7236384
rs62099495
rs36103192
rs74423706
rs73969977
rs59416644
rs3786225
rs56190286
rs12456186
rs508151
rs72999761
rs507219
rs74567370
rs142115906
rs58306531
rs113524165
rs3848474
rs4465664
rs77921915
18:77350045_C_G
18:77350045_C_A
rs2363124
rs59175970
rs140609061
rs140045659
rs113323365
rs605190
rs11662444
rs72999764
rs62096765
rs72999765
rs4021815
rs4239344
rs114346494
rs511076
rs4566248
rs4633788
rs72999769
rs11661895
rs141017555
rs72999773
rs78324494
rs660749
rs62096766
rs674095
rs511657
rs73969980
rs72999776
rs72999779
rs595953
rs595983
rs77932661
rs78166227
rs753046
rs190172456
rs748938
rs3848477
rs62096767
rs78575559
rs79415829
rs72999781
rs624214
rs8096490
rs56352123
rs1660179
rs55781615
rs55809163
rs72999788
rs62096774
rs1660174
rs1660173
rs13381940
rs72999792
rs72999794
rs584489
rs12457685
rs117208387
rs3848478
rs12961033
rs3893172
rs12967310
rs12965664
rs373036591
rs141296029
rs34984726
rs73001705
rs35172750
rs2361471
rs138691331
rs184200556
rs146056613
rs73001708
rs80006660
rs11663481
rs9948653
rs12959941
rs73001711
rs547005
rs4799069
rs12967860
rs520509
rs75266126
rs631954
rs8096945
rs619569
rs489274
rs113775431
rs146311061
rs71366539
rs483563
rs193190743
rs571219
rs73001715
rs570180
rs566564
rs73001717
rs565561
rs562941
rs56973841
rs4799070
rs71366540
rs536373
rs683441
rs139005099
rs35491040
rs78338522
rs506246
rs680247
rs8099659
rs112974070
rs73001783
rs73001785
rs55998004
rs79258729
rs151012221
rs12455635
rs9951646
rs73001789
rs55671934
rs62096777
rs113327968
rs62096778
rs62096779
rs143157934
rs112534720
rs71359476
rs148700035
rs143202677
rs77883244
rs201994456
rs200287372
rs61098037
rs9963375
rs60846351
rs12454810
rs12454811
rs9949186
rs12961169
rs7233068
rs12456703
rs12456725
rs151270697
rs73001800
rs62096848
rs12103997
rs12966562
rs574249
rs2363126
rs73003604
rs7244568
rs55942288
rs485296
rs7228520
rs4799072
rs8087444
rs118075465
rs77734515
rs73003614
rs76186427
rs74997388
rs4799073
rs12454347
rs12456080
rs504331
rs662647
rs9956970
rs8087924
rs8088061
rs8084582
rs8092139
rs138864448
rs62096849
rs7231598
rs2363127
rs73003630
rs76599478
rs73003633
rs11877070
rs200997534
rs550225
rs616785
rs147638053
rs7233060
rs57747618
rs59565021
rs73003640
rs683643
rs12958589
rs695018
rs12963907
rs9966948
rs77546629
rs35638682
rs12955875
rs34717366
rs76021146
rs1624968
rs80083918
rs9962591
rs649867
rs62097680
rs141746363
rs116866191
rs73003650
rs12958918
rs73003651
rs59657947
rs73972703
rs73480951
rs142930716
rs73972704
rs75712602
rs58710583
rs9960189
rs9945398
rs11660386
rs11660220
rs73972705
rs9948812
rs3809939
rs3809940
rs3809941
rs3809942
rs11081550
rs73003657
rs73003658
rs732771
rs4461148
rs1075780
rs1075779
rs73003662
rs73003664
rs668013
rs11081552
rs73003676
rs117835808
rs73003677
rs12967774
rs34282905
rs73003680
rs73003682
rs73003684
rs580675
rs73003687
rs73003689
rs77337889
rs73003692
rs73003693
rs2439346
rs73003694
rs2460397
rs73005555
rs117657985
rs35522341
rs9789182
rs9789100
rs73005559
rs2460398
rs9789187
rs35948672
rs112661964
rs589394
rs7237034
rs62097682
rs8098000
rs8098133
rs570029
rs605183
rs62097683
rs35776827
rs1660169
rs73005561
rs73005562
rs79972592
rs1660170
rs2460386
rs2364352
rs73005566
rs73005569
rs1788651
rs78037586
rs868678
rs9963625
rs117798667
rs73005571
rs146682440
rs118094982
rs948803
rs1715089
rs73005583
rs146374059
rs1788656
rs34242155
rs73005587
rs73005590
rs73005592
rs35806234
rs139501558
rs73005595
rs1612815
rs73005597
rs73005599
rs141546496
rs9958397
rs73005600
rs73007403
rs73007405
rs56322269
rs1788659
rs118170789
rs113739041
rs960943
rs71367520
rs56285895
rs71367521
rs117077158
rs116865025
rs74522785
rs77960492
rs77988933
rs2680752
rs9963231
rs57841796
rs147311735
rs141012079
rs74947695
rs77742790
rs77903720
rs73007474
rs118062047
rs76401746
rs73007477
rs553352
rs552569
rs680014
rs73007480
rs56235016
rs585571
rs111905286
rs113297720
rs113432577
rs35928863
rs77067725
rs75631874
rs978579
rs3826573
rs75667721
rs56246515
rs56006341
rs17855830
rs113762153
rs62097686
rs11081553
rs73007486
rs618342
rs520874
rs496281
rs117603502
rs493557
rs74337849
rs3859315
rs3859316
rs11081554
rs1788661
rs3859317
rs10432147
rs9635877
rs545978
rs545038
rs112160401
rs73007489
rs73007492
rs7238206
rs79888394
rs138209443
rs117169297
rs677768
rs10432149
rs60489061
rs601402
18:77447507_G_A
rs500795
rs3859318
rs35493271
rs642810
rs472090
rs643782
rs645057
rs61451023
rs141307141
rs671424
rs12605631
rs112513885
rs2169247
rs2169248
rs35031928
rs144745741
rs78961943
rs9949776
rs11081555
rs74520436
rs582029
rs56208726
rs595578
rs596554
rs79558088
rs4799077
rs7243340
rs116565714
rs77222015
rs56976614
rs115044443
rs898619
rs70198
rs558700
rs58480469
rs655609
rs55781531
rs656930
rs473239
rs657348
rs472369
rs112000688
rs56352514
rs671037
rs111758099
rs2242174
rs73009307
rs522180
rs79919325
rs593378
rs145655534
rs73009310
rs111843231
rs191327419
rs73009311
rs76537594
rs73009313
rs111769371
rs73009315
rs111997636
rs1057444
rs3809936
rs75651623
rs111368072
rs3786228
rs2242175
rs2242176
rs681631
rs112074043
rs603957
rs73009322
rs145165090
rs503615
rs620112
rs530806
rs62097723
rs146593614
rs485400
rs111559459
rs649763
rs112807410
rs3786235
rs117381185
rs517479
rs62097743
rs676713
rs677157
rs8087647
rs113376412
rs72997497
rs141567293
rs12458462
rs586455
rs599554
rs2279103
rs522723
rs529195
rs2126082
rs11549119
rs76553883
rs113828666
rs8082885
rs2007487
rs2007483
rs514281
rs72999407
rs673582
rs676367
rs2242177
rs8084175
rs35456241
rs113163503
rs55830009
rs1626962
rs3786238
rs72999411
rs685665
rs112704741
rs72999412
rs113886708
rs522043
rs639314
rs72976118
rs492597
rs490904
rs487172
rs12456692
rs8082862
rs670682
rs79013893
rs72976129
rs2510276
rs694063
rs673590
rs2035085
rs686433
rs478133
rs476465
rs36023428
rs474571
rs149629159
rs12957960
rs74641711
rs62097746
rs72976137
rs522934
rs60298379
rs36073957
rs9953991
rs111655743
rs9956086
rs77427677
rs2169249
rs112166088
rs74632968
rs34583578
rs503347
rs655503
rs72976144
rs526057
rs62097750
rs58558457
rs59331110
rs3786240
rs117201593
rs117598264
rs112397424
rs74429170
rs11662106
rs34814368
rs35814220
rs56335514
rs3786241
rs76961134
rs3786242
rs3786243
rs3786244
rs3786246
rs11660714
rs56145731
rs62097755
rs34031764
rs150435263
rs637103
rs4799081
rs77416799
rs579441
rs117995292
rs113507368
rs75589202
rs72976160
rs9646503
rs4798911
rs4799082
rs72976162
rs72618580
rs3859320
rs112619835
rs72976164
rs34719896
rs62099605
rs11874186
rs55905661
rs72976168
rs3859321
rs55846819
rs571096
rs3859322
rs74954741
rs56362318
rs604853
rs489025
rs62099607
rs10468804
rs62099608
rs4799083
rs4021229
rs72976180
rs72976181
rs7245376
rs72976183
rs12959048
rs76280594
rs55675624
rs56108499
rs55750992
rs56027145
rs75159070
rs72976190
rs73972726
rs376397149
rs73482259
rs12606069
rs638641
rs12608344
rs55760632
rs72976193
rs56378884
rs11081558
rs55660669
rs11081559
rs3933772
rs532797
rs12961692
rs610113
rs72976198
rs76603103
rs61193387
rs58833413
rs76737773
rs116937451
rs72978104
rs3889582
rs34661407
rs12607836
rs11081560
rs11081561
rs118101438
rs7229300
rs75658786
rs144947849
rs142014757
rs72978111
rs8086389
rs578051
rs76088733
rs143987995
rs28647377
rs58190761
rs150534107
rs117724047
rs56113369
rs57931637
rs9946977
rs9946385
rs60253145
rs55785635
rs73972728
rs72978121
rs150751862
rs12605690
rs12605710
rs12604701
rs143278354
rs111319285
rs72978126
rs632281
rs56062726
rs72978132
rs75845746
rs73972729
rs72978134
rs76286559
rs4147429
rs4147428
rs117484026
rs554659
rs148894468
rs551017
rs111480413
rs7239499
rs665138
rs523386
rs72978139
rs2126086
rs111739822
rs652717
rs72978144
rs898621
rs4324198
rs496036
rs73972730
rs576937
rs73972732
rs117955137
rs12605526
rs545853
rs621490
rs138010181
rs117236385
rs484601
rs483485
rs72978152
rs693112
rs79756656
rs72978154
rs34164061
rs34649481
rs35919595
rs36042145
rs111527683
rs138230550
rs656770
rs629084
rs79655290
rs626928
rs117993775
rs1675362
rs12953443
rs4798912
rs4798913
rs4798914
rs12954297
rs12958366
rs76557629
rs4799084
rs4799085
rs62096695
rs112852565
rs187473366
rs599156
rs509341
rs599089
rs510985
rs511887
rs55866118
rs74726
rs9951256
rs1960120
rs112324533
rs581964
rs544752
rs72978173
rs677317
rs72978174
rs676777
rs111538280
rs12955770
rs77165826
rs673559
rs11081563
rs116937920
rs494092
rs494137
rs8088611
rs2613526
rs519634
rs694330
rs520740
rs11876371
rs1788658
rs4799086
rs11664726
rs681113
rs681607
rs585811
rs72978182
rs4798915
rs56275793
rs56040937
rs112564950
rs616362
rs72978184
rs4799087
rs8086171
rs11659528
rs117903271
rs619120
rs515616
rs8086890
rs72978186
rs72978187
rs77290800
rs72978188
rs141329869
rs149918142
rs145004740
rs149102105
rs6506782
rs113658304
rs112858486
rs77965780
rs113805765
rs676669
rs9304056
rs9966120
rs71367540
rs499732
rs113338332
rs117472063
rs585900
rs526317
rs528859
rs60497595
rs72618581
rs12457876
rs2169250
rs28620500
rs12605743
rs75822352
rs75042159
rs71367541
rs6506784
rs6506785
rs80022306
rs12185379
rs631131
rs541448
rs543951
rs7230566
rs545933
rs74855544
rs7235737
rs72978197
rs12455605
rs11081564
rs2061566
rs521708
rs117245770
rs72978199
rs526260
rs552064
rs611517
rs142018760
rs12958473
rs12958594
rs11664084
rs62096705
rs12959895
rs879405
rs1317903
rs509568
rs509573
rs8091998
rs113422755
rs11665567
rs73970106
rs3744839
rs1239771
rs60583885
rs6650631
rs8083903
rs143283559
rs76363327
rs61643748
rs118090968
rs4798916
rs181046667
rs586275
rs4799088
rs72980013
rs71367544
rs72980015
rs56775891
rs34945223
rs71367545
rs516890
rs144669679
rs11663602
rs11664298
rs67999204
rs75047634
rs117977085
rs7236339
rs7238071
rs77538982
rs7241572
rs4799089
rs144569723
rs80025782
rs57649315
rs62096708
rs4799090
rs77264898
rs12457322
rs12968863
rs28499302
rs2126083
rs540291
rs537502
rs62096709
rs536654
rs12457472
rs186443394
rs56400625
rs143474095
rs7231668
rs55817762
rs142490340
rs202174674
rs72980029
rs36087369
rs4799091
rs498541
rs499260
rs499472
rs56060931
rs116904703
rs12373410
rs12605916
rs72980036
rs537962
rs12960174
rs55852342
rs60865767
rs623546
rs635436
rs552957
rs117823329
rs116894695
rs9945153
rs8099701
rs7239922
rs7242867
rs7227962
rs7242289
rs12607447
rs12607940
rs117469229
rs12607467
rs12966161
rs67139807
rs117442894
rs9956512
rs117537578
rs4799092
rs55697906
rs7236023
rs7235226
rs7236646
rs56376220
rs35861047
rs7227642
rs7227794
rs28691615
rs9958422
rs184715955
rs118084015
rs35085469
rs113757497
rs76847455
rs4799093
rs4438371
rs62096717
rs113610049
rs11665573
rs11661551
rs11662211
rs11662248
rs62096745
rs12606203
rs62096746
rs62096747
rs62096748
rs11520415
rs144535444
rs12963180
rs4563100
rs28865701
rs62103174
rs4799094
rs11081569
rs11081570
rs62103175
rs28735056
rs11665111
rs4455031
rs62103176
rs77385159
rs62103177
rs62103178
rs67290479
rs67217537
rs62103181
rs62103183
rs62103187
rs62103188
rs62103189
rs9958792
rs12953738
rs12970264
rs140330495
rs77622349
rs4799095
rs35201860
rs62103191
rs76289699
rs12962619
rs4798922
rs12958903
rs62103192
rs62103193
rs4798923
rs62103194
rs62103195
rs112526506
rs4799096
rs72980082
rs4799097
rs3902996
rs11660941
rs76102855
rs59183289
rs61090726
rs8094719
rs8096292
rs34671511
rs72980085
rs35235239
rs35662980
rs72980087
rs8092688
rs8091497
rs12964590
rs8091533
rs8091657
rs12969749
rs74917789
rs62103197
rs12456372
rs76838079
rs9967107
rs56181785
rs34518995
rs4798924
rs4799098
rs3826576
rs3809928
rs62103198
rs3809929
rs3809931
rs4534922
rs62103232
rs62103233
rs8090724
rs8094528
rs56328473
rs66577990
rs12968153
rs67045798
rs8093548
rs8095131
rs8095389
rs35614280
rs11662550
rs142272084
rs56245036
rs891488
rs891489
rs67749077
rs117238111
rs28410029
rs4799099
rs113824828
rs138425610
rs71367557
rs4799100
rs4799101
rs62103236
rs2115998
rs4239346
rs11662267
rs12606172
rs143013335
rs73970131
rs112444116
rs7235615
rs11664834
rs58736086
rs891491
rs12454819
rs78174747
rs56071379
rs62103239
rs1864528
rs35888001
rs143748339
rs67798228
rs55757913
rs111834144
rs112446485
rs7505298
rs62103240
rs12455416
rs2364354
rs35615281
rs11660117
rs55858161
rs12456041
rs80303539
rs111947756
rs9960676
rs12966163
rs79262969
rs11661528
rs62101160
rs11081572
rs12606295
rs34977373
rs75339189
rs3744886
rs737504
rs34106166
rs138608044
rs1122941
rs2278332
rs4799103
rs3744883
rs11542373
rs13838
rs12928
rs13745
rs3744881
rs3744880
rs143523033
rs148008671
rs76739860
rs147622890
rs10401106
rs59755056
rs35126219
rs12606977
rs9963344
rs67367653
rs4799105
rs4799106
rs80114941
rs4799108
rs144718624
rs11664373
rs117280628
rs11661195
rs11661232
rs79810315
rs73971199
rs67651675
rs72982269
rs35602283
rs12456952
rs12454454
rs35025619
rs4799109
rs12964699
rs200227575
rs62101188
rs4799110
rs78121206
rs12456484
rs12953501
rs73971201
rs72982284
rs12454768
rs62101190
rs3744879
rs11665374
rs34539466
rs35095763
rs56390815
rs56296281
rs34635316
rs12960918
rs138414224
rs117315222
rs117668325
rs12968139
rs113702893
rs891486
rs118027503
rs149615951
rs55642704
rs111594937
rs12455965
rs34233686
rs12961784
rs150144474
rs113053315
rs72982298
rs62101198
rs12605316
rs2277725
rs2277724
rs59300126
rs7243921
rs7230837
rs73971309
rs73971310
rs11874805
rs34704161
rs9955995
rs7228070
rs34397434
rs11081573
rs9950305
rs151152431
rs2115996
rs8093291
rs34546559
rs115710666
rs1835410
rs71367559
rs12458585
rs72984213
18:77703299_C_T
18:77703299_C_G
rs2277723
rs12969321
rs3809933
rs3809935
rs72984218
rs72984220
rs75916065
rs7238269
rs28549295
rs149180310
rs56168255
rs11081574
rs12970432
rs72984230
rs11081575
rs8098333
rs10853391
rs113116159
rs118135994
rs10853392
rs10853393
rs62101202
rs9965386
rs12968195
rs9954782
rs9966023
rs72984244
rs113759560
rs2012676
rs113238839
rs570073137
rs71367560
rs116544356
rs71367561
rs111616535
rs78981554
rs115392635
rs201681190
rs8083008
rs8084593
rs113336268
rs35167189
rs11663082
rs11662894
rs7232743
rs72984258
rs12962041
rs142657217
rs113457692
rs11662586
rs141380456
rs12958810
rs12953577
rs12957336
rs541421203
rs559757656
rs190613089
rs183166931
rs12963360
rs111272315
rs568230348
rs62101205
rs113150927
rs149987207
rs9954674
rs75170332
rs144761444
rs8083927
rs72984272
rs4081877
rs4081876
rs76454233
rs59762424
rs60513222
rs8083990
rs9946706
rs62101232
rs55867755
rs59188178
rs3930043
rs3930042
rs74822110
rs62101233
rs75395155
rs8095764
18:77725625_G_C
rs12956003
rs79685532
rs1430597
rs190174238
rs2298643
rs2298644
rs2298645
rs35659527
rs146059424
rs34937055
rs143603042
rs76978304
rs55695451
rs7505247
rs12607328
rs4799113
rs75287701
rs1134231
rs11664946
rs74692517
rs72984289
rs12607496
rs62101235
rs4798931
rs7245133
rs72984293
rs12455687
rs4799115
rs115247658
rs4799116
rs12604582
rs11081576
rs7228971
rs12607279
rs11661671
rs9957220
rs76496441
rs118168346
rs112674070
rs62101236
rs7244926
rs11660677
rs118065781
rs10438902
rs11663328
rs8086024
rs116384147
rs7235319
rs78537514
rs1077511
rs1077510
rs1077512
rs1864530
rs72970145
rs1864529
rs11081578
rs8094677
rs190549239
rs78561698
rs78916168
rs4410147
rs12605166
rs2082172
rs113553740
rs1972752
rs12606844
rs9947741
rs9949598
rs9950371
rs117266308
rs3893907
rs57083541
rs55645353
rs9957338
rs8083389
rs8085930
rs60145418
rs117374044
rs4799117
rs4799118
rs12456805
rs4020401
rs112424411
rs4283293
rs113819744
rs112890438
rs28873134
rs11661780
rs35396722
rs919530
rs72970168
rs11662779
rs11662803
rs12607007
rs4799119
rs4799120
rs140038517
rs12604993
rs12607697
rs72970173
rs1816311
rs1816312
rs1942631
rs10164254
rs56362259
rs8091879
rs117113493
rs8093420
rs2364973
rs2364974
rs11659148
rs117492540
rs55919001
rs11662908
rs11081582
rs28489404
rs9807637
rs60536469
rs11081583
rs60050455
rs58669842
rs11664787
rs11661922
rs11664924
rs28843154
rs72970192
rs12373197
rs113092177
rs3865386
rs12607144
rs12605552
rs11661554
rs144735456
rs12965486
rs117265518
rs117748850
rs4799121
rs10853394
rs10853395
rs4799122
rs118155682
rs4799123
rs11661339
rs12961245
rs72972216
rs11664762
rs114882978
rs72972217
rs55726829
rs66981431
rs56173074
rs9807401
rs9807750
rs2364976
rs9959394
rs55921020
rs12373334
rs1808592
rs56330441
rs56088139
rs72972230
rs891490
rs2014529
rs1805272
rs57158377
rs8092040
rs9953161
rs9967507
rs8097974
rs57915366
rs12456461
rs9948022
rs72972240
rs8090064
rs8090081
rs72972243
rs34822641
rs9957205
rs2096966
rs2105717
rs11081586
rs11664349
rs72972251
rs4497762
rs112271335
rs9952086
rs9952181
rs57357293
rs12964779
rs147309919
rs4644918
rs12606141
rs7228489
rs12956098
rs28393855
rs12957601
rs748337
rs11081587
rs115333757
rs3744870
rs4799124
rs4799125
rs78078340
rs72972263
rs143192250
rs142809522
rs78232723
rs55834963
rs56334345
rs12455376
rs11081588
rs11665397
rs56310188
rs66538525
rs12959851
rs11663699
rs11660699
rs117358428
rs7238098
rs72972273
rs11661639
rs11664633
rs11662325
rs58736561
rs11663255
rs11665551
rs62102590
rs3744871
rs140828193
rs3744872
rs3744873
rs3744874
rs1320693
rs12966886
rs72972289
rs72972292
rs72972293
rs8099633
rs34978954
rs10853396
rs34422184
rs10853397
rs72486315
rs11660460
rs117845327
rs11663720
rs139021695
rs11081589
rs12965877
rs60007111
rs11665594
rs7228997
rs11661383
rs7239121
rs113267747
rs113838966
rs9965379
rs114811091
rs116639483
rs12606260
rs117624887
rs12606223
rs143219232
rs59037580
rs4470218
rs4603631
rs9951163
rs12607495
rs9962684
rs12605898
rs4416085
rs72974311
rs4390654
rs4396595
rs72974314
rs7228228
rs11659613
rs9958767
rs35871097
rs62102613
rs4465665
rs4550527
rs4402630
rs117795083
rs9966923
rs60346487
rs9967045
rs78134709
rs117431337
rs115864206
rs12604098
rs60861849
rs12606090
rs12604585
rs12604122
rs12606139
rs72974332
rs11663251
rs12962658
rs8086026
rs8086984
rs6506796
rs7245275
rs75414245
rs59055346
rs12606997
rs12604695
rs12326299
rs145875661
rs6506797
rs11664651
rs34540415
rs6506798
rs7239986
rs6506799
rs8096348
rs117943849
rs141528303
rs12970653
rs7228169
rs7227729
rs12454507
rs56977549
rs4331399
rs116924832
rs7227096
rs4442895
rs12457552
rs9807594
rs9952998
rs9961036
rs9304059
rs12457594
rs9950893
rs9961321
rs12607283
rs12606234
rs8098075
rs8093433
rs8094631
rs71367570
rs114862245
rs115547900
rs72974363
rs72974364
rs9789185
rs7231072
rs56174550
rs12454685
rs139252033
rs8087667
rs57171122
rs72974367
rs57159353
rs76505555
18:77831460_A_G
rs55979462
rs117846845
rs61298961
rs56850456
rs8088089
rs12607056
rs9961158
rs9963133
rs7237754
rs72974371
rs34383580
rs56012115
rs72974374
rs58644249
rs111721192
rs146046645
rs61749301
rs35923046
rs76431850
rs663464
rs72974381
rs4798935
rs948724
rs1240410
rs115127287
rs551643
rs117882006
rs552631
rs558084
rs613632
rs72974391
rs4476245
rs9966716
rs7227505
rs9967439
rs12971098
rs11665458
rs11665502
rs72974398
rs34108414
rs72974400
rs62102617
rs117734549
rs60294988
rs62102618
rs141361606
rs72974402
rs4799128
rs11081590
rs72976305
rs575682
rs140692804
rs488292
rs73497090
rs77279912
rs625099
rs613847
rs612913
rs612887
rs554169
rs7245044
rs1607607
rs35855588
rs9945561
rs9946232
rs113969851
rs11663051
rs10163582
rs1715230
rs1787856
rs72976317
rs56362557
rs620473
rs557978
rs28884018
rs473119
rs2860152
rs11874430
rs35188683
rs7243177
rs72976326
rs7241625
rs72976329
rs12962661
rs112824197
rs550040
rs652607
rs78210357
rs4338860
rs4603632
rs2139394
rs6506801
rs6506802
rs4799131
rs4798937
rs1047016
rs28436997
rs12456138
rs12458894
rs12456168
rs1942630
rs1942629
rs4488522
rs138629298
rs4799132
rs4239347
rs4799133
rs4798938
rs4798939
rs28520201
rs28444714
rs8089428
rs139876356
rs144962955
rs4467151
rs76045891
rs75044135
rs2139395
rs2176729
rs4608400
rs1240412
rs1240411
rs72976339
rs939233
rs72976341
rs9944683
rs72976343
rs3826575
rs73971894
rs34693849
rs28719851
rs11662458
rs588556
rs28752154
rs28503853
rs72976350
rs55757216
rs1914968
rs1914969
rs75334622
rs35321148
rs76471289
rs11663387
rs12458072
rs2156153
rs59185992
rs34682952
rs12955405
rs72976361
rs12970258
rs12970270
rs693657
rs9957987
rs117359412
rs146096967
rs12960310
rs7231580
rs12965826
rs35136387
rs4798941
rs4799134
rs8091989
rs11661714
rs939234
rs12954186
rs12971129
rs36046270
rs4429361
rs34337138
rs34963882
rs12958995
rs12962889
rs34302527
rs60551007
rs72976375
rs117296246
rs61154317
rs62102639
rs28878223
rs6506804
rs11081591
rs144939585
rs58748616
rs7407541
rs7407865
rs4799135
rs9967005
rs62102640
rs187212031
rs111257097
rs199921379
rs59018136
rs72976382
rs79014359
rs4505409
rs36064466
rs6506805
rs68010032
rs9304060
rs117093946
rs4798942
rs4799136
rs4798943
rs12955721
rs34415837
rs35925814
rs11081592
rs9916895
rs12457522
rs9304061
rs11660413
rs9304062
rs9949257
rs7407577
rs11660949
rs11665235
rs11661201
rs76058923
rs113438620
rs1879099
rs7239975
rs1064058
rs11659940
rs11662921
rs11660007
rs76093013
rs4020397
rs72978305
rs4383219
rs34176945
rs11665511
rs11665534
rs11662602
rs1064059
rs36083942
rs3744877
rs3744878
rs3826595
rs3809927
rs9960413
rs11665557
rs72978327
rs34674746
rs6506808
rs7407477
rs78532971
rs58835296
rs6506809
rs6506810
rs12960373
rs6506811
rs60628548
rs72978332
rs76813193
rs34248918
rs7239992
rs72978335
rs1106086
rs1879106
rs12957363
rs8088376
rs72978338
rs1050919
rs1050921
rs9952845
rs7407145
rs12953980
rs35106912
rs113500214
rs113579638
rs113967754
rs12955096
rs9965355
rs9955036
rs8082877
rs4511603
rs28584556
rs72978348
rs12969615
rs182509240
rs1568369
rs11662792
rs34479086
rs138734738
rs62101563
rs7233553
rs7229329
rs7237819
rs7233906
rs7233511
rs1132560
rs4799137
rs3087701
rs12201
rs56159355
rs7238232
rs9635878
rs7244381
rs56146932
rs8099311
rs4799138
rs113191466
rs7407240
rs9945590
rs62101564
rs2280349
rs62101565
rs13381391
rs56060717
rs12456460
rs116888828
rs34352924
rs11663193
rs8098143
rs4799139
rs6506812
rs62101566
rs36092512
rs59263548
rs34183539
rs11661588
rs7238655
rs6506813
rs562982497
rs530698581
rs12967805
rs1547553
rs1110276
rs72978384
rs1879105
rs4239348
rs12965444
rs8092249
rs8092372
rs11664365
rs8093107
rs8091638
rs117301167
rs7242254
rs34999032
rs11873004
rs62101567
rs58507917
rs8094066
rs11660952
rs11663486
rs11660306
rs35369556
rs35945675
rs56354609
rs4799140
rs78561910
rs62101568
rs8083534
rs80084649
rs12454428
rs11660391
rs11664130
rs11664816
rs2030336
rs11661213
rs11661412
rs11665580
rs62101569
rs7228551
rs11659187
rs12953470
rs884779
rs141501755
rs12457179
rs62101570
rs113295397
rs12963163
rs34929854
rs62101572
rs62101573
rs62101574
rs113055930
rs34257883
rs144131251
rs34911990
rs7228497
rs35666724
rs146010723
rs8087653
rs143508349
rs4799141
rs8091035
rs8090009
rs8095413
rs34299914
rs4799142
rs112211247
rs8083877
rs34644132
rs150477527
rs9956558
rs35667410
rs146255695
rs35737874
rs2886235
rs11661985
rs72980336
rs9945977
rs4798946
rs117330532
rs4799143
rs4799144
rs76294289
rs11081596
rs11877955
rs12458930
rs7227720
rs12962437
rs59873241
rs7235249
rs7235254
rs78582178
rs4798947
rs34494461
rs2886354
rs12960187
rs72980350
rs4799146
rs35079503
rs72980353
rs55956571
rs28572771
rs2139393
rs9956207
rs73971900
rs7243052
rs73971901
rs4798949
rs11081597
rs7235170
rs7229457
rs111309929
rs12968557
rs12964953
rs117340756
rs11660652
rs11663146
rs10468816
rs7229651
rs2365387
rs2365388
rs73975203
rs6506816
rs117698130
rs11875635
rs11081600
rs7236219
rs7237283
rs113296711
rs8095584
rs7242269
rs8088954
rs12457111
rs79929208
rs12953936
rs72980366
rs1879104
rs1533654
rs192357878
rs556975179
rs62101590
rs55671629
rs9709791
rs56191033
rs12373373
rs9675571
rs11659843
rs56257783
rs75374643
rs111447074
rs143362537
rs1879102
rs1879103
rs7236181
rs62101593
rs7237826
rs8093843
rs143342238
rs58823975
rs11659836
rs56808857
rs60673318
rs62101595
rs9949023
rs9676180
rs4398161
rs56350247
rs12326494
rs1122754
rs1122753
rs1122752
rs72980382
rs67693980
rs12709641
rs117814140
rs1519619
rs189353100
rs8089280
rs116260140
rs8083484
rs6506819
rs189253450
rs4798950
rs67491878
rs12961654
rs12962083
rs6506820
rs12456553
rs6506821
rs73496417
rs56361407
rs8088277
rs12965158
rs71369943
rs34170677
rs12970236
rs9955360
rs117483780
rs7233529
rs75887571
rs3885673
rs7505302
rs72980401
rs73496422
rs11874613
rs12954011
rs12606550
rs12456851
rs8099569
rs7507083
rs12959193
rs7236400
rs12960632
rs67639947
rs62101624
rs149056417
```
