## Supplementary material for "Characterization of shared and ancestry-specific signals driving complex traits using multi-ancestry fine-mapping": s1.afreq

```
#CHROM	ID	REF	ALT	ALT_FREQS	OBS_CT
18	rs145228753	C	T	0.0119284	1006
18	rs8087400	C	T	0.455268	1006
18	rs6506748	A	T	0.462227	1006
18	rs73003822	A	T	0.233598	1006
18	rs2068647	T	C	0.183897	1006
18	rs73973072	G	A	0.028827	1006
18	rs117507787	C	T	0.026839	1006
18	rs4799033	G	A	0.44831	1006
18	rs4799034	C	T	0.45825	1006
18	rs12456527	T	A	0.383698	1006
18	rs76859179	G	C	0.0516899	1006
18	rs12958177	T	A	0.055666	1006
18	rs4799035	T	C	0.462227	1006
18	rs11663426	T	A	0.028827	1006
18	rs73003831	G	A	0.235586	1006
18	rs113937062	C	T	0.0337972	1006
18	rs75099929	G	A	0.0487078	1006
18	rs12458154	A	C	0.245527	1006
18	rs55936929	C	T	0.0954274	1006
18	rs34520551	C	T	0.423459	1006
18	rs6506749	A	G	0.421471	1006
18	rs112066680	A	G	0.0149105	1006
18	rs59132561	C	G	0.289264	1006
18	rs62096817	G	A	0.261431	1006
18	rs7238521	C	G	0.421471	1006
18	rs12458253	G	A	0.131213	1006
18	rs7241425	G	A	0.421471	1006
18	rs117306736	C	T	0.0188867	1006
18	rs2298722	G	A	0.425447	1006
18	rs3848472	G	A	0.897614	1006
18	rs141980344	T	C	0.0248509	1006
18	rs150698140	T	C	0.0248509	1006
18	rs139998401	T	C	0.0318091	1006
18	rs61666233	G	C	0.027833	1006
18	rs139641207	G	C	0.0248509	1006
18	rs149091941	C	T	0.027833	1006
18	rs111924115	C	A	0.00894632	1006
18	rs147853016	A	G	0.05666	1006
18	rs6506750	C	T	0.418489	1006
18	rs9953785	C	T	0.11829	1006
18	rs117907948	G	A	0.0218688	1006
18	rs9959068	G	A	0.425447	1006
18	rs9960538	C	G	0.427435	1006
18	rs60476329	G	A	0.289264	1006
18	rs59853629	G	C	0.420477	1006
18	rs79740044	T	A	0.0516899	1006
18	rs12970301	A	G	0.419483	1006
18	rs79438854	A	G	0.0526839	1006
18	rs58703248	A	C	0.027833	1006
18	rs585033	A	T	0.102386	1006
18	rs74453642	T	C	0.0168986	1006
18	rs8083950	G	A	0.421471	1006
18	rs2277713	A	G	0.425447	1006
18	rs145509529	A	T	0.0238569	1006
18	rs1543069	T	C	0.845924	1006
18	rs116993039	G	A	0.027833	1006
18	rs117493200	G	A	0.0516899	1006
18	rs12953770	C	A	0.425447	1006
18	rs62096820	G	A	0.261431	1006
18	rs118069709	T	C	0.0139165	1006
18	rs2062181	G	A	0.261431	1006
18	rs142047995	C	T	0.0308151	1006
18	rs8086149	G	A	0.421471	1006
18	rs11659393	G	T	0.261431	1006
18	rs4799043	T	A	0.421471	1006
18	rs4799045	C	G	0.421471	1006
18	rs77538646	A	G	0.0487078	1006
18	rs9948968	G	A	0.421471	1006
18	rs113133629	A	G	0.0149105	1006
18	rs4799046	T	C	0.846918	1006
18	rs8085057	C	T	0.421471	1006
18	rs8085068	C	G	0.421471	1006
18	rs191199948	C	G	0.0149105	1006
18	rs73973081	G	A	0.027833	1006
18	rs7239401	T	C	0.494036	1006
18	rs9965202	C	T	0.842942	1006
18	rs79647570	G	A	0.0516899	1006
18	rs10554572	A	G	0.446322	1006
18	rs8095837	A	G	0.421471	1006
18	rs8094445	G	A	0.422465	1006
18	rs8099767	A	G	0.846918	1006
18	rs9945501	C	T	0.421471	1006
18	rs9944912	G	A	0.421471	1006
18	rs9945016	G	A	0.420477	1006
18	rs113631806	A	G	0.0218688	1006
18	rs9957980	A	G	0.115308	1006
18	rs7231473	T	C	0.845924	1006
18	rs28648076	C	T	0.130219	1006
18	rs11873285	C	G	0.846918	1006
18	rs12964751	T	C	0.422465	1006
18	rs12607209	A	T	0.846918	1006
18	rs79358956	T	C	0.0516899	1006
18	rs12604865	G	T	0.846918	1006
18	rs12964786	C	T	0.424453	1006
18	rs7235858	G	A	0.130219	1006
18	rs6506757	T	C	0.846918	1006
18	rs112390370	A	G	0.0149105	1006
18	rs117946514	G	A	0.0298211	1006
18	rs1105429	T	C	0.266402	1006
18	rs1105426	T	C	0.263419	1006
18	rs138504853	G	A	0.028827	1006
18	rs62097664	C	G	0.0248509	1006
18	rs116018482	T	A	0.0149105	1006
18	rs1105427	C	T	0.263419	1006
18	rs1105428	C	T	0.421471	1006
18	rs2015612	A	C	0.291252	1006
18	rs2015597	G	A	0.027833	1006
18	rs2015589	C	T	0.027833	1006
18	rs1110936	T	C	0.897614	1006
18	rs12456566	A	G	0.846918	1006
18	rs3744828	C	A	0.130219	1006
18	rs62097665	C	T	0.263419	1006
18	rs73973086	G	C	0.158052	1006
18	rs77075974	G	A	0.130219	1006
18	rs62097666	C	T	0.263419	1006
18	rs12454592	G	A	0.158052	1006
18	rs117017851	A	G	0.0119284	1006
18	rs4799048	C	T	0.263419	1006
18	rs12957826	G	A	0.421471	1006
18	rs59127741	A	T	0.027833	1006
18	rs12963835	A	G	0.423459	1006
18	rs28660688	C	T	0.159046	1006
18	rs9965837	T	C	0.424453	1006
18	rs3744829	T	A	0.158052	1006
18	rs3744830	G	A	0.115308	1006
18	rs3744831	A	G	0.425447	1006
18	rs34249856	G	A	0.263419	1006
18	rs3809944	C	T	0.162028	1006
18	rs11665475	G	A	0.263419	1006
18	rs3826565	G	T	0.422465	1006
18	rs6506758	A	G	0.898608	1006
18	rs7243979	C	T	0.422465	1006
18	rs3826566	A	G	0.685885	1006
18	rs7238022	G	A	0.027833	1006
18	rs6506759	A	G	0.425447	1006
18	rs7239734	A	C	0.898608	1006
18	rs4640258	G	A	0.898608	1006
18	rs9953864	C	G	0.130219	1006
18	rs9955635	G	T	0.0715706	1006
18	rs62097668	G	A	0.263419	1006
18	rs4799049	A	G	0.847913	1006
18	rs4798905	C	T	0.422465	1006
18	rs62097670	G	A	0.266402	1006
18	rs112089184	C	T	0.263419	1006
18	rs138862427	C	T	0.027833	1006
18	rs116386429	A	G	0.0149105	1006
18	rs56723703	C	A	0.263419	1006
18	rs74508745	A	G	0.027833	1006
18	rs28783773	C	T	0.423459	1006
18	rs57844226	A	G	0.271372	1006
18	rs57585496	C	G	0.265408	1006
18	rs8092403	A	G	0.162028	1006
18	rs11664560	C	T	0.259443	1006
18	rs55662907	T	A	0.263419	1006
18	rs79905514	G	A	0.0516899	1006
18	rs7240019	G	A	0.158052	1006
18	rs78321723	G	A	0.0516899	1006
18	rs28372989	C	T	0.158052	1006
18	rs3848473	C	G	0.421471	1006
18	rs56297023	G	A	0.263419	1006
18	rs7241030	G	A	0.421471	1006
18	rs6506760	G	A	0.159046	1006
18	rs7232241	G	A	0.421471	1006
18	rs7233408	C	T	0.421471	1006
18	rs57085175	C	T	0.263419	1006
18	rs80181510	C	T	0.0477137	1006
18	rs116956074	T	C	0.0258449	1006
18	rs11081531	G	A	0.264414	1006
18	rs11081532	G	T	0.264414	1006
18	rs7237828	G	A	0.027833	1006
18	rs7239079	C	A	0.426441	1006
18	rs3927205	A	G	0.898608	1006
18	rs3927204	A	C	0.846918	1006
18	rs7242557	G	C	0.421471	1006
18	rs3927203	A	G	0.158052	1006
18	rs55982914	T	C	0.263419	1006
18	rs55979241	A	G	0.262425	1006
18	rs55711855	A	G	0.263419	1006
18	rs6506761	A	G	0.898608	1006
18	rs113664741	A	G	0.0139165	1006
18	rs78430536	C	T	0.027833	1006
18	rs113177745	C	G	0.0149105	1006
18	rs35755749	G	T	0.263419	1006
18	rs7226407	A	G	0.425447	1006
18	rs7230630	T	C	0.425447	1006
18	rs7243874	G	A	0.158052	1006
18	rs7244998	C	T	0.158052	1006
18	rs7245121	C	T	0.158052	1006
18	rs2271392	T	G	0.263419	1006
18	rs3817178	G	A	0.266402	1006
18	rs8086293	G	A	0.028827	1006
18	rs9304054	T	G	0.421471	1006
18	rs8086602	G	C	0.846918	1006
18	rs113884243	C	T	0.0139165	1006
18	rs28407194	A	C	0.425447	1006
18	rs115486482	C	T	0.0139165	1006
18	rs3786181	G	A	0.263419	1006
18	rs3786182	G	A	0.263419	1006
18	rs7236514	G	A	0.161034	1006
18	rs4606794	T	A	0.421471	1006
18	rs8097299	C	T	0.158052	1006
18	rs2280058	A	G	0.263419	1006
18	rs8089768	T	C	0.158052	1006
18	rs8085627	C	T	0.162028	1006
18	rs2013180	C	T	0.260437	1006
18	rs3630	A	G	0.260437	1006
18	rs1318234	C	T	0.260437	1006
18	rs1110783	G	A	0.0337972	1006
18	rs1110784	A	G	0.846918	1006
18	rs118169460	C	T	0.0258449	1006
18	rs2280057	T	C	0.158052	1006
18	rs3591	T	C	0.424453	1006
18	rs3744833	A	G	0.432406	1006
18	rs3744834	G	A	0.129225	1006
18	rs3744835	T	C	0.451292	1006
18	rs11081533	G	C	0.162028	1006
18	rs4798906	C	T	0.263419	1006
18	rs11081534	A	G	0.423459	1006
18	rs7243156	G	C	0.027833	1006
18	rs7244471	C	G	0.900596	1006
18	rs11872421	C	A	0.083499	1006
18	rs12959453	C	T	0.120278	1006
18	rs74787684	G	A	0.129225	1006
18	rs1078035	A	G	0.426441	1006
18	rs116584366	C	G	0.0139165	1006
18	rs1078036	T	C	0.769384	1006
18	rs1078037	G	C	0.0795229	1006
18	rs117336311	T	C	0.0506958	1006
18	rs1078038	A	G	0.869781	1006
18	rs13313629	C	T	0.16004	1006
18	rs61641526	G	A	0.0586481	1006
18	rs147869025	C	G	0.028827	1006
18	rs13313623	G	A	0.117296	1006
18	rs13313631	C	T	0.120278	1006
18	rs2055900	T	G	0.423459	1006
18	rs9961122	C	T	0.423459	1006
18	rs304931	C	A	0.967197	1006
18	rs35685147	G	C	0.392644	1006
18	rs2885469	T	C	0.505964	1006
18	rs35064876	C	T	0.39165	1006
18	rs13313638	A	G	0.027833	1006
18	rs9953396	A	G	0.423459	1006
18	rs150535665	G	A	0.027833	1006
18	rs114571411	C	G	0.027833	1006
18	rs9966739	G	T	0.502982	1006
18	rs79097465	G	C	0.0427435	1006
18	rs9966936	G	A	0.424453	1006
18	rs4799050	A	G	0.898608	1006
18	rs4799051	C	T	0.415507	1006
18	rs2625393	A	G	0.983101	1006
18	rs9959431	T	C	0.0715706	1006
18	rs6506762	A	G	0.90159	1006
18	rs9959378	A	G	0.900596	1006
18	rs9962029	T	C	0.871769	1006
18	rs9959530	A	G	0.573559	1006
18	rs9962042	T	C	0.50497	1006
18	rs28661885	T	C	0.0536779	1006
18	rs55796937	T	C	0.502982	1006
18	rs79357764	G	A	0.0516899	1006
18	rs76014244	C	T	0.0516899	1006
18	rs78562495	G	A	0.0715706	1006
18	rs111350587	T	C	0.0536779	1006
18	rs79749525	G	C	0.0149105	1006
18	rs118139318	C	G	0.0506958	1006
18	rs78799909	G	A	0.11829	1006
18	rs9966116	A	G	0.026839	1006
18	rs11661968	C	T	0.130219	1006
18	rs9954562	C	T	0.425447	1006
18	rs9807411	G	A	0.250497	1006
18	rs304920	G	C	0.749503	1006
18	rs304921	G	C	0.307157	1006
18	rs73007631	G	T	0.0427435	1006
18	rs56098794	G	A	0.431412	1006
18	rs55900923	C	G	0.430417	1006
18	rs11662535	G	A	0.21173	1006
18	rs111715003	A	G	0.0228628	1006
18	rs177526	G	A	0.582505	1006
18	rs62097702	G	A	0.262425	1006
18	rs12956473	A	T	0.693837	1006
18	rs62097703	G	A	0.256461	1006
18	rs77552521	G	A	0.0159046	1006
18	rs304923	A	G	0.527833	1006
18	rs3859314	A	G	0.811133	1006
18	rs304924	G	A	0.903579	1006
18	rs304925	G	A	0.925447	1006
18	rs304926	C	A	0.389662	1006
18	rs118062226	G	T	0.0347913	1006
18	rs9963656	G	T	0.77833	1006
18	rs304929	A	T	0.10338	1006
18	rs304930	T	C	0.10338	1006
18	rs151232632	T	C	0.0984095	1006
18	rs117852890	T	G	0.0984095	1006
18	rs669332	C	T	0.90159	1006
18	rs182726423	A	T	0.0228628	1006
18	rs62096860	C	T	0.120278	1006
18	rs11081535	C	G	0.0218688	1006
18	rs62096861	G	A	0.215706	1006
18	rs7244445	C	T	0.176938	1006
18	rs142036145	C	T	0.0437376	1006
18	rs75298862	C	G	0.0715706	1006
18	rs77258694	G	A	0.0437376	1006
18	rs145875564	G	A	0.0149105	1006
18	rs2667439	G	C	0.975149	1006
18	rs9962479	G	A	0.515905	1006
18	rs2667438	C	T	0.832008	1006
18	rs71359461	G	C	0.527833	1006
18	rs62096862	C	T	0.11332	1006
18	rs111602851	C	G	0.084493	1006
18	rs58346397	G	C	0.913519	1006
18	rs8097032	A	G	0.913519	1006
18	rs113456414	C	G	0.0864811	1006
18	rs8096658	C	G	0.531809	1006
18	rs12454232	G	T	0.05666	1006
18	rs12604473	C	T	0.05666	1006
18	rs62096864	T	C	0.119284	1006
18	rs76137363	A	T	0.00894632	1006
18	rs112781888	G	C	0.0854871	1006
18	rs562952	G	A	0.111332	1006
18	rs76940125	A	C	0.0139165	1006
18	rs62096865	T	C	0.119284	1006
18	rs620146	G	A	0.102386	1006
18	rs4799053	A	G	0.817097	1006
18	rs549752	A	G	0.275348	1006
18	rs11660685	C	T	0.0854871	1006
18	rs7233264	C	T	0.120278	1006
18	rs9953344	C	T	0.0974155	1006
18	rs114177961	C	T	0.026839	1006
18	rs115196740	G	A	0.0258449	1006
18	rs117289643	A	G	0.0248509	1006
18	rs115785143	C	T	0.0258449	1006
18	rs117011420	G	A	0.119284	1006
18	rs117314773	G	A	0.172962	1006
18	rs2958431	C	T	0.0815109	1006
18	rs73007650	C	G	0.0198807	1006
18	rs117955674	A	G	0.0248509	1006
18	rs115139772	T	C	0.0377734	1006
18	rs117777118	G	A	0.0427435	1006
18	rs116724883	C	T	0.0337972	1006
18	rs649774	T	C	0.909543	1006
18	rs73007652	C	T	0.0487078	1006
18	rs75320316	G	T	0.0119284	1006
18	rs643705	C	G	0.872763	1006
18	rs115269440	C	A	0.0377734	1006
18	rs557325	T	C	0.908549	1006
18	rs115403956	A	G	0.0407555	1006
18	rs657693	A	G	0.337972	1006
18	rs652730	G	A	0.908549	1006
18	rs2850724	T	C	0.909543	1006
18	rs2596606	A	G	0.177932	1006
18	rs216118	A	C	0.0984095	1006
18	rs62096874	G	A	0.0974155	1006
18	rs8090692	G	A	0.758449	1006
18	rs55665015	C	G	0.0974155	1006
18	rs8090864	G	A	0.700795	1006
18	rs8091180	G	A	0.597416	1006
18	rs8091347	G	C	0.534791	1006
18	rs304933	A	G	0.77833	1006
18	rs116014524	C	T	0.0536779	1006
18	rs12606132	C	T	0.689861	1006
18	rs68734	G	C	0.2833	1006
18	rs476897	A	G	0.932406	1006
18	rs112114537	G	A	0.0129225	1006
18	rs114622819	G	A	0.026839	1006
18	rs59922507	C	T	0.0695825	1006
18	rs74975924	C	T	0.0387674	1006
18	rs304934	T	C	0.878728	1006
18	rs7235416	A	C	0.816103	1006
18	rs160087	G	A	0.0974155	1006
18	rs112983892	A	C	0.00994036	1006
18	rs2036892	A	T	0.602386	1006
18	rs304935	G	C	0.142147	1006
18	rs12968504	C	T	0.60338	1006
18	rs76192411	C	T	0.116302	1006
18	rs66920840	G	A	0.115308	1006
18	rs1562724	C	T	0.115308	1006
18	rs182507	C	T	0.805169	1006
18	rs150374931	C	T	0.0109344	1006
18	rs1051978	C	A	0.0934394	1006
18	rs55863211	C	T	0.0248509	1006
18	rs2230112	T	G	0.701789	1006
18	rs113881412	G	A	0.0984095	1006
18	rs7229088	T	G	0.658052	1006
18	rs304932	A	G	0.392644	1006
18	rs1017860	T	C	0.831014	1006
18	rs8089805	T	G	0.101392	1006
18	rs8086439	A	G	0.111332	1006
18	rs1106549	T	C	0.172962	1006
18	rs78149888	G	A	0.0149105	1006
18	rs8086051	C	T	0.100398	1006
18	rs62096876	T	C	0.171968	1006
18	rs896011	T	C	0.300199	1006
18	rs2002311	A	G	0.300199	1006
18	rs7240256	T	C	0.300199	1006
18	rs7240932	T	C	0.126243	1006
18	rs62096877	G	A	0.171968	1006
18	rs966887	T	C	0.0258449	1006
18	rs111379882	A	G	0.100398	1006
18	rs603435	C	T	0.132207	1006
18	rs62096878	C	T	0.173956	1006
18	rs112024357	T	C	0.100398	1006
18	rs111375523	G	C	0.100398	1006
18	rs62096879	C	T	0.173956	1006
18	rs73969235	C	T	0.0258449	1006
18	rs8093148	C	T	0.173956	1006
18	rs8093850	A	G	0.301193	1006
18	rs7237333	G	A	0.101392	1006
18	rs11875260	A	G	0.128231	1006
18	rs56154933	C	A	0.0258449	1006
18	rs7242868	G	A	0.101392	1006
18	rs7244366	C	T	0.100398	1006
18	rs34712138	G	A	0.100398	1006
18	rs11659959	G	A	0.0994036	1006
18	rs76804350	C	T	0.100398	1006
18	rs72486307	C	T	0.0258449	1006
18	rs77449518	G	A	0.100398	1006
18	rs113319243	C	T	0.027833	1006
18	rs79991310	G	A	0.0894632	1006
18	rs4799054	C	T	0.0407555	1006
18	rs149574519	C	T	0.0168986	1006
18	rs56303882	G	C	0.0159046	1006
18	rs60367979	A	G	0.299205	1006
18	rs28515572	G	C	0.202783	1006
18	rs78124041	G	A	0.100398	1006
18	rs113790072	C	T	0.0337972	1006
18	rs55705322	G	A	0.149105	1006
18	rs11663549	C	T	0.107356	1006
18	rs4799055	T	G	0.543738	1006
18	rs34318055	T	G	0.0735586	1006
18	rs11660472	A	G	0.11332	1006
18	rs111858882	C	T	0.0685885	1006
18	rs148578645	C	T	0.027833	1006
18	rs57652885	C	T	0.026839	1006
18	rs35229627	G	A	0.144135	1006
18	rs60389750	C	T	0.316103	1006
18	rs61583665	A	G	0.261431	1006
18	rs117563792	G	A	0.00994036	1006
18	rs74422611	C	T	0.027833	1006
18	rs79548165	C	T	0.143141	1006
18	rs148176442	G	A	0.0109344	1006
18	rs58014733	G	A	0.38668	1006
18	rs35455644	A	G	0.143141	1006
18	rs73007681	G	A	0.183897	1006
18	rs59725651	A	G	0.328032	1006
18	rs561179	T	C	0.955268	1006
18	rs55785023	C	T	0.183897	1006
18	rs73494217	G	A	0.143141	1006
18	rs76247824	G	A	0.143141	1006
18	rs78870434	C	T	0.0576541	1006
18	rs77069608	C	T	0.143141	1006
18	rs55940050	A	T	0.183897	1006
18	rs1562722	A	G	0.392644	1006
18	rs113625826	C	T	0.027833	1006
18	rs12606408	C	T	0.476143	1006
18	rs1562723	A	C	0.419483	1006
18	rs1004148	G	A	0.0626243	1006
18	rs7231498	A	G	0.205765	1006
18	rs55673638	C	T	0.183897	1006
18	rs8095551	T	C	0.21173	1006
18	rs34858889	C	T	0.0616302	1006
18	rs7241538	C	T	0.143141	1006
18	rs113853791	C	T	0.143141	1006
18	rs7241445	T	C	0.397614	1006
18	rs11664725	A	G	0.205765	1006
18	rs8091962	G	A	0.0626243	1006
18	rs6506764	C	T	0.202783	1006
18	rs34539926	G	A	0.027833	1006
18	rs8097131	C	A	0.39165	1006
18	rs142796661	G	A	0.0596421	1006
18	rs8097537	C	T	0.39165	1006
18	rs3786183	A	G	0.205765	1006
18	rs141166125	G	C	0.0149105	1006
18	rs77484655	C	T	0.0675944	1006
18	rs56310413	C	T	0.026839	1006
18	rs8090536	C	T	0.205765	1006
18	rs11664153	G	A	0.143141	1006
18	rs3786184	A	C	0.205765	1006
18	rs306870	T	C	0.955268	1006
18	rs117121680	G	A	0.0596421	1006
18	rs11663658	T	C	0.143141	1006
18	rs11663659	T	C	0.214712	1006
18	rs28505636	A	G	0.215706	1006
18	rs7236190	T	C	0.202783	1006
18	rs76032846	G	A	0.140159	1006
18	rs7230704	G	A	0.200795	1006
18	rs78531995	C	T	0.142147	1006
18	rs6506767	C	T	0.205765	1006
18	rs6506768	C	T	0.0626243	1006
18	rs7241066	T	C	0.193837	1006
18	rs56372496	A	G	0.185885	1006
18	rs78250476	G	A	0.143141	1006
18	rs79747802	C	T	0.143141	1006
18	rs117957761	C	T	0.0218688	1006
18	rs3786185	A	G	0.205765	1006
18	rs75588847	C	T	0.0695825	1006
18	rs142155706	C	T	0.00795229	1006
18	rs62096887	G	A	0.0258449	1006
18	rs3826567	C	T	0.0626243	1006
18	rs3826568	G	A	0.187873	1006
18	rs12608349	T	C	0.400596	1006
18	rs111833747	G	A	0.0129225	1006
18	rs76617579	C	T	0.129225	1006
18	rs306872	A	G	0.05666	1006
18	rs3786187	G	C	0.399602	1006
18	rs3786188	T	C	0.0626243	1006
18	rs3786189	T	C	0.207753	1006
18	rs3786190	C	T	0.206759	1006
18	rs3786192	T	C	0.207753	1006
18	rs117368211	C	T	0.0407555	1006
18	rs139850579	G	A	0.00695825	1006
18	rs2060611	C	T	0.177932	1006
18	rs9709477	C	A	0.144135	1006
18	rs2055899	A	G	0.206759	1006
18	rs9675464	G	A	0.0427435	1006
18	rs62096888	G	T	0.0149105	1006
18	rs28723685	G	T	0.208748	1006
18	rs59828426	T	C	0.17495	1006
18	rs75026480	T	C	0.196819	1006
18	rs113722543	G	A	0.0536779	1006
18	rs73007688	G	A	0.0705765	1006
18	rs11872455	T	C	0.0626243	1006
18	rs8096475	A	G	0.382704	1006
18	rs9946069	T	C	0.207753	1006
18	rs8083140	T	C	0.0626243	1006
18	rs8096725	A	G	0.0626243	1006
18	rs8095166	G	C	0.206759	1006
18	rs117281037	G	A	0.00596421	1006
18	rs3786194	A	G	0.0984095	1006
18	rs3786196	T	C	0.190855	1006
18	rs141493714	G	A	0.0328032	1006
18	rs146159808	A	G	0.0337972	1006
18	rs8092987	C	T	0.142147	1006
18	rs73494235	T	C	0.143141	1006
18	rs25657	C	T	0.0596421	1006
18	rs2278801	A	G	0.333002	1006
18	rs11663202	T	C	0.143141	1006
18	rs73007691	G	A	0.0109344	1006
18	rs58471143	A	G	0.117296	1006
18	rs7242726	G	C	0.333002	1006
18	rs59569700	G	C	0.156064	1006
18	rs9959462	A	G	0.190855	1006
18	rs62096889	G	A	0.0506958	1006
18	rs80321964	G	C	0.143141	1006
18	rs9962247	T	C	0.198807	1006
18	rs55928096	G	A	0.026839	1006
18	rs2290154	T	C	0.342942	1006
18	rs15350	T	C	0.126243	1006
18	rs55953864	G	A	0.0715706	1006
18	rs55811982	C	T	0.0854871	1006
18	rs55879720	G	A	0.027833	1006
18	rs35163331	T	C	0.197813	1006
18	rs73007700	G	T	0.0705765	1006
18	rs8090560	G	A	0.196819	1006
18	rs118145127	G	A	0.00795229	1006
18	rs28628390	C	T	0.124254	1006
18	rs55748815	G	C	0.124254	1006
18	rs11665469	C	T	0.265408	1006
18	rs113864961	G	A	0.124254	1006
18	rs61658505	G	A	0.143141	1006
18	rs117974339	C	T	0.00894632	1006
18	rs11659753	C	T	0.127237	1006
18	rs73007702	C	G	0.0168986	1006
18	rs11660473	G	A	0.0755467	1006
18	rs9950063	C	T	0.143141	1006
18	rs11081539	G	A	0.138171	1006
18	rs77865749	G	A	0.146123	1006
18	rs9783930	A	G	0.149105	1006
18	rs7239086	A	C	0.146123	1006
18	rs62096900	G	T	0.101392	1006
18	rs2280052	G	A	0.147117	1006
18	rs2280053	A	G	0.148111	1006
18	rs2280054	T	G	0.295229	1006
18	rs2280055	C	T	0.148111	1006
18	rs11663201	G	A	0.291252	1006
18	rs11663401	C	G	0.149105	1006
18	rs11660937	T	C	0.293241	1006
18	rs12959655	C	T	0.148111	1006
18	rs145166189	G	A	0.0129225	1006
18	rs7236492	C	T	0.153082	1006
18	rs7235530	G	C	0.148111	1006
18	rs56217927	C	T	0.149105	1006
18	rs2304736	C	T	0.150099	1006
18	rs2304737	T	G	0.150099	1006
18	rs2304738	C	A	0.148111	1006
18	rs2304739	C	T	0.148111	1006
18	rs58788654	A	G	0.149105	1006
18	rs117790468	C	T	0.0168986	1006
18	rs11665496	C	T	0.148111	1006
18	rs3786197	C	T	0.145129	1006
18	rs11659752	T	G	0.289264	1006
18	rs55687145	T	C	0.291252	1006
18	rs55797387	T	C	0.291252	1006
18	rs78538334	G	A	0.143141	1006
18	rs8085063	T	G	0.28827	1006
18	rs8085237	T	C	0.28827	1006
18	rs8088705	T	A	0.28827	1006
18	rs9958919	C	T	0.287276	1006
18	rs76733789	G	A	0.144135	1006
18	rs8090312	A	G	0.292247	1006
18	rs7235273	C	T	0.230616	1006
18	rs7239147	C	T	0.147117	1006
18	rs754505	G	A	0.0685885	1006
18	rs60115988	G	A	0.145129	1006
18	rs8099716	A	G	0.291252	1006
18	rs11659416	C	T	0.142147	1006
18	rs117312536	G	C	0.0228628	1006
18	rs9957497	A	G	0.145129	1006
18	rs2304741	T	C	0.291252	1006
18	rs9960080	T	C	0.145129	1006
18	rs25656	A	G	0.297217	1006
18	rs35099556	C	T	0.0218688	1006
18	rs56196496	G	A	0.0417495	1006
18	rs11660128	G	T	0.138171	1006
18	rs117676440	A	G	0.0129225	1006
18	rs8087923	C	T	0.142147	1006
18	rs117393075	C	A	0.0656064	1006
18	rs74949301	C	G	0.137177	1006
18	rs3786198	C	A	0.145129	1006
18	rs78536295	G	A	0.138171	1006
18	rs116961762	G	T	0.0168986	1006
18	rs11661940	G	A	0.0526839	1006
18	rs55946845	G	C	0.0497018	1006
18	rs9954601	G	A	0.253479	1006
18	rs9989553	G	C	0.248509	1006
18	rs73009606	A	G	0.0168986	1006
18	rs9989509	T	C	0.151093	1006
18	rs117309233	G	A	0.0109344	1006
18	rs78226032	G	A	0.138171	1006
18	rs3786199	C	T	0.0258449	1006
18	rs8083750	G	A	0.104374	1006
18	rs7228738	C	T	0.138171	1006
18	rs7234119	T	C	0.27833	1006
18	rs143068679	C	T	0.0159046	1006
18	rs3786201	A	G	0.248509	1006
18	rs74569193	C	T	0.138171	1006
18	rs160189	A	G	0.281312	1006
18	rs76375112	G	A	0.0367793	1006
18	rs74631059	T	A	0.0218688	1006
18	rs182996479	C	T	0.0218688	1006
18	rs665500	G	A	0.0198807	1006
18	rs76694706	T	C	0.138171	1006
18	rs112187368	G	A	0.138171	1006
18	rs6506771	A	G	0.630219	1006
18	rs7408082	G	A	0.49006	1006
18	rs7408083	G	A	0.49006	1006
18	rs182667935	T	C	0.0159046	1006
18	rs893896	G	A	0.49006	1006
18	rs893897	A	G	0.489066	1006
18	rs35674676	C	A	0.026839	1006
18	rs77063573	G	C	0.0198807	1006
18	rs73496361	A	T	0.0258449	1006
18	rs35903852	C	T	0.242545	1006
18	rs79617804	G	A	0.137177	1006
18	rs148766493	T	C	0.0109344	1006
18	rs117087578	G	A	0.0248509	1006
18	rs111354805	C	T	0.0914513	1006
18	rs3786203	G	A	0.474155	1006
18	rs117383241	G	A	0.0367793	1006
18	rs4567804	G	A	0.5	1006
18	rs139077721	A	G	0.0139165	1006
18	rs438478	C	T	0.05666	1006
18	rs74647275	G	A	0.0109344	1006
18	rs146125038	C	A	0.0109344	1006
18	rs3786204	C	G	0.588469	1006
18	rs3786205	G	A	0.595427	1006
18	rs3786206	A	G	0.586481	1006
18	rs3826569	A	G	0.54672	1006
18	rs117246954	G	A	0.0208748	1006
18	rs838056	T	C	0.499006	1006
18	rs113118218	C	G	0.0874751	1006
18	rs55819605	A	G	0.149105	1006
18	rs838057	C	T	0.605368	1006
18	rs9748849	C	T	0.0924453	1006
18	rs9748645	T	C	0.0437376	1006
18	rs139254367	G	A	0.0884692	1006
18	rs142456823	C	T	0.0994036	1006
18	rs9748916	C	T	0.100398	1006
18	rs374625	C	T	0.503976	1006
18	rs117883570	C	A	0.0119284	1006
18	rs144731745	G	A	0.0119284	1006
18	rs36113664	C	T	0.0596421	1006
18	rs1667667	G	A	0.502982	1006
18	rs117728822	A	G	0.0298211	1006
18	rs80040510	G	A	0.0874751	1006
18	rs754093	T	G	0.472167	1006
18	rs7233684	C	T	0.0864811	1006
18	rs754096	G	A	0.506958	1006
18	rs56048808	T	C	0.0208748	1006
18	rs754094	C	T	0.10338	1006
18	rs112470200	G	A	0.0864811	1006
18	rs370989	C	G	0.597416	1006
18	rs145332138	C	T	0.00795229	1006
18	rs62096903	G	T	0.0308151	1006
18	rs1660165	G	A	0.61829	1006
18	rs79702884	C	T	0.0864811	1006
18	rs62096904	C	T	0.0367793	1006
18	rs78015143	G	A	0.0924453	1006
18	rs374203	G	A	0.617296	1006
18	rs390439	C	T	0.528827	1006
18	rs410628	A	G	0.619284	1006
18	rs419923	A	G	0.619284	1006
18	rs445630	C	T	0.624254	1006
18	rs368795	A	G	0.626243	1006
18	rs416522	T	C	0.626243	1006
18	rs415428	C	T	0.626243	1006
18	rs112411064	G	C	0.0874751	1006
18	rs396127	G	A	0.62326	1006
18	rs111626441	G	A	0.0874751	1006
18	rs111858849	G	A	0.0874751	1006
18	rs9962906	G	A	0.0894632	1006
18	rs8091867	C	T	0.10338	1006
18	rs410263	C	T	0.535785	1006
18	rs1667670	T	C	0.625249	1006
18	rs72991916	G	A	0.0228628	1006
18	rs1660159	C	G	0.625249	1006
18	rs78107380	C	A	0.028827	1006
18	rs1660158	C	G	0.625249	1006
18	rs1667671	G	A	0.535785	1006
18	rs1660157	A	G	0.625249	1006
18	rs1667672	T	C	0.625249	1006
18	rs1667673	G	C	0.625249	1006
18	rs56225057	T	A	0.0228628	1006
18	rs2581732	A	G	0.537773	1006
18	rs2581731	A	G	0.626243	1006
18	rs11661220	G	A	0.0874751	1006
18	rs73498310	G	A	0.0934394	1006
18	rs428324	C	T	0.606362	1006
18	rs4297774	T	G	0.0874751	1006
18	rs4550524	G	A	0.0864811	1006
18	rs4625789	G	A	0.0854871	1006
18	rs4426412	C	G	0.0864811	1006
18	rs4564646	T	C	0.082505	1006
18	rs411056	C	T	0.127237	1006
18	rs454854	G	C	0.686879	1006
18	rs117199912	G	A	0.0139165	1006
18	rs113442483	G	A	0.0785288	1006
18	rs79094566	A	G	0.0785288	1006
18	rs1660155	A	C	0.698807	1006
18	rs1660154	C	T	0.698807	1006
18	rs79334569	G	A	0.0785288	1006
18	rs11664879	G	A	0.0785288	1006
18	rs62096906	A	G	0.0586481	1006
18	rs1667676	T	C	0.771372	1006
18	rs11664970	G	A	0.0785288	1006
18	rs11664996	G	A	0.0785288	1006
18	rs1660153	C	G	0.698807	1006
18	rs1660152	C	G	0.698807	1006
18	rs11659212	G	A	0.0785288	1006
18	rs409329	G	A	0.779324	1006
18	rs371010	A	G	0.104374	1006
18	rs118138727	A	T	0.0785288	1006
18	rs1667679	T	G	0.698807	1006
18	rs1667682	T	C	0.779324	1006
18	rs11663866	A	G	0.0785288	1006
18	rs11660317	G	A	0.0785288	1006
18	rs432328	C	G	0.698807	1006
18	rs118022989	T	A	0.0129225	1006
18	rs112035505	A	G	0.0785288	1006
18	rs8083584	G	A	0.0785288	1006
18	rs142909590	A	T	0.00994036	1006
18	rs8084818	C	T	0.0785288	1006
18	rs1667683	A	G	0.698807	1006
18	rs113405719	C	T	0.0785288	1006
18	rs76714050	C	T	0.0785288	1006
18	rs1660151	C	G	0.779324	1006
18	rs7234252	T	C	0.0785288	1006
18	rs112718099	C	T	0.0785288	1006
18	rs116955659	C	T	0.00994036	1006
18	rs9962730	A	G	0.0805169	1006
18	rs117680682	G	T	0.0139165	1006
18	rs12963519	C	T	0.05666	1006
18	rs11664383	A	G	0.0785288	1006
18	rs1660150	C	T	0.700795	1006
18	rs8090984	C	A	0.0785288	1006
18	rs8091512	A	G	0.0785288	1006
18	rs1660149	G	A	0.779324	1006
18	rs1660148	A	G	0.779324	1006
18	rs1660147	C	T	0.698807	1006
18	rs8095534	T	A	0.0785288	1006
18	rs1667707	A	G	0.796223	1006
18	rs8099113	G	A	0.0785288	1006
18	rs559546242	G	C	0.0109344	1006
18	rs1660144	G	A	0.701789	1006
18	rs1660143	G	A	0.701789	1006
18	rs1542252	A	G	0.782306	1006
18	rs55709358	G	A	0.054672	1006
18	rs79962649	G	A	0.0795229	1006
18	rs76073781	A	C	0.0795229	1006
18	rs113094875	G	A	0.0795229	1006
18	rs72993917	G	A	0.0188867	1006
18	rs11661433	T	C	0.0795229	1006
18	rs1660142	A	G	0.782306	1006
18	rs1660141	C	G	0.784294	1006
18	rs11664436	G	T	0.0795229	1006
18	rs1108411	G	T	0.0208748	1006
18	rs78496390	G	A	0.0785288	1006
18	rs1078633	T	G	0.780318	1006
18	rs75053293	A	C	0.0795229	1006
18	rs1078634	T	C	0.780318	1006
18	rs111971103	A	G	0.0795229	1006
18	rs77007634	C	T	0.0497018	1006
18	rs77829013	G	A	0.0795229	1006
18	rs372741	G	A	0.700795	1006
18	rs74901737	G	A	0.0795229	1006
18	rs72993920	T	C	0.0139165	1006
18	rs1660139	C	T	0.700795	1006
18	rs76910276	G	A	0.0576541	1006
18	rs75546700	A	G	0.0397614	1006
18	rs440085	A	G	0.784294	1006
18	rs74450512	C	G	0.028827	1006
18	rs34406707	C	T	0.0228628	1006
18	rs111304587	T	G	0.0795229	1006
18	rs113892200	G	A	0.0795229	1006
18	rs79367139	C	G	0.0795229	1006
18	rs1667709	C	T	0.700795	1006
18	rs1660137	G	A	0.700795	1006
18	rs1660136	T	C	0.782306	1006
18	rs28627209	G	A	0.0397614	1006
18	rs77285956	G	A	0.05666	1006
18	rs2581726	C	T	0.662028	1006
18	rs1667701	C	G	0.781312	1006
18	rs1667702	G	A	0.781312	1006
18	rs838055	G	C	0.77833	1006
18	rs8088952	C	G	0.0795229	1006
18	rs8089152	C	T	0.0785288	1006
18	rs78060425	G	A	0.0785288	1006
18	rs838053	C	T	0.10338	1006
18	rs76916085	A	G	0.0576541	1006
18	rs113507668	A	G	0.0536779	1006
18	rs34679792	C	A	0.0228628	1006
18	rs28520665	T	C	0.256461	1006
18	rs446628	T	C	0.585487	1006
18	rs12971165	G	A	0.05666	1006
18	rs117694679	G	A	0.175944	1006
18	rs11662485	G	A	0.0457256	1006
18	rs9951224	T	A	0.0516899	1006
18	rs177820	A	G	0.355865	1006
18	rs12958819	G	A	0.201789	1006
18	rs3826572	G	A	0.50994	1006
18	rs71366535	G	A	0.0725646	1006
18	rs6506773	G	A	0.0536779	1006
18	rs12959273	G	A	0.356859	1006
18	rs74726111	T	C	0.0775348	1006
18	rs116844899	G	A	0.0347913	1006
18	rs77409324	C	T	0.0795229	1006
18	rs57944523	G	A	0.0715706	1006
18	rs3786221	G	A	0.117296	1006
18	rs3786222	T	C	0.117296	1006
18	rs55986020	G	A	0.0447316	1006
18	rs55675563	C	A	0.116302	1006
18	rs56116621	A	G	0.117296	1006
18	rs56277523	A	C	0.0705765	1006
18	rs56096604	G	C	0.0705765	1006
18	rs2044750	G	A	0.427435	1006
18	rs77961666	G	A	0.0417495	1006
18	rs79426764	G	A	0.0656064	1006
18	rs62096924	G	A	0.0417495	1006
18	rs76389821	A	G	0.0397614	1006
18	rs76338108	C	T	0.0656064	1006
18	rs62096925	A	C	0.0477137	1006
18	rs76368826	G	A	0.0477137	1006
18	rs118097556	T	C	0.0477137	1006
18	rs11663132	G	A	0.0477137	1006
18	rs11663136	G	T	0.0477137	1006
18	rs11660906	T	C	0.0457256	1006
18	rs78063199	A	G	0.0477137	1006
18	rs75352804	A	G	0.0477137	1006
18	rs148294447	G	A	0.0248509	1006
18	rs56151036	C	T	0.0417495	1006
18	rs72993945	G	A	0.317097	1006
18	rs56384153	C	T	0.0407555	1006
18	rs3894049	C	G	0.502982	1006
18	rs62096928	C	G	0.0477137	1006
18	rs838047	G	T	0.503976	1006
18	rs11659316	G	A	0.0477137	1006
18	rs73973415	G	A	0.0576541	1006
18	rs62096932	C	A	0.0497018	1006
18	rs112271390	A	G	0.0477137	1006
18	rs6506775	C	T	0.436382	1006
18	rs113510081	C	T	0.0497018	1006
18	rs113600401	A	G	0.0487078	1006
18	rs111485419	G	A	0.0417495	1006
18	rs3786224	C	G	0.0487078	1006
18	rs79122149	T	C	0.0487078	1006
18	rs9948543	G	A	0.49503	1006
18	rs73481147	G	A	0.0487078	1006
18	rs113307402	C	G	0.0487078	1006
18	rs113398280	G	A	0.0487078	1006
18	rs73481148	T	G	0.0487078	1006
18	rs141709391	G	C	0.0109344	1006
18	rs111498447	C	T	0.0516899	1006
18	rs62096933	C	T	0.0666004	1006
18	rs140347026	C	A	0.0298211	1006
18	rs75843449	G	A	0.0477137	1006
18	rs62096935	C	T	0.0467197	1006
18	rs451691	T	C	0.513917	1006
18	rs1052025	A	G	0.055666	1006
18	rs11661539	C	T	0.0487078	1006
18	rs55668001	C	T	0.0308151	1006
18	rs55973677	A	G	0.0417495	1006
18	rs9518	T	C	0.16004	1006
18	rs55941236	G	A	0.0417495	1006
18	rs62096945	G	A	0.0417495	1006
18	rs308526	T	C	0.517893	1006
18	rs308527	T	C	0.389662	1006
18	rs308528	G	A	0.782306	1006
18	rs11663968	G	C	0.0417495	1006
18	rs838050	G	T	0.291252	1006
18	rs117504760	G	A	0.0357853	1006
18	rs8090291	C	T	0.153082	1006
18	rs8090425	C	T	0.109344	1006
18	rs72618577	G	C	0.10835	1006
18	rs9956410	T	C	0.0526839	1006
18	rs9953974	A	G	0.111332	1006
18	rs12458485	C	T	0.105368	1006
18	rs372464	G	A	0.573559	1006
18	rs183374	G	A	0.431412	1006
18	rs308529	T	C	0.777336	1006
18	rs402953	A	G	0.980119	1006
18	rs8095968	T	C	0.848907	1006
18	rs55952107	T	A	0.125249	1006
18	rs79442075	C	G	0.117296	1006
18	rs61464225	G	C	0.104374	1006
18	rs73969943	G	A	0.105368	1006
18	rs12968929	G	T	0.532803	1006
18	rs2044749	T	C	0.115308	1006
18	rs2165294	C	T	0.120278	1006
18	rs7232979	T	C	0.120278	1006
18	rs59660071	A	T	0.116302	1006
18	rs9952662	T	C	0.11829	1006
18	rs9961410	C	T	0.11829	1006
18	rs9961524	C	T	0.11829	1006
18	rs11877133	G	A	0.755467	1006
18	rs9676139	C	T	0.60338	1006
18	rs2581735	C	A	0.934394	1006
18	rs112263138	C	A	0.0417495	1006
18	rs111237470	G	A	0.00695825	1006
18	rs113972063	C	T	0.0258449	1006
18	rs4799062	G	A	0.0347913	1006
18	rs115317559	T	C	0.0337972	1006
18	rs56311477	A	G	0.0258449	1006
18	rs114593421	C	T	0.0248509	1006
18	rs2362923	G	T	0.630219	1006
18	rs34647994	G	T	0.628231	1006
18	rs118160836	G	A	0.0248509	1006
18	rs838043	G	T	0.66501	1006
18	rs838044	C	T	0.66501	1006
18	rs838045	A	G	0.666004	1006
18	rs73477015	G	A	0.0347913	1006
18	rs73477017	C	T	0.0347913	1006
18	rs838046	T	C	0.66501	1006
18	rs116348835	G	A	0.0248509	1006
18	rs1097782	T	C	0.630219	1006
18	rs186532442	C	T	0.00596421	1006
18	rs2596604	G	T	0.630219	1006
18	rs7233541	T	C	0.111332	1006
18	rs150453122	C	T	0.0248509	1006
18	rs61148064	T	C	0.0258449	1006
18	rs9950035	C	G	0.0347913	1006
18	rs369199	A	G	0.975149	1006
18	rs1660131	C	A	0.666004	1006
18	rs9950252	G	A	0.027833	1006
18	rs150561814	A	G	0.0258449	1006
18	rs9944820	T	G	0.0248509	1006
18	rs9944946	T	C	0.0248509	1006
18	rs9953078	G	A	0.0258449	1006
18	rs28568475	G	A	0.0248509	1006
18	rs12958236	T	C	0.643141	1006
18	rs28604904	G	C	0.0248509	1006
18	rs1660130	T	C	0.641153	1006
18	rs12954491	A	G	0.65507	1006
18	rs115886827	G	A	0.0248509	1006
18	rs61746884	C	T	0.028827	1006
18	rs61746886	A	T	0.0248509	1006
18	rs398788	G	C	0.641153	1006
18	rs380833	G	T	0.640159	1006
18	rs366085	A	G	0.650099	1006
18	rs438222	G	A	0.650099	1006
18	rs383068	T	C	0.640159	1006
18	rs68725	G	C	0.639165	1006
18	rs1660127	G	A	0.640159	1006
18	rs1107571	A	G	0.640159	1006
18	rs79201609	G	A	0.0626243	1006
18	rs141855431	C	T	0.00894632	1006
18	rs79750248	G	A	0.0487078	1006
18	rs56405266	G	A	0.125249	1006
18	rs1107572	A	G	0.666004	1006
18	rs115312690	C	T	0.0248509	1006
18	rs115445955	C	A	0.0258449	1006
18	rs4799064	C	T	0.346918	1006
18	rs117945147	G	A	0.0178926	1006
18	rs145725735	C	T	0.0139165	1006
18	rs115115314	C	T	0.0248509	1006
18	rs1667693	A	C	0.653082	1006
18	rs445605	G	A	0.614314	1006
18	rs3892462	C	T	0.117296	1006
18	rs449183	C	T	0.639165	1006
18	rs694732	G	A	0.615308	1006
18	rs9951074	A	G	0.0347913	1006
18	rs112307664	T	A	0.0248509	1006
18	rs546316	T	C	0.654076	1006
18	rs655965	C	T	0.619284	1006
18	rs547298	T	G	0.65507	1006
18	rs383074	G	A	0.617296	1006
18	rs117284789	G	A	0.0258449	1006
18	rs144767496	G	A	0.0188867	1006
18	rs117557927	G	A	0.0357853	1006
18	rs116984698	G	T	0.0198807	1006
18	rs370365	C	T	0.615308	1006
18	rs427046	A	G	0.849901	1006
18	rs9989590	A	C	0.233598	1006
18	rs117843971	C	T	0.026839	1006
18	rs72995917	G	T	0.11829	1006
18	rs72995919	G	C	0.111332	1006
18	rs34678060	G	A	0.186879	1006
18	rs111571220	C	T	0.027833	1006
18	rs191070	G	A	0.161034	1006
18	rs637538	C	T	0.619284	1006
18	rs308531	A	G	0.620278	1006
18	rs8085092	T	C	0.027833	1006
18	rs7228333	C	T	0.178926	1006
18	rs7227502	G	A	0.186879	1006
18	rs9958840	C	T	0.027833	1006
18	rs72995987	G	C	0.186879	1006
18	rs12958293	C	T	0.0417495	1006
18	rs58819212	T	C	0.186879	1006
18	rs73479122	T	C	0.027833	1006
18	rs62099474	G	A	0.00994036	1006
18	rs140182285	C	T	0.0218688	1006
18	rs148529362	C	T	0.0248509	1006
18	rs142884287	A	G	0.027833	1006
18	rs838052	A	G	0.648111	1006
18	rs7238981	G	A	0.186879	1006
18	rs113317057	G	A	0.027833	1006
18	rs7233804	G	A	0.186879	1006
18	rs72995991	C	T	0.116302	1006
18	rs12327286	A	G	0.161034	1006
18	rs430544	C	A	0.62326	1006
18	rs2885543	G	C	0.219682	1006
18	rs433257	A	G	0.843936	1006
18	rs147843298	G	T	0.0159046	1006
18	rs140402331	G	C	0.0258449	1006
18	rs2362577	G	A	0.185885	1006
18	rs1099398	A	G	0.837972	1006
18	rs75844726	C	T	0.0536779	1006
18	rs2460393	G	A	0.630219	1006
18	rs473060	C	T	0.475149	1006
18	rs626281	A	T	0.627237	1006
18	rs7233024	C	A	0.114314	1006
18	rs3852837	A	G	0.00994036	1006
18	rs3852838	G	A	0.170974	1006
18	rs118180115	C	T	0.0208748	1006
18	rs4799065	G	C	0.116302	1006
18	rs67186433	G	A	0.405567	1006
18	rs3852839	G	C	0.0357853	1006
18	rs3852840	G	A	0.082505	1006
18	rs4799066	G	A	0.135189	1006
18	rs61746903	A	G	0.0218688	1006
18	rs582259	A	G	0.769384	1006
18	rs116432930	A	G	0.0258449	1006
18	rs117253236	T	C	0.0218688	1006
18	rs34542194	C	G	0.084493	1006
18	rs73969959	C	T	0.0218688	1006
18	rs113646197	C	G	0.0218688	1006
18	rs12458577	T	G	0.138171	1006
18	rs111441448	G	A	0.0218688	1006
18	rs62099488	T	G	0.606362	1006
18	rs112573584	C	A	0.0218688	1006
18	rs12967912	G	A	0.0606362	1006
18	rs3889496	G	A	0.0924453	1006
18	rs626077	C	T	0.605368	1006
18	rs34787266	C	T	0.0606362	1006
18	rs79838151	C	T	0.0218688	1006
18	rs612927	G	A	0.522863	1006
18	rs496429	G	A	0.521869	1006
18	rs610212	G	T	0.521869	1006
18	rs117879082	C	T	0.0218688	1006
18	rs34499913	C	T	0.0606362	1006
18	rs2460395	A	G	0.971173	1006
18	rs3894048	A	G	0.0606362	1006
18	rs581896	T	G	0.605368	1006
18	rs117379056	C	T	0.0218688	1006
18	rs523027	C	A	0.519881	1006
18	rs35239940	C	T	0.0606362	1006
18	rs34971330	C	T	0.0606362	1006
18	rs12967042	C	T	0.0606362	1006
18	rs117404489	T	C	0.0218688	1006
18	rs138717303	G	A	0.0258449	1006
18	rs660328	G	A	0.519881	1006
18	rs117128134	C	T	0.0218688	1006
18	rs645860	G	A	0.549702	1006
18	rs475857	G	C	0.548708	1006
18	rs4799067	C	T	0.153082	1006
18	rs632500	C	G	0.747515	1006
18	rs57178438	G	A	0.168986	1006
18	rs117265118	T	C	0.0258449	1006
18	rs35996482	G	C	0.252485	1006
18	rs116914360	C	T	0.0258449	1006
18	rs8091467	A	G	0.138171	1006
18	rs118147554	G	A	0.0258449	1006
18	rs113633409	C	T	0.0168986	1006
18	rs117027123	G	A	0.0258449	1006
18	rs118015286	G	A	0.0258449	1006
18	rs598680	A	G	0.771372	1006
18	rs4798908	G	C	0.110338	1006
18	rs4799068	C	T	0.110338	1006
18	rs540110	G	A	0.549702	1006
18	rs695080	C	T	0.549702	1006
18	rs3889575	T	C	0.0407555	1006
18	rs614569	T	C	0.771372	1006
18	rs3915810	G	A	0.111332	1006
18	rs117152774	G	T	0.0258449	1006
18	rs4294879	T	C	0.11332	1006
18	rs117705795	C	T	0.0258449	1006
18	rs616830	C	T	0.633201	1006
18	rs628384	C	T	0.754473	1006
18	rs8088755	C	T	0.110338	1006
18	rs491243	A	G	0.754473	1006
18	rs74894756	C	T	0.0129225	1006
18	rs36011838	A	G	0.05666	1006
18	rs4798909	T	C	0.139165	1006
18	rs485246	A	G	0.549702	1006
18	rs485189	A	G	0.549702	1006
18	rs484227	A	G	0.632207	1006
18	rs662743	A	G	0.771372	1006
18	rs55869625	C	T	0.0904573	1006
18	rs663145	T	G	0.549702	1006
18	rs663207	C	T	0.632207	1006
18	rs12605781	T	C	0.05666	1006
18	rs72997741	C	T	0.0159046	1006
18	rs61389441	G	A	0.112326	1006
18	rs77630662	C	G	0.0258449	1006
18	rs116893346	G	T	0.0258449	1006
18	rs12963877	C	T	0.193837	1006
18	rs2439343	G	A	0.570577	1006
18	rs2460396	C	A	0.823062	1006
18	rs118109558	C	A	0.0258449	1006
18	rs117040468	C	A	0.0188867	1006
18	rs66729512	G	A	0.139165	1006
18	rs11664902	G	A	0.0159046	1006
18	rs61521145	C	T	0.110338	1006
18	rs58404898	C	T	0.138171	1006
18	rs60861881	T	C	0.139165	1006
18	rs694661	T	C	0.762425	1006
18	rs576196	T	C	0.763419	1006
18	rs66663217	C	T	0.138171	1006
18	rs141379397	G	A	0.0258449	1006
18	rs146925001	G	A	0.00994036	1006
18	rs117209798	C	T	0.0218688	1006
18	rs73477225	T	C	0.222664	1006
18	rs117869973	A	G	0.0168986	1006
18	rs515754	G	A	0.540755	1006
18	rs7231293	G	A	0.135189	1006
18	rs7236384	C	T	0.107356	1006
18	rs62099495	A	G	0.0964215	1006
18	rs36103192	A	G	0.107356	1006
18	rs74423706	C	T	0.0397614	1006
18	rs73969977	C	T	0.0178926	1006
18	rs59416644	C	T	0.0675944	1006
18	rs3786225	C	T	0.317097	1006
18	rs56190286	C	T	0.0248509	1006
18	rs12456186	G	A	0.16501	1006
18	rs508151	G	A	0.491054	1006
18	rs72999761	G	A	0.0367793	1006
18	rs507219	A	G	0.493042	1006
18	rs74567370	G	A	0.0228628	1006
18	rs142115906	G	A	0.0198807	1006
18	rs58306531	G	A	0.151093	1006
18	rs113524165	T	G	0.0178926	1006
18	rs3848474	G	A	0.440358	1006
18	rs4465664	A	G	0.709742	1006
18	rs77921915	C	T	0.0228628	1006
18	rs2363124	T	G	0.538767	1006
18	rs59175970	C	T	0.15507	1006
18	rs140609061	G	A	0.0198807	1006
18	rs140045659	G	A	0.0178926	1006
18	rs113323365	G	A	0.0198807	1006
18	rs605190	C	T	0.537773	1006
18	rs11662444	T	C	0.151093	1006
18	rs72999764	G	A	0.0367793	1006
18	rs62096765	C	T	0.0178926	1006
18	rs72999765	G	A	0.141153	1006
18	rs4021815	T	C	0.500994	1006
18	rs4239344	T	C	0.934394	1006
18	rs114346494	G	A	0.0178926	1006
18	rs511076	A	C	0.526839	1006
18	rs4566248	G	A	0.247515	1006
18	rs4633788	A	G	0.545726	1006
18	rs72999769	T	A	0.0139165	1006
18	rs11661895	G	C	0.141153	1006
18	rs141017555	G	A	0.0188867	1006
18	rs72999773	G	A	0.140159	1006
18	rs78324494	A	T	0.0417495	1006
18	rs660749	T	C	0.416501	1006
18	rs62096766	G	A	0.0417495	1006
18	rs674095	C	T	0.93837	1006
18	rs511657	T	C	0.871769	1006
18	rs73969980	C	T	0.122266	1006
18	rs72999776	C	T	0.082505	1006
18	rs72999779	G	A	0.082505	1006
18	rs595953	C	T	0.459245	1006
18	rs595983	C	G	0.705765	1006
18	rs77932661	C	A	0.028827	1006
18	rs78166227	G	A	0.0417495	1006
18	rs753046	A	C	0.629225	1006
18	rs190172456	T	C	0.0159046	1006
18	rs748938	G	A	0.159046	1006
18	rs3848477	A	G	0.163022	1006
18	rs62096767	G	A	0.0984095	1006
18	rs78575559	C	T	0.0526839	1006
18	rs79415829	C	T	0.0705765	1006
18	rs72999781	C	T	0.122266	1006
18	rs624214	T	C	0.294235	1006
18	rs8096490	A	G	0.27336	1006
18	rs56352123	C	G	0.232604	1006
18	rs1660179	T	A	0.468191	1006
18	rs55781615	G	A	0.236581	1006
18	rs55809163	G	A	0.233598	1006
18	rs72999788	C	T	0.11829	1006
18	rs62096774	C	T	0.236581	1006
18	rs1660174	C	T	0.389662	1006
18	rs1660173	A	G	0.390656	1006
18	rs13381940	C	T	0.121272	1006
18	rs72999792	A	G	0.132207	1006
18	rs72999794	C	T	0.120278	1006
18	rs584489	T	G	0.819085	1006
18	rs12457685	T	C	0.352883	1006
18	rs117208387	T	C	0.182903	1006
18	rs3848478	C	T	0.171968	1006
18	rs12961033	G	A	0.178926	1006
18	rs3893172	C	T	0.17495	1006
18	rs12967310	A	G	0.178926	1006
18	rs12965664	G	A	0.177932	1006
18	rs141296029	C	T	0.0149105	1006
18	rs34984726	C	T	0.175944	1006
18	rs35172750	G	T	0.0367793	1006
18	rs2361471	T	C	0.451292	1006
18	rs138691331	C	T	0.0248509	1006
18	rs184200556	T	C	0.0178926	1006
18	rs146056613	G	A	0.00994036	1006
18	rs73001708	G	C	0.172962	1006
18	rs80006660	C	A	0.0994036	1006
18	rs11663481	C	T	0.0387674	1006
18	rs9948653	A	C	0.17495	1006
18	rs12959941	C	T	0.127237	1006
18	rs73001711	G	A	0.172962	1006
18	rs547005	A	C	0.683897	1006
18	rs4799069	C	T	0.0994036	1006
18	rs12967860	G	A	0.17495	1006
18	rs520509	G	C	0.406561	1006
18	rs75266126	A	G	0.0994036	1006
18	rs631954	A	G	0.406561	1006
18	rs8096945	C	T	0.0974155	1006
18	rs619569	T	C	0.781312	1006
18	rs489274	G	A	0.407555	1006
18	rs113775431	T	G	0.0994036	1006
18	rs146311061	C	T	0.026839	1006
18	rs71366539	C	T	0.0357853	1006
18	rs483563	G	A	0.233598	1006
18	rs193190743	G	C	0.00596421	1006
18	rs571219	G	A	0.402584	1006
18	rs73001715	G	A	0.170974	1006
18	rs570180	T	C	0.404573	1006
18	rs566564	T	A	0.678926	1006
18	rs73001717	G	A	0.0129225	1006
18	rs565561	G	A	0.232604	1006
18	rs562941	G	A	0.402584	1006
18	rs56973841	G	A	0.0994036	1006
18	rs4799070	A	G	0.102386	1006
18	rs71366540	C	T	0.0357853	1006
18	rs536373	G	C	0.232604	1006
18	rs683441	G	C	0.399602	1006
18	rs139005099	G	A	0.00994036	1006
18	rs35491040	G	C	0.138171	1006
18	rs78338522	G	A	0.0178926	1006
18	rs506246	G	T	0.500994	1006
18	rs680247	A	G	0.499006	1006
18	rs8099659	G	A	0.0974155	1006
18	rs112974070	A	G	0.0994036	1006
18	rs73001783	C	T	0.499006	1006
18	rs73001785	G	A	0.499006	1006
18	rs55998004	G	A	0.223658	1006
18	rs79258729	C	T	0.0606362	1006
18	rs151012221	C	T	0.0198807	1006
18	rs12455635	C	T	0.0994036	1006
18	rs9951646	G	A	0.333002	1006
18	rs73001789	C	T	0.132207	1006
18	rs55671934	T	G	0.201789	1006
18	rs62096777	C	T	0.241551	1006
18	rs113327968	C	A	0.0944334	1006
18	rs62096778	A	G	0.245527	1006
18	rs62096779	C	A	0.245527	1006
18	rs112534720	T	G	0.0974155	1006
18	rs71359476	G	A	0.171968	1006
18	rs148700035	C	T	0.0238569	1006
18	rs143202677	G	C	0.215706	1006
18	rs77883244	C	A	0.0248509	1006
18	rs61098037	A	G	0.821074	1006
18	rs9963375	T	C	0.562624	1006
18	rs60846351	G	A	0.0974155	1006
18	rs12454810	G	A	0.0954274	1006
18	rs12454811	G	A	0.0954274	1006
18	rs9949186	C	T	0.49006	1006
18	rs12961169	C	T	0.173956	1006
18	rs7233068	A	G	0.684891	1006
18	rs12456703	G	A	0.0984095	1006
18	rs12456725	G	A	0.101392	1006
18	rs151270697	A	G	0.026839	1006
18	rs73001800	C	G	0.180915	1006
18	rs62096848	G	T	0.291252	1006
18	rs12103997	A	G	0.176938	1006
18	rs12966562	C	G	0.17495	1006
18	rs574249	A	C	0.975149	1006
18	rs2363126	C	T	0.291252	1006
18	rs73003604	C	G	0.180915	1006
18	rs7244568	C	A	0.577535	1006
18	rs55942288	G	T	0.180915	1006
18	rs485296	A	G	0.975149	1006
18	rs7228520	G	A	0.39662	1006
18	rs4799072	G	A	0.0218688	1006
18	rs8087444	A	G	0.577535	1006
18	rs118075465	G	A	0.0467197	1006
18	rs77734515	C	T	0.0954274	1006
18	rs73003614	T	C	0.0954274	1006
18	rs76186427	G	A	0.10338	1006
18	rs74997388	G	A	0.104374	1006
18	rs4799073	G	A	0.0208748	1006
18	rs12454347	T	C	0.323062	1006
18	rs12456080	G	A	0.323062	1006
18	rs504331	A	G	0.977137	1006
18	rs662647	C	T	0.194831	1006
18	rs9956970	G	A	0.424453	1006
18	rs8087924	T	C	0.424453	1006
18	rs8088061	T	C	0.424453	1006
18	rs8084582	A	C	0.695825	1006
18	rs8092139	T	A	0.424453	1006
18	rs138864448	G	C	0.0318091	1006
18	rs62096849	C	T	0.423459	1006
18	rs7231598	G	A	0.175944	1006
18	rs2363127	G	A	0.32008	1006
18	rs73003630	C	T	0.17992	1006
18	rs76599478	C	T	0.100398	1006
18	rs73003633	G	A	0.180915	1006
18	rs11877070	G	C	0.101392	1006
18	rs200997534	G	A	0.0248509	1006
18	rs550225	T	C	0.198807	1006
18	rs616785	C	T	0.199801	1006
18	rs147638053	G	A	0.00795229	1006
18	rs7233060	G	A	0.176938	1006
18	rs57747618	C	T	0.0994036	1006
18	rs59565021	G	A	0.0964215	1006
18	rs73003640	C	T	0.180915	1006
18	rs683643	C	T	0.191849	1006
18	rs12958589	G	A	0.482107	1006
18	rs695018	C	T	0.978131	1006
18	rs12963907	G	A	0.0367793	1006
18	rs9966948	C	T	0.0914513	1006
18	rs77546629	G	A	0.0238569	1006
18	rs35638682	C	T	0.0377734	1006
18	rs12955875	G	C	0.49503	1006
18	rs34717366	G	C	0.0377734	1006
18	rs76021146	C	T	0.0238569	1006
18	rs1624968	C	T	0.93837	1006
18	rs80083918	G	A	0.0238569	1006
18	rs9962591	A	C	0.0994036	1006
18	rs649867	C	T	0.786282	1006
18	rs62097680	A	G	0.0606362	1006
18	rs141746363	G	A	0.0168986	1006
18	rs116866191	C	T	0.0178926	1006
18	rs73003650	G	A	0.171968	1006
18	rs12958918	T	C	0.766402	1006
18	rs73003651	C	A	0.171968	1006
18	rs59657947	G	A	0.233598	1006
18	rs73972703	C	T	0.0377734	1006
18	rs73480951	G	A	0.0387674	1006
18	rs142930716	C	A	0.0119284	1006
18	rs73972704	C	T	0.0377734	1006
18	rs75712602	T	G	0.0596421	1006
18	rs58710583	C	T	0.0377734	1006
18	rs9960189	T	C	0.0616302	1006
18	rs9945398	G	A	0.269384	1006
18	rs11660386	C	A	0.955268	1006
18	rs11660220	G	A	0.684891	1006
18	rs73972705	A	G	0.0357853	1006
18	rs9948812	G	A	0.964215	1006
18	rs3809939	G	C	0.177932	1006
18	rs3809940	C	T	0.158052	1006
18	rs3809941	C	T	0.177932	1006
18	rs3809942	A	G	0.177932	1006
18	rs11081550	C	T	0.176938	1006
18	rs73003657	A	G	0.178926	1006
18	rs73003658	G	A	0.178926	1006
18	rs732771	A	G	0.95328	1006
18	rs4461148	T	C	0.95328	1006
18	rs1075780	C	T	0.697813	1006
18	rs1075779	A	C	0.696819	1006
18	rs73003662	A	G	0.180915	1006
18	rs73003664	G	A	0.252485	1006
18	rs668013	G	A	0.502982	1006
18	rs11081552	A	C	0.316103	1006
18	rs73003676	G	A	0.16004	1006
18	rs117835808	G	A	0.028827	1006
18	rs73003677	T	C	0.399602	1006
18	rs34282905	G	A	0.102386	1006
18	rs73003680	T	A	0.171968	1006
18	rs73003682	C	T	0.171968	1006
18	rs73003684	A	G	0.16998	1006
18	rs580675	T	C	0.762425	1006
18	rs73003687	C	T	0.16998	1006
18	rs73003689	G	A	0.16998	1006
18	rs77337889	C	T	0.0308151	1006
18	rs73003692	T	C	0.200795	1006
18	rs73003693	T	C	0.170974	1006
18	rs2439346	G	A	0.203777	1006
18	rs73003694	A	C	0.16998	1006
18	rs2460397	A	G	0.762425	1006
18	rs73005555	G	A	0.16998	1006
18	rs117657985	G	A	0.0586481	1006
18	rs35522341	G	A	0.384692	1006
18	rs9789182	G	A	0.16998	1006
18	rs9789100	A	G	0.16998	1006
18	rs73005559	A	G	0.0238569	1006
18	rs2460398	G	A	0.202783	1006
18	rs9789187	G	C	0.170974	1006
18	rs35948672	G	A	0.0944334	1006
18	rs112661964	C	T	0.00795229	1006
18	rs589394	C	T	0.760437	1006
18	rs7237034	G	A	0.168986	1006
18	rs62097682	G	A	0.290258	1006
18	rs8098000	T	G	0.168986	1006
18	rs8098133	T	A	0.168986	1006
18	rs570029	T	C	0.760437	1006
18	rs605183	C	T	0.760437	1006
18	rs62097683	C	T	0.290258	1006
18	rs35776827	C	T	0.0944334	1006
18	rs1660169	T	C	0.760437	1006
18	rs73005561	G	A	0.167992	1006
18	rs73005562	A	G	0.167992	1006
18	rs79972592	T	G	0.0308151	1006
18	rs1660170	A	G	0.760437	1006
18	rs2460386	T	C	0.760437	1006
18	rs2364352	T	C	0.761431	1006
18	rs73005566	C	T	0.167992	1006
18	rs73005569	T	C	0.167992	1006
18	rs1788651	A	G	0.173956	1006
18	rs78037586	G	A	0.0397614	1006
18	rs868678	C	G	0.758449	1006
18	rs9963625	G	C	0.388668	1006
18	rs117798667	C	T	0.0149105	1006
18	rs73005571	A	G	0.16501	1006
18	rs146682440	G	A	0.16501	1006
18	rs118094982	C	T	0.16501	1006
18	rs948803	G	C	0.204771	1006
18	rs1715089	C	T	0.204771	1006
18	rs73005583	C	T	0.16501	1006
18	rs146374059	A	G	0.16501	1006
18	rs1788656	G	A	0.204771	1006
18	rs34242155	G	A	0.388668	1006
18	rs73005587	T	C	0.16501	1006
18	rs73005590	C	G	0.16501	1006
18	rs73005592	T	C	0.16501	1006
18	rs35806234	G	A	0.215706	1006
18	rs139501558	T	C	0.16501	1006
18	rs73005595	T	C	0.16501	1006
18	rs1612815	C	T	0.173956	1006
18	rs73005597	T	C	0.16501	1006
18	rs73005599	C	T	0.16501	1006
18	rs141546496	C	T	0.0397614	1006
18	rs9958397	A	G	0.730616	1006
18	rs73005600	A	G	0.16501	1006
18	rs73007403	C	T	0.166004	1006
18	rs73007405	T	C	0.166004	1006
18	rs56322269	T	C	0.166004	1006
18	rs1788659	C	G	0.759443	1006
18	rs118170789	T	C	0.0178926	1006
18	rs113739041	T	C	0.0308151	1006
18	rs960943	T	G	0.173956	1006
18	rs71367520	A	C	0.2167	1006
18	rs56285895	T	C	0.16501	1006
18	rs71367521	G	A	0.2167	1006
18	rs117077158	G	T	0.16501	1006
18	rs116865025	C	T	0.0516899	1006
18	rs74522785	T	G	0.0516899	1006
18	rs77960492	C	T	0.0318091	1006
18	rs77988933	G	A	0.0318091	1006
18	rs2680752	T	C	0.762425	1006
18	rs9963231	T	G	0.0337972	1006
18	rs57841796	C	T	0.17495	1006
18	rs147311735	C	T	0.0387674	1006
18	rs141012079	G	C	0.0258449	1006
18	rs74947695	G	C	0.00994036	1006
18	rs77742790	G	C	0.166004	1006
18	rs77903720	C	T	0.0119284	1006
18	rs73007474	A	G	0.164016	1006
18	rs118062047	T	C	0.0387674	1006
18	rs76401746	G	T	0.0318091	1006
18	rs73007477	G	A	0.164016	1006
18	rs553352	A	G	0.758449	1006
18	rs552569	T	C	0.17495	1006
18	rs680014	A	G	0.758449	1006
18	rs73007480	T	C	0.164016	1006
18	rs56235016	G	A	0.163022	1006
18	rs585571	T	C	0.756461	1006
18	rs111905286	T	G	0.0318091	1006
18	rs113297720	T	C	0.0318091	1006
18	rs113432577	C	T	0.0318091	1006
18	rs35928863	A	G	0.383698	1006
18	rs77067725	T	C	0.0318091	1006
18	rs75631874	G	C	0.0377734	1006
18	rs978579	A	G	0.762425	1006
18	rs3826573	T	C	0.593439	1006
18	rs75667721	G	T	0.163022	1006
18	rs56246515	G	A	0.17495	1006
18	rs56006341	G	T	0.383698	1006
18	rs17855830	T	G	0.593439	1006
18	rs113762153	C	T	0.0318091	1006
18	rs62097686	G	A	0.102386	1006
18	rs11081553	G	T	0.0318091	1006
18	rs73007486	C	T	0.163022	1006
18	rs618342	T	G	0.593439	1006
18	rs520874	C	A	0.17495	1006
18	rs496281	C	G	0.56163	1006
18	rs117603502	C	T	0.0139165	1006
18	rs493557	C	T	0.17495	1006
18	rs74337849	G	A	0.0646123	1006
18	rs3859315	T	G	0.163022	1006
18	rs3859316	C	A	0.163022	1006
18	rs11081554	G	C	0.0318091	1006
18	rs1788661	C	T	0.56163	1006
18	rs3859317	A	C	0.383698	1006
18	rs10432147	T	G	0.0318091	1006
18	rs9635877	C	T	0.0318091	1006
18	rs545978	C	T	0.17495	1006
18	rs545038	C	T	0.593439	1006
18	rs112160401	G	A	0.0248509	1006
18	rs73007489	C	T	0.163022	1006
18	rs73007492	G	C	0.163022	1006
18	rs7238206	C	T	0.348907	1006
18	rs79888394	A	C	0.0318091	1006
18	rs138209443	C	T	0.0387674	1006
18	rs117169297	A	G	0.0129225	1006
18	rs677768	A	G	0.724652	1006
18	rs10432149	A	C	0.0318091	1006
18	rs60489061	T	C	0.0318091	1006
18	rs601402	T	A	0.56163	1006
18	rs500795	T	C	0.593439	1006
18	rs3859318	C	T	0.163022	1006
18	rs35493271	G	T	0.383698	1006
18	rs642810	A	G	0.17495	1006
18	rs472090	A	G	0.756461	1006
18	rs643782	A	G	0.56163	1006
18	rs645057	C	T	0.56163	1006
18	rs61451023	G	A	0.0337972	1006
18	rs141307141	C	T	0.00894632	1006
18	rs671424	A	G	0.593439	1006
18	rs12605631	A	G	0.242545	1006
18	rs112513885	G	T	0.026839	1006
18	rs2169247	G	A	0.17495	1006
18	rs2169248	C	T	0.56163	1006
18	rs144745741	G	A	0.00994036	1006
18	rs78961943	C	T	0.0318091	1006
18	rs9949776	G	C	0.56163	1006
18	rs11081555	T	C	0.558648	1006
18	rs74520436	A	G	0.0328032	1006
18	rs582029	G	A	0.17495	1006
18	rs56208726	G	A	0.0218688	1006
18	rs595578	T	G	0.173956	1006
18	rs596554	G	A	0.756461	1006
18	rs79558088	G	A	0.0318091	1006
18	rs4799077	G	A	0.769384	1006
18	rs7243340	G	A	0.340954	1006
18	rs116565714	G	A	0.0318091	1006
18	rs77222015	C	A	0.0318091	1006
18	rs56976614	G	A	0.17495	1006
18	rs115044443	C	T	0.0119284	1006
18	rs898619	C	T	0.163022	1006
18	rs70198	C	T	0.577535	1006
18	rs558700	C	T	0.560636	1006
18	rs58480469	G	A	0.0337972	1006
18	rs655609	A	G	0.77336	1006
18	rs55781531	G	A	0.163022	1006
18	rs656930	G	A	0.17495	1006
18	rs473239	C	T	0.77336	1006
18	rs657348	T	C	0.77336	1006
18	rs472369	C	T	0.338966	1006
18	rs112000688	G	A	0.0318091	1006
18	rs56352514	T	A	0.163022	1006
18	rs671037	G	A	0.560636	1006
18	rs111758099	C	T	0.0318091	1006
18	rs2242174	T	C	0.382704	1006
18	rs73009307	A	C	0.163022	1006
18	rs522180	C	T	0.337972	1006
18	rs79919325	C	G	0.0576541	1006
18	rs593378	A	G	0.756461	1006
18	rs145655534	T	C	0.0159046	1006
18	rs73009310	T	C	0.163022	1006
18	rs111843231	A	G	0.0318091	1006
18	rs191327419	G	A	0.0318091	1006
18	rs73009311	A	G	0.163022	1006
18	rs76537594	C	T	0.0318091	1006
18	rs73009313	G	A	0.163022	1006
18	rs111769371	C	T	0.0318091	1006
18	rs73009315	C	T	0.163022	1006
18	rs111997636	G	A	0.0318091	1006
18	rs1057444	A	T	0.163022	1006
18	rs3809936	C	G	0.163022	1006
18	rs75651623	G	A	0.0318091	1006
18	rs111368072	C	T	0.0318091	1006
18	rs3786228	T	C	0.383698	1006
18	rs2242175	G	A	0.383698	1006
18	rs2242176	G	A	0.0318091	1006
18	rs681631	G	A	0.756461	1006
18	rs112074043	C	T	0.0318091	1006
18	rs603957	C	A	0.756461	1006
18	rs73009322	C	G	0.163022	1006
18	rs145165090	C	T	0.0168986	1006
18	rs503615	G	A	0.756461	1006
18	rs620112	T	G	0.756461	1006
18	rs62097723	C	T	0.359841	1006
18	rs146593614	A	G	0.0168986	1006
18	rs485400	G	A	0.756461	1006
18	rs111559459	T	C	0.00894632	1006
18	rs649763	A	G	0.756461	1006
18	rs112807410	A	G	0.0318091	1006
18	rs3786235	C	G	0.163022	1006
18	rs117381185	C	T	0.0506958	1006
18	rs517479	A	G	0.756461	1006
18	rs62097743	G	A	0.0695825	1006
18	rs676713	C	T	0.756461	1006
18	rs677157	A	G	0.756461	1006
18	rs8087647	C	T	0.163022	1006
18	rs113376412	C	T	0.0318091	1006
18	rs72997497	G	A	0.163022	1006
18	rs141567293	G	C	0.0188867	1006
18	rs12458462	C	A	0.374751	1006
18	rs586455	A	G	0.756461	1006
18	rs599554	G	A	0.17495	1006
18	rs2279103	C	T	0.168986	1006
18	rs522723	A	G	0.754473	1006
18	rs529195	T	C	0.756461	1006
18	rs2126082	G	A	0.175944	1006
18	rs11549119	G	A	0.0318091	1006
18	rs76553883	A	G	0.0318091	1006
18	rs113828666	T	C	0.0576541	1006
18	rs8082885	T	G	0.175944	1006
18	rs2007487	A	T	0.104374	1006
18	rs2007483	T	A	0.378728	1006
18	rs514281	T	C	0.755467	1006
18	rs72999407	G	A	0.168986	1006
18	rs673582	C	T	0.755467	1006
18	rs676367	C	G	0.754473	1006
18	rs2242177	G	A	0.37674	1006
18	rs8084175	C	T	0.168986	1006
18	rs35456241	C	T	0.0318091	1006
18	rs113163503	G	A	0.00894632	1006
18	rs55830009	G	A	0.168986	1006
18	rs1626962	T	G	0.754473	1006
18	rs3786238	T	C	0.792247	1006
18	rs72999411	C	T	0.167992	1006
18	rs685665	T	C	0.755467	1006
18	rs112704741	G	A	0.00894632	1006
18	rs72999412	C	A	0.16998	1006
18	rs113886708	A	C	0.00894632	1006
18	rs522043	G	A	0.17495	1006
18	rs639314	T	C	0.754473	1006
18	rs72976118	G	A	0.0864811	1006
18	rs492597	T	A	0.552684	1006
18	rs490904	C	T	0.754473	1006
18	rs487172	C	G	0.552684	1006
18	rs12456692	C	T	0.375746	1006
18	rs8082862	C	T	0.171968	1006
18	rs670682	G	A	0.206759	1006
18	rs79013893	A	G	0.0417495	1006
18	rs72976129	G	A	0.168986	1006
18	rs2510276	C	G	0.754473	1006
18	rs694063	T	A	0.754473	1006
18	rs673590	G	A	0.754473	1006
18	rs2035085	C	T	0.366799	1006
18	rs686433	G	A	0.722664	1006
18	rs478133	C	G	0.185885	1006
18	rs476465	C	G	0.754473	1006
18	rs36023428	C	T	0.219682	1006
18	rs474571	A	G	0.754473	1006
18	rs149629159	A	G	0.0168986	1006
18	rs12957960	C	A	0.0238569	1006
18	rs74641711	C	T	0.0228628	1006
18	rs62097746	G	A	0.364811	1006
18	rs72976137	G	A	0.168986	1006
18	rs522934	T	C	0.753479	1006
18	rs60298379	C	T	0.364811	1006
18	rs36073957	C	T	0.364811	1006
18	rs9953991	C	G	0.202783	1006
18	rs111655743	G	A	0.0318091	1006
18	rs9956086	G	A	0.202783	1006
18	rs77427677	T	C	0.202783	1006
18	rs2169249	G	A	0.364811	1006
18	rs112166088	C	G	0.00894632	1006
18	rs74632968	C	T	0.0168986	1006
18	rs34583578	C	T	0.366799	1006
18	rs503347	C	T	0.55169	1006
18	rs655503	A	G	0.552684	1006
18	rs72976144	G	A	0.168986	1006
18	rs526057	G	A	0.55169	1006
18	rs62097750	C	T	0.340954	1006
18	rs58558457	G	A	0.550696	1006
18	rs59331110	G	A	0.550696	1006
18	rs3786240	T	C	0.758449	1006
18	rs117201593	G	T	0.0318091	1006
18	rs117598264	G	T	0.0318091	1006
18	rs112397424	C	T	0.0318091	1006
18	rs74429170	A	G	0.0318091	1006
18	rs11662106	G	C	0.550696	1006
18	rs34814368	C	T	0.353877	1006
18	rs35814220	G	A	0.353877	1006
18	rs56335514	A	G	0.173956	1006
18	rs3786241	A	C	0.550696	1006
18	rs76961134	G	A	0.0318091	1006
18	rs3786242	C	T	0.195825	1006
18	rs3786243	G	A	0.0318091	1006
18	rs3786244	C	T	0.0198807	1006
18	rs3786246	G	A	0.189861	1006
18	rs11660714	T	C	0.43837	1006
18	rs56145731	C	A	0.136183	1006
18	rs62097755	G	A	0.388668	1006
18	rs34031764	T	G	0.0506958	1006
18	rs150435263	T	C	0.0318091	1006
18	rs637103	G	A	0.027833	1006
18	rs4799081	C	A	0.757455	1006
18	rs77416799	G	A	0.0318091	1006
18	rs579441	G	A	0.202783	1006
18	rs117995292	G	A	0.0328032	1006
18	rs113507368	C	T	0.0139165	1006
18	rs75589202	C	T	0.0328032	1006
18	rs72976160	G	A	0.173956	1006
18	rs9646503	T	C	0.198807	1006
18	rs4798911	C	G	0.0675944	1006
18	rs4799082	C	G	0.0685885	1006
18	rs72976162	G	A	0.170974	1006
18	rs72618580	G	A	0.0407555	1006
18	rs3859320	C	G	0.0596421	1006
18	rs112619835	G	A	0.0308151	1006
18	rs72976164	C	T	0.17495	1006
18	rs34719896	T	A	0.292247	1006
18	rs62099605	C	G	0.263419	1006
18	rs11874186	C	T	0.222664	1006
18	rs55905661	G	A	0.0854871	1006
18	rs72976168	G	A	0.17495	1006
18	rs3859321	G	A	0.260437	1006
18	rs55846819	T	C	0.17495	1006
18	rs571096	G	A	0.467197	1006
18	rs3859322	G	A	0.0397614	1006
18	rs74954741	A	G	0.0337972	1006
18	rs56362318	G	A	0.17495	1006
18	rs604853	C	T	0.467197	1006
18	rs489025	A	G	0.460239	1006
18	rs62099607	T	C	0.324056	1006
18	rs62099608	G	A	0.0536779	1006
18	rs4799083	T	C	0.527833	1006
18	rs4021229	C	T	0.468191	1006
18	rs72976180	C	T	0.17495	1006
18	rs72976181	C	A	0.17495	1006
18	rs7245376	A	G	0.529821	1006
18	rs72976183	C	T	0.17495	1006
18	rs12959048	C	T	0.527833	1006
18	rs76280594	C	T	0.0119284	1006
18	rs55675624	G	A	0.0805169	1006
18	rs56108499	C	T	0.525845	1006
18	rs55750992	T	C	0.529821	1006
18	rs56027145	A	G	0.529821	1006
18	rs75159070	C	T	0.027833	1006
18	rs72976190	T	G	0.175944	1006
18	rs73482259	A	G	0.0884692	1006
18	rs12606069	C	T	0.0337972	1006
18	rs638641	A	G	0.469185	1006
18	rs12608344	A	G	0.529821	1006
18	rs55760632	G	C	0.17495	1006
18	rs72976193	G	A	0.17495	1006
18	rs56378884	G	T	0.175944	1006
18	rs11081558	C	T	0.202783	1006
18	rs55660669	G	A	0.17495	1006
18	rs11081559	C	T	0.0328032	1006
18	rs3933772	T	C	0.529821	1006
18	rs532797	C	T	0.468191	1006
18	rs12961692	C	T	0.528827	1006
18	rs610113	A	G	0.822068	1006
18	rs72976198	C	T	0.17495	1006
18	rs76603103	C	T	0.0337972	1006
18	rs61193387	G	A	0.529821	1006
18	rs58833413	T	C	0.321074	1006
18	rs76737773	G	T	0.0337972	1006
18	rs116937451	C	T	0.0328032	1006
18	rs72978104	G	A	0.17495	1006
18	rs3889582	G	A	0.0308151	1006
18	rs34661407	G	A	0.315109	1006
18	rs12607836	G	T	0.528827	1006
18	rs11081560	G	A	0.529821	1006
18	rs11081561	A	G	0.531809	1006
18	rs118101438	C	T	0.0248509	1006
18	rs7229300	T	C	0.306163	1006
18	rs75658786	C	T	0.0119284	1006
18	rs144947849	G	A	0.0347913	1006
18	rs142014757	A	G	0.175944	1006
18	rs72978111	C	T	0.17495	1006
18	rs8086389	G	A	0.209742	1006
18	rs578051	C	T	0.176938	1006
18	rs76088733	G	A	0.209742	1006
18	rs143987995	G	A	0.0149105	1006
18	rs28647377	G	A	0.0347913	1006
18	rs58190761	G	A	0.0576541	1006
18	rs150534107	G	A	0.00894632	1006
18	rs117724047	G	C	0.0238569	1006
18	rs56113369	G	A	0.209742	1006
18	rs57931637	C	A	0.0586481	1006
18	rs9946977	C	T	0.209742	1006
18	rs9946385	G	A	0.0347913	1006
18	rs60253145	C	T	0.0586481	1006
18	rs55785635	A	G	0.209742	1006
18	rs73972728	C	T	0.0586481	1006
18	rs150751862	C	T	0.0149105	1006
18	rs12605690	G	A	0.208748	1006
18	rs12605710	G	A	0.0328032	1006
18	rs12604701	T	C	0.208748	1006
18	rs143278354	C	T	0.17495	1006
18	rs111319285	G	A	0.0337972	1006
18	rs72978126	C	A	0.208748	1006
18	rs632281	T	G	0.790258	1006
18	rs56062726	A	G	0.17495	1006
18	rs72978132	T	C	0.17495	1006
18	rs75845746	C	T	0.0328032	1006
18	rs73972729	C	T	0.0576541	1006
18	rs72978134	C	T	0.208748	1006
18	rs76286559	G	A	0.0178926	1006
18	rs4147429	C	T	0.0576541	1006
18	rs4147428	A	C	0.0576541	1006
18	rs117484026	G	A	0.0347913	1006
18	rs554659	A	G	0.78827	1006
18	rs148894468	C	G	0.0139165	1006
18	rs551017	A	G	0.790258	1006
18	rs111480413	G	C	0.0616302	1006
18	rs7239499	C	T	0.055666	1006
18	rs665138	G	A	0.790258	1006
18	rs523386	G	A	0.824056	1006
18	rs72978139	G	A	0.17495	1006
18	rs2126086	C	G	0.055666	1006
18	rs652717	A	G	0.790258	1006
18	rs72978144	A	C	0.00894632	1006
18	rs898621	G	A	0.0337972	1006
18	rs4324198	G	A	0.055666	1006
18	rs496036	T	C	0.824056	1006
18	rs73972730	G	A	0.055666	1006
18	rs576937	G	C	0.790258	1006
18	rs73972732	C	A	0.05666	1006
18	rs117955137	G	T	0.0586481	1006
18	rs12605526	C	T	0.0328032	1006
18	rs545853	G	A	0.550696	1006
18	rs621490	C	T	0.816103	1006
18	rs138010181	C	T	0.0109344	1006
18	rs117236385	G	A	0.186879	1006
18	rs484601	A	G	0.970179	1006
18	rs483485	C	T	0.898608	1006
18	rs72978152	G	A	0.154076	1006
18	rs693112	G	C	0.362823	1006
18	rs79756656	G	A	0.0447316	1006
18	rs72978154	C	T	0.418489	1006
18	rs34649481	G	A	0.49006	1006
18	rs35919595	A	G	0.491054	1006
18	rs36042145	G	A	0.222664	1006
18	rs111527683	G	A	0.028827	1006
18	rs138230550	G	A	0.0258449	1006
18	rs656770	C	T	0.49006	1006
18	rs629084	G	A	0.729622	1006
18	rs79655290	C	T	0.0367793	1006
18	rs626928	C	G	0.520875	1006
18	rs117993775	C	T	0.0367793	1006
18	rs1675362	A	G	0.520875	1006
18	rs12953443	C	G	0.520875	1006
18	rs4798912	C	T	0.421471	1006
18	rs4798913	T	C	0.230616	1006
18	rs4798914	A	G	0.808151	1006
18	rs12954297	A	C	0.520875	1006
18	rs12958366	T	C	0.520875	1006
18	rs76557629	G	A	0.0367793	1006
18	rs4799084	C	T	0.227634	1006
18	rs4799085	T	C	0.942346	1006
18	rs62096695	T	G	0.0586481	1006
18	rs112852565	G	C	0.0328032	1006
18	rs187473366	C	T	0.0328032	1006
18	rs599156	G	A	0.739563	1006
18	rs509341	G	A	0.740557	1006
18	rs599089	C	G	0.740557	1006
18	rs510985	T	G	0.741551	1006
18	rs511887	A	G	0.942346	1006
18	rs55866118	G	A	0.200795	1006
18	rs74726	G	A	0.480119	1006
18	rs9951256	C	G	0.248509	1006
18	rs1960120	G	A	0.323062	1006
18	rs112324533	G	A	0.028827	1006
18	rs581964	A	G	0.505964	1006
18	rs544752	A	G	0.762425	1006
18	rs72978173	G	A	0.180915	1006
18	rs677317	G	A	0.505964	1006
18	rs72978174	G	A	0.17992	1006
18	rs676777	A	G	0.505964	1006
18	rs111538280	G	A	0.0377734	1006
18	rs12955770	C	T	0.0367793	1006
18	rs77165826	T	C	0.135189	1006
18	rs673559	G	T	0.507952	1006
18	rs11081563	G	C	0.214712	1006
18	rs116937920	G	A	0.0337972	1006
18	rs494092	C	T	0.480119	1006
18	rs494137	C	T	0.478131	1006
18	rs8088611	A	G	0.464215	1006
18	rs2613526	G	C	0.518887	1006
18	rs519634	C	A	0.477137	1006
18	rs694330	T	C	0.942346	1006
18	rs520740	A	G	0.685885	1006
18	rs11876371	G	A	0.223658	1006
18	rs1788658	T	A	0.496024	1006
18	rs4799086	A	G	0.702783	1006
18	rs11664726	C	T	0.286282	1006
18	rs681113	C	T	0.394632	1006
18	rs681607	A	G	0.583499	1006
18	rs585811	C	A	0.592445	1006
18	rs72978182	A	G	0.0815109	1006
18	rs4798915	C	A	0.652087	1006
18	rs56275793	T	C	0.083499	1006
18	rs56040937	C	T	0.0815109	1006
18	rs112564950	G	A	0.0367793	1006
18	rs616362	T	G	0.287276	1006
18	rs72978184	G	A	0.0815109	1006
18	rs4799087	G	A	0.530815	1006
18	rs8086171	T	C	0.671968	1006
18	rs11659528	A	G	0.533797	1006
18	rs117903271	C	T	0.028827	1006
18	rs619120	T	C	0.287276	1006
18	rs8086890	T	C	0.0815109	1006
18	rs72978186	G	A	0.0815109	1006
18	rs72978187	G	A	0.124254	1006
18	rs77290800	G	T	0.219682	1006
18	rs72978188	G	A	0.0815109	1006
18	rs141329869	C	T	0.0417495	1006
18	rs149918142	A	G	0.0417495	1006
18	rs145004740	T	C	0.0795229	1006
18	rs149102105	T	C	0.0417495	1006
18	rs6506782	C	T	0.939364	1006
18	rs113658304	G	A	0.0298211	1006
18	rs112858486	C	T	0.0208748	1006
18	rs77965780	T	C	0.106362	1006
18	rs113805765	C	T	0.0198807	1006
18	rs676669	G	A	0.0477137	1006
18	rs9304056	G	A	0.0506958	1006
18	rs9966120	G	A	0.580517	1006
18	rs71367540	C	T	0.132207	1006
18	rs499732	G	A	0.0646123	1006
18	rs113338332	T	C	0.0218688	1006
18	rs117472063	G	A	0.0367793	1006
18	rs526317	G	A	0.379722	1006
18	rs528859	C	T	0.538767	1006
18	rs60497595	T	G	0.16004	1006
18	rs72618581	G	A	0.0904573	1006
18	rs12457876	A	G	0.225646	1006
18	rs2169250	A	G	0.229622	1006
18	rs28620500	G	A	0.0795229	1006
18	rs12605743	G	C	0.223658	1006
18	rs75822352	A	T	0.0139165	1006
18	rs75042159	C	T	0.0218688	1006
18	rs71367541	A	C	0.0685885	1006
18	rs6506784	T	C	0.357853	1006
18	rs6506785	C	T	0.728628	1006
18	rs80022306	T	C	0.0188867	1006
18	rs12185379	C	T	0.202783	1006
18	rs631131	C	G	0.0685885	1006
18	rs541448	A	G	0.729622	1006
18	rs543951	G	A	0.505964	1006
18	rs7230566	C	G	0.23161	1006
18	rs74855544	C	T	0.0318091	1006
18	rs7235737	T	C	0.0238569	1006
18	rs72978197	T	C	0.0437376	1006
18	rs12455605	A	C	0.672962	1006
18	rs11081564	A	G	0.210736	1006
18	rs2061566	A	G	0.105368	1006
18	rs521708	A	G	0.485089	1006
18	rs117245770	G	A	0.0139165	1006
18	rs72978199	C	T	0.0119284	1006
18	rs526260	A	G	0.487078	1006
18	rs552064	A	G	0.215706	1006
18	rs611517	G	C	0.2167	1006
18	rs142018760	C	T	0.0417495	1006
18	rs12958473	A	G	0.45825	1006
18	rs12958594	A	G	0.482107	1006
18	rs11664084	G	A	0.348907	1006
18	rs62096705	C	T	0.0725646	1006
18	rs12959895	T	C	0.390656	1006
18	rs879405	A	G	0.028827	1006
18	rs1317903	C	G	0.479125	1006
18	rs509568	A	T	0.477137	1006
18	rs509573	A	T	0.477137	1006
18	rs8091998	G	T	0.172962	1006
18	rs113422755	C	T	0.10338	1006
18	rs11665567	G	A	0.159046	1006
18	rs73970106	C	A	0.0884692	1006
18	rs3744839	G	A	0.0884692	1006
18	rs1239771	C	T	0.228628	1006
18	rs60583885	C	T	0.0894632	1006
18	rs6650631	G	C	0.248509	1006
18	rs8083903	C	G	0.523857	1006
18	rs143283559	T	G	0.248509	1006
18	rs76363327	A	G	0.05666	1006
18	rs61643748	T	C	0.0884692	1006
18	rs118090968	G	A	0.0218688	1006
18	rs4798916	C	G	0.0874751	1006
18	rs181046667	G	T	0.0159046	1006
18	rs586275	G	A	0.227634	1006
18	rs4799088	A	G	0.249503	1006
18	rs72980013	A	G	0.0159046	1006
18	rs71367544	C	T	0.161034	1006
18	rs56775891	C	T	0.249503	1006
18	rs34945223	A	G	0.249503	1006
18	rs71367545	G	A	0.161034	1006
18	rs516890	C	T	0.55666	1006
18	rs144669679	A	G	0.0308151	1006
18	rs11663602	C	A	0.250497	1006
18	rs11664298	G	A	0.162028	1006
18	rs67999204	C	G	0.183897	1006
18	rs75047634	G	A	0.0109344	1006
18	rs117977085	T	C	0.0666004	1006
18	rs7236339	G	A	0.183897	1006
18	rs7238071	A	G	0.250497	1006
18	rs77538982	C	T	0.0109344	1006
18	rs7241572	G	A	0.16004	1006
18	rs4799089	G	A	0.0884692	1006
18	rs144569723	G	A	0.0168986	1006
18	rs80025782	T	A	0.0884692	1006
18	rs57649315	G	A	0.0119284	1006
18	rs62096708	C	T	0.143141	1006
18	rs4799090	G	A	0.0258449	1006
18	rs77264898	C	A	0.0228628	1006
18	rs12457322	C	T	0.299205	1006
18	rs12968863	A	T	0.082505	1006
18	rs28499302	A	G	0.0258449	1006
18	rs2126083	G	A	0.082505	1006
18	rs540291	C	T	0.554672	1006
18	rs537502	C	T	0.321074	1006
18	rs62096709	G	A	0.162028	1006
18	rs536654	A	G	0.321074	1006
18	rs12457472	T	G	0.082505	1006
18	rs186443394	G	A	0.00994036	1006
18	rs56400625	G	A	0.00994036	1006
18	rs143474095	C	G	0.0308151	1006
18	rs7231668	G	C	0.156064	1006
18	rs55817762	C	G	0.168986	1006
18	rs142490340	G	C	0.0218688	1006
18	rs202174674	G	A	0.05666	1006
18	rs72980029	T	C	0.0467197	1006
18	rs36087369	C	G	0.218688	1006
18	rs4799091	G	A	0.0238569	1006
18	rs498541	G	A	0.354871	1006
18	rs499260	G	A	0.354871	1006
18	rs499472	C	T	0.354871	1006
18	rs56060931	G	A	0.426441	1006
18	rs116904703	G	A	0.0228628	1006
18	rs12373410	C	T	0.426441	1006
18	rs12605916	T	C	0.426441	1006
18	rs72980036	A	G	0.0695825	1006
18	rs537962	C	G	0.354871	1006
18	rs12960174	C	T	0.251491	1006
18	rs55852342	G	C	0.217694	1006
18	rs60865767	G	A	0.0695825	1006
18	rs623546	C	T	0.354871	1006
18	rs635436	A	G	0.572565	1006
18	rs552957	G	A	0.331014	1006
18	rs117823329	A	G	0.0139165	1006
18	rs116894695	C	G	0.0397614	1006
18	rs9945153	C	T	0.150099	1006
18	rs8099701	A	G	0.0675944	1006
18	rs7239922	G	A	0.0695825	1006
18	rs7242867	A	T	0.218688	1006
18	rs7227962	T	G	0.217694	1006
18	rs7242289	C	T	0.150099	1006
18	rs12607447	A	G	0.217694	1006
18	rs12607940	T	C	0.0685885	1006
18	rs117469229	C	T	0.0417495	1006
18	rs12607467	A	G	0.0685885	1006
18	rs67139807	A	G	0.0685885	1006
18	rs9956512	G	A	0.149105	1006
18	rs117537578	G	A	0.0198807	1006
18	rs4799092	C	G	0.355865	1006
18	rs55697906	G	A	0.0258449	1006
18	rs7236023	C	A	0.0675944	1006
18	rs7235226	G	A	0.0437376	1006
18	rs7236646	C	T	0.427435	1006
18	rs56376220	C	T	0.354871	1006
18	rs35861047	C	T	0.0218688	1006
18	rs7227642	C	T	0.0675944	1006
18	rs7227794	C	T	0.149105	1006
18	rs28691615	C	T	0.217694	1006
18	rs9958422	G	A	0.0427435	1006
18	rs184715955	C	T	0.0168986	1006
18	rs118084015	A	C	0.0139165	1006
18	rs35085469	T	A	0.0357853	1006
18	rs113757497	C	G	0.364811	1006
18	rs76847455	G	T	0.0238569	1006
18	rs4799093	G	A	0.426441	1006
18	rs4438371	C	T	0.217694	1006
18	rs62096717	C	T	0.217694	1006
18	rs113610049	A	G	0.0228628	1006
18	rs11665573	T	C	0.424453	1006
18	rs11661551	C	T	0.940358	1006
18	rs11662211	C	T	0.516899	1006
18	rs11662248	C	T	0.366799	1006
18	rs62096745	A	G	0.149105	1006
18	rs12606203	C	T	0.153082	1006
18	rs62096746	T	A	0.149105	1006
18	rs62096747	A	G	0.149105	1006
18	rs62096748	T	C	0.150099	1006
18	rs11520415	C	T	0.573559	1006
18	rs144535444	A	G	0.0397614	1006
18	rs12963180	T	C	0.423459	1006
18	rs4563100	T	C	0.940358	1006
18	rs28865701	A	G	0.367793	1006
18	rs62103174	A	G	0.572565	1006
18	rs4799094	T	C	0.423459	1006
18	rs11081569	A	C	0.423459	1006
18	rs11081570	G	A	0.423459	1006
18	rs62103175	C	T	0.149105	1006
18	rs28735056	A	G	0.367793	1006
18	rs11665111	T	C	0.572565	1006
18	rs4455031	A	G	0.941352	1006
18	rs62103176	G	C	0.572565	1006
18	rs77385159	G	T	0.423459	1006
18	rs62103177	G	A	0.149105	1006
18	rs62103178	C	G	0.149105	1006
18	rs67290479	G	A	0.422465	1006
18	rs67217537	C	T	0.422465	1006
18	rs62103181	A	G	0.571571	1006
18	rs62103183	A	G	0.572565	1006
18	rs62103187	G	C	0.149105	1006
18	rs62103188	G	A	0.149105	1006
18	rs62103189	G	A	0.149105	1006
18	rs9958792	T	C	0.792247	1006
18	rs12953738	A	G	0.571571	1006
18	rs12970264	G	A	0.408549	1006
18	rs140330495	G	A	0.0109344	1006
18	rs77622349	G	A	0.0636183	1006
18	rs4799095	A	G	0.940358	1006
18	rs35201860	T	C	0.571571	1006
18	rs62103191	C	G	0.149105	1006
18	rs76289699	C	T	0.026839	1006
18	rs12962619	T	C	0.571571	1006
18	rs4798922	G	C	0.368787	1006
18	rs12958903	A	G	0.571571	1006
18	rs62103192	A	T	0.149105	1006
18	rs62103193	C	T	0.149105	1006
18	rs4798923	G	A	0.368787	1006
18	rs62103194	G	A	0.149105	1006
18	rs62103195	T	C	0.150099	1006
18	rs112526506	G	A	0.144135	1006
18	rs4799096	A	G	0.940358	1006
18	rs72980082	G	T	0.368787	1006
18	rs4799097	T	C	0.941352	1006
18	rs3902996	A	G	0.149105	1006
18	rs11660941	G	C	0.368787	1006
18	rs76102855	A	G	0.0238569	1006
18	rs59183289	A	G	0.369781	1006
18	rs61090726	A	G	0.368787	1006
18	rs8094719	G	A	0.0586481	1006
18	rs8096292	A	C	0.0596421	1006
18	rs34671511	G	A	0.422465	1006
18	rs72980085	A	C	0.369781	1006
18	rs35235239	G	A	0.940358	1006
18	rs35662980	G	A	0.422465	1006
18	rs72980087	G	A	0.368787	1006
18	rs8092688	A	G	0.940358	1006
18	rs8091497	G	A	0.368787	1006
18	rs12964590	G	A	0.422465	1006
18	rs8091533	G	A	0.940358	1006
18	rs8091657	G	A	0.940358	1006
18	rs12969749	C	T	0.0248509	1006
18	rs74917789	C	G	0.0178926	1006
18	rs62103197	G	A	0.149105	1006
18	rs12456372	A	G	0.967197	1006
18	rs76838079	C	T	0.139165	1006
18	rs9967107	C	T	0.581511	1006
18	rs56181785	G	A	0.359841	1006
18	rs34518995	G	A	0.296223	1006
18	rs4798924	T	C	0.940358	1006
18	rs4799098	C	T	0.940358	1006
18	rs3826576	G	A	0.360835	1006
18	rs3809928	C	G	0.135189	1006
18	rs62103198	T	C	0.100398	1006
18	rs3809929	C	T	0.805169	1006
18	rs3809931	T	C	0.0596421	1006
18	rs4534922	C	T	0.425447	1006
18	rs62103232	G	A	0.147117	1006
18	rs62103233	A	G	0.282306	1006
18	rs8090724	A	T	0.942346	1006
18	rs8094528	A	C	0.940358	1006
18	rs56328473	C	T	0.358847	1006
18	rs66577990	C	T	0.135189	1006
18	rs12968153	A	G	0.941352	1006
18	rs67045798	G	C	0.135189	1006
18	rs8093548	G	A	0.496024	1006
18	rs8095131	A	G	0.135189	1006
18	rs8095389	A	G	0.940358	1006
18	rs35614280	C	G	0.444334	1006
18	rs11662550	C	T	0.106362	1006
18	rs142272084	C	T	0.0218688	1006
18	rs56245036	C	T	0.0328032	1006
18	rs891488	T	C	0.793241	1006
18	rs891489	G	A	0.794235	1006
18	rs67749077	G	A	0.139165	1006
18	rs117238111	G	A	0.0258449	1006
18	rs28410029	G	A	0.139165	1006
18	rs4799099	G	A	0.496024	1006
18	rs113824828	G	A	0.0129225	1006
18	rs138425610	G	A	0.0168986	1006
18	rs71367557	A	T	0.0656064	1006
18	rs4799100	A	G	0.487078	1006
18	rs4799101	C	T	0.139165	1006
18	rs62103236	C	T	0.0984095	1006
18	rs2115998	G	T	0.137177	1006
18	rs4239346	A	G	0.581511	1006
18	rs11662267	C	G	0.358847	1006
18	rs12606172	C	T	0.134195	1006
18	rs143013335	C	T	0.054672	1006
18	rs73970131	G	A	0.0586481	1006
18	rs112444116	G	A	0.134195	1006
18	rs7235615	C	T	0.576541	1006
18	rs11664834	G	T	0.442346	1006
18	rs58736086	C	T	0.0576541	1006
18	rs891491	A	G	0.61332	1006
18	rs12454819	G	C	0.134195	1006
18	rs78174747	C	T	0.0606362	1006
18	rs56071379	G	A	0.357853	1006
18	rs62103239	C	G	0.0984095	1006
18	rs1864528	C	T	0.135189	1006
18	rs35888001	C	T	0.0616302	1006
18	rs143748339	G	A	0.00994036	1006
18	rs67798228	G	T	0.134195	1006
18	rs55757913	A	G	0.298211	1006
18	rs111834144	C	A	0.0228628	1006
18	rs112446485	G	A	0.0238569	1006
18	rs7505298	T	G	0.937376	1006
18	rs62103240	G	A	0.0745527	1006
18	rs12455416	A	G	0.134195	1006
18	rs2364354	G	A	0.44334	1006
18	rs11660117	G	A	0.577535	1006
18	rs12456041	G	A	0.500994	1006
18	rs80303539	A	G	0.0228628	1006
18	rs111947756	C	A	0.134195	1006
18	rs9960676	G	A	0.44334	1006
18	rs12966163	T	C	0.93837	1006
18	rs79262969	G	A	0.0576541	1006
18	rs11661528	T	G	0.93837	1006
18	rs62101160	C	T	0.44334	1006
18	rs11081572	C	A	0.134195	1006
18	rs12606295	A	C	0.134195	1006
18	rs34977373	G	A	0.44334	1006
18	rs75339189	C	T	0.109344	1006
18	rs3744886	G	T	0.139165	1006
18	rs737504	T	C	0.141153	1006
18	rs34106166	T	C	0.0218688	1006
18	rs138608044	C	T	0.0129225	1006
18	rs1122941	A	G	0.952286	1006
18	rs2278332	A	G	0.153082	1006
18	rs4799103	G	C	0.0586481	1006
18	rs3744883	C	T	0.0318091	1006
18	rs11542373	G	A	0.222664	1006
18	rs13838	C	G	0.145129	1006
18	rs12928	A	G	0.594433	1006
18	rs13745	A	G	0.853877	1006
18	rs3744881	G	A	0.415507	1006
18	rs3744880	A	G	0.589463	1006
18	rs143523033	G	A	0.026839	1006
18	rs148008671	G	A	0.0427435	1006
18	rs76739860	G	A	0.0119284	1006
18	rs147622890	C	T	0.0397614	1006
18	rs10401106	C	G	0.585487	1006
18	rs59755056	G	A	0.0586481	1006
18	rs35126219	T	C	0.0238569	1006
18	rs12606977	C	T	0.104374	1006
18	rs9963344	C	T	0.584493	1006
18	rs67367653	C	T	0.413519	1006
18	rs4799105	A	G	0.646123	1006
18	rs4799106	G	A	0.422465	1006
18	rs80114941	G	A	0.150099	1006
18	rs4799108	A	C	0.404573	1006
18	rs144718624	G	A	0.027833	1006
18	rs11664373	C	T	0.0119284	1006
18	rs117280628	G	A	0.0168986	1006
18	rs11661195	A	C	0.397614	1006
18	rs11661232	A	G	0.416501	1006
18	rs73971199	G	A	0.0616302	1006
18	rs67651675	A	G	0.593439	1006
18	rs72982269	G	A	0.0695825	1006
18	rs35602283	C	T	0.0228628	1006
18	rs12456952	A	G	0.587475	1006
18	rs12454454	C	T	0.425447	1006
18	rs35025619	T	C	0.082505	1006
18	rs4799109	A	T	0.148111	1006
18	rs12964699	G	C	0.586481	1006
18	rs62101188	G	A	0.147117	1006
18	rs4799110	A	G	0.191849	1006
18	rs78121206	G	A	0.0159046	1006
18	rs12456484	C	G	0.407555	1006
18	rs12953501	C	T	0.0407555	1006
18	rs73971201	A	C	0.0626243	1006
18	rs72982284	C	T	0.143141	1006
18	rs12454768	A	G	0.634195	1006
18	rs62101190	G	A	0.141153	1006
18	rs3744879	G	C	0.428429	1006
18	rs35095763	G	A	0.632207	1006
18	rs56390815	T	C	0.245527	1006
18	rs56296281	T	G	0.554672	1006
18	rs34635316	C	T	0.141153	1006
18	rs12960918	G	A	0.0238569	1006
18	rs138414224	G	A	0.00994036	1006
18	rs117315222	G	A	0.0139165	1006
18	rs117668325	C	T	0.0318091	1006
18	rs12968139	A	G	0.434394	1006
18	rs113702893	G	A	0.0159046	1006
18	rs891486	T	C	0.858847	1006
18	rs118027503	G	A	0.0656064	1006
18	rs149615951	G	T	0.00795229	1006
18	rs55642704	C	T	0.409543	1006
18	rs111594937	G	A	0.0357853	1006
18	rs12455965	G	C	0.4334	1006
18	rs34233686	C	T	0.0238569	1006
18	rs12961784	T	C	0.0238569	1006
18	rs150144474	A	T	0.0198807	1006
18	rs113053315	T	G	0.0109344	1006
18	rs72982298	T	C	0.140159	1006
18	rs62101198	G	A	0.0765408	1006
18	rs12605316	C	T	0.27833	1006
18	rs2277725	T	G	0.4334	1006
18	rs2277724	C	A	0.4334	1006
18	rs59300126	C	A	0.147117	1006
18	rs7243921	G	A	0.280318	1006
18	rs7230837	T	A	0.426441	1006
18	rs73971309	T	C	0.140159	1006
18	rs73971310	T	C	0.140159	1006
18	rs11874805	T	C	0.146123	1006
18	rs34704161	A	G	0.0238569	1006
18	rs9955995	A	G	0.140159	1006
18	rs7228070	C	T	0.425447	1006
18	rs34397434	G	A	0.0238569	1006
18	rs11081573	C	T	0.713718	1006
18	rs9950305	C	T	0.853877	1006
18	rs151152431	G	A	0.0159046	1006
18	rs2115996	C	G	0.146123	1006
18	rs8093291	G	A	0.276342	1006
18	rs34546559	T	A	0.16501	1006
18	rs115710666	C	T	0.141153	1006
18	rs1835410	T	C	0.853877	1006
18	rs71367559	C	T	0.0238569	1006
18	rs12458585	C	T	0.446322	1006
18	rs72984213	G	A	0.135189	1006
18	rs2277723	A	G	0.306163	1006
18	rs12969321	C	T	0.0248509	1006
18	rs3809933	C	G	0.136183	1006
18	rs3809935	A	G	0.161034	1006
18	rs72984218	G	C	0.136183	1006
18	rs72984220	C	G	0.16004	1006
18	rs75916065	G	A	0.0298211	1006
18	rs7238269	A	G	0.429423	1006
18	rs28549295	T	C	0.138171	1006
18	rs149180310	C	T	0.0248509	1006
18	rs56168255	C	T	0.0248509	1006
18	rs11081574	C	T	0.136183	1006
18	rs12970432	G	A	0.0238569	1006
18	rs72984230	C	G	0.0218688	1006
18	rs11081575	G	T	0.11829	1006
18	rs8098333	C	G	0.136183	1006
18	rs10853391	T	A	0.136183	1006
18	rs113116159	G	A	0.0357853	1006
18	rs118135994	A	T	0.0318091	1006
18	rs10853392	G	A	0.581511	1006
18	rs10853393	A	G	0.161034	1006
18	rs62101202	T	C	0.144135	1006
18	rs9965386	C	T	0.136183	1006
18	rs12968195	C	T	0.0248509	1006
18	rs9954782	A	T	0.136183	1006
18	rs9966023	C	T	0.136183	1006
18	rs72984244	C	T	0.136183	1006
18	rs113759560	C	T	0.0149105	1006
18	rs2012676	G	A	0.136183	1006
18	rs113238839	T	G	0.161034	1006
18	rs570073137	C	T	0.0159046	1006
18	rs71367560	T	C	0.161034	1006
18	rs116544356	A	G	0.166004	1006
18	rs71367561	G	A	0.0248509	1006
18	rs111616535	A	G	0.163022	1006
18	rs78981554	G	C	0.136183	1006
18	rs115392635	G	T	0.0248509	1006
18	rs8083008	G	C	0.137177	1006
18	rs8084593	A	G	0.137177	1006
18	rs113336268	C	T	0.0357853	1006
18	rs35167189	A	G	0.0248509	1006
18	rs11663082	C	T	0.420477	1006
18	rs11662894	G	A	0.420477	1006
18	rs7232743	C	A	0.581511	1006
18	rs72984258	G	A	0.137177	1006
18	rs12962041	C	T	0.0248509	1006
18	rs142657217	G	A	0.0208748	1006
18	rs113457692	T	C	0.136183	1006
18	rs11662586	A	C	0.250497	1006
18	rs141380456	A	C	0.0198807	1006
18	rs12958810	T	C	0.423459	1006
18	rs12953577	G	A	0.44831	1006
18	rs12957336	G	A	0.584493	1006
18	rs541421203	A	G	0.0178926	1006
18	rs559757656	G	A	0.0178926	1006
18	rs190613089	A	C	0.0208748	1006
18	rs183166931	G	T	0.0208748	1006
18	rs12963360	T	C	0.449304	1006
18	rs111272315	T	C	0.136183	1006
18	rs568230348	G	T	0.0208748	1006
18	rs62101205	A	C	0.450298	1006
18	rs113150927	G	A	0.0357853	1006
18	rs149987207	C	G	0.00795229	1006
18	rs9954674	C	T	0.132207	1006
18	rs75170332	A	G	0.0228628	1006
18	rs144761444	A	G	0.0258449	1006
18	rs8083927	A	G	0.406561	1006
18	rs72984272	T	C	0.0656064	1006
18	rs4081877	A	G	0.404573	1006
18	rs4081876	C	T	0.141153	1006
18	rs76454233	G	A	0.0149105	1006
18	rs59762424	C	A	0.456262	1006
18	rs60513222	C	T	0.456262	1006
18	rs8083990	G	A	0.402584	1006
18	rs9946706	G	A	0.40159	1006
18	rs62101232	T	C	0.149105	1006
18	rs55867755	C	T	0.170974	1006
18	rs59188178	T	C	0.170974	1006
18	rs3930043	G	A	0.167992	1006
18	rs3930042	G	A	0.167992	1006
18	rs74822110	G	C	0.0238569	1006
18	rs62101233	C	T	0.172962	1006
18	rs75395155	C	A	0.157058	1006
18	rs8095764	A	C	0.207753	1006
18	rs12956003	A	G	0.161034	1006
18	rs79685532	C	T	0.0656064	1006
18	rs1430597	A	G	0.173956	1006
18	rs190174238	C	G	0.0218688	1006
18	rs2298643	G	A	0.135189	1006
18	rs2298644	C	T	0.689861	1006
18	rs2298645	G	T	0.82505	1006
18	rs35659527	T	C	0.22664	1006
18	rs146059424	A	C	0.0109344	1006
18	rs34937055	A	G	0.827038	1006
18	rs143603042	A	G	0.0188867	1006
18	rs76978304	C	T	0.137177	1006
18	rs55695451	C	T	0.689861	1006
18	rs7505247	T	C	0.82505	1006
18	rs12607328	T	G	0.133201	1006
18	rs4799113	A	G	0.827038	1006
18	rs75287701	A	G	0.137177	1006
18	rs1134231	C	A	0.33996	1006
18	rs11664946	A	G	0.82505	1006
18	rs74692517	G	C	0.0347913	1006
18	rs72984289	C	T	0.486083	1006
18	rs12607496	C	T	0.132207	1006
18	rs62101235	C	T	0.0994036	1006
18	rs4798931	C	T	0.321074	1006
18	rs7245133	C	T	0.0159046	1006
18	rs72984293	G	A	0.0487078	1006
18	rs12455687	C	T	0.340954	1006
18	rs4799115	T	A	0.854871	1006
18	rs115247658	G	A	0.0168986	1006
18	rs4799116	T	C	0.827038	1006
18	rs12604582	T	G	0.133201	1006
18	rs11081576	C	T	0.826044	1006
18	rs7228971	C	T	0.853877	1006
18	rs12607279	G	A	0.133201	1006
18	rs11661671	T	C	0.826044	1006
18	rs9957220	T	C	0.826044	1006
18	rs76496441	C	T	0.0238569	1006
18	rs118168346	A	G	0.0168986	1006
18	rs112674070	C	T	0.352883	1006
18	rs62101236	G	C	0.100398	1006
18	rs7244926	G	A	0.135189	1006
18	rs11660677	A	G	0.82505	1006
18	rs118065781	G	A	0.0198807	1006
18	rs10438902	A	G	0.826044	1006
18	rs11663328	T	A	0.368787	1006
18	rs8086024	T	C	0.826044	1006
18	rs116384147	T	C	0.0168986	1006
18	rs7235319	T	C	0.826044	1006
18	rs78537514	A	G	0.0159046	1006
18	rs1077511	A	C	0.827038	1006
18	rs1077510	G	A	0.324056	1006
18	rs1077512	G	C	0.222664	1006
18	rs1864530	G	C	0.368787	1006
18	rs72970145	C	T	0.16004	1006
18	rs1864529	G	A	0.851889	1006
18	rs11081578	C	T	0.133201	1006
18	rs8094677	G	T	0.828032	1006
18	rs190549239	G	T	0.0168986	1006
18	rs78561698	G	A	0.133201	1006
18	rs78916168	A	G	0.0168986	1006
18	rs4410147	A	G	0.826044	1006
18	rs12605166	A	G	0.133201	1006
18	rs2082172	C	A	0.351889	1006
18	rs113553740	C	T	0.0427435	1006
18	rs1972752	A	G	0.101392	1006
18	rs12606844	A	G	0.133201	1006
18	rs9947741	C	T	0.826044	1006
18	rs9949598	G	A	0.826044	1006
18	rs9950371	C	T	0.826044	1006
18	rs117266308	A	T	0.0139165	1006
18	rs3893907	T	C	0.829026	1006
18	rs57083541	T	C	0.026839	1006
18	rs55645353	C	T	0.22167	1006
18	rs9957338	C	T	0.826044	1006
18	rs8083389	A	C	0.827038	1006
18	rs8085930	G	A	0.826044	1006
18	rs60145418	G	A	0.0168986	1006
18	rs117374044	A	G	0.0168986	1006
18	rs4799117	G	A	0.827038	1006
18	rs4799118	A	C	0.827038	1006
18	rs12456805	T	A	0.826044	1006
18	rs4020401	T	C	0.827038	1006
18	rs112424411	C	T	0.133201	1006
18	rs4283293	A	G	0.827038	1006
18	rs113819744	G	C	0.349901	1006
18	rs112890438	C	T	0.0159046	1006
18	rs28873134	T	C	0.349901	1006
18	rs11661780	C	T	0.349901	1006
18	rs35396722	C	T	0.828032	1006
18	rs919530	C	T	0.829026	1006
18	rs72970168	T	C	0.133201	1006
18	rs11662779	T	C	0.349901	1006
18	rs11662803	T	C	0.349901	1006
18	rs12607007	T	C	0.133201	1006
18	rs4799119	C	G	0.328032	1006
18	rs4799120	T	C	0.829026	1006
18	rs140038517	T	C	0.0198807	1006
18	rs12604993	C	T	0.150099	1006
18	rs12607697	T	C	0.133201	1006
18	rs72970173	T	C	0.349901	1006
18	rs1816311	G	A	0.828032	1006
18	rs1816312	C	G	0.829026	1006
18	rs1942631	G	A	0.150099	1006
18	rs10164254	T	G	0.253479	1006
18	rs56362259	G	C	0.349901	1006
18	rs8091879	G	A	0.828032	1006
18	rs117113493	C	T	0.026839	1006
18	rs8093420	A	G	0.828032	1006
18	rs2364973	T	C	0.10338	1006
18	rs2364974	G	A	0.829026	1006
18	rs11659148	A	G	0.828032	1006
18	rs117492540	G	A	0.0168986	1006
18	rs55919001	T	G	0.349901	1006
18	rs11662908	G	A	0.224652	1006
18	rs11081582	A	G	0.827038	1006
18	rs28489404	T	A	0.469185	1006
18	rs9807637	C	T	0.801193	1006
18	rs60536469	T	C	0.33996	1006
18	rs11081583	T	C	0.801193	1006
18	rs60050455	C	T	0.132207	1006
18	rs58669842	C	T	0.33996	1006
18	rs11664787	G	A	0.33996	1006
18	rs11661922	A	C	0.33996	1006
18	rs11664924	G	A	0.33996	1006
18	rs28843154	C	T	0.33996	1006
18	rs72970192	G	A	0.33996	1006
18	rs12373197	G	C	0.132207	1006
18	rs113092177	C	T	0.33996	1006
18	rs3865386	C	A	0.102386	1006
18	rs12607144	C	T	0.132207	1006
18	rs12605552	T	C	0.801193	1006
18	rs11661554	A	G	0.801193	1006
18	rs144735456	T	C	0.102386	1006
18	rs12965486	G	A	0.461233	1006
18	rs117265518	A	G	0.0178926	1006
18	rs117748850	G	C	0.0178926	1006
18	rs4799121	A	C	0.461233	1006
18	rs10853394	T	C	0.461233	1006
18	rs10853395	T	C	0.461233	1006
18	rs4799122	T	C	0.801193	1006
18	rs118155682	T	C	0.0149105	1006
18	rs4799123	C	T	0.451292	1006
18	rs11661339	T	C	0.342942	1006
18	rs12961245	C	A	0.150099	1006
18	rs72972216	T	C	0.130219	1006
18	rs11664762	C	T	0.45825	1006
18	rs114882978	T	C	0.0178926	1006
18	rs72972217	G	A	0.310139	1006
18	rs55726829	A	G	0.342942	1006
18	rs66981431	G	C	0.310139	1006
18	rs56173074	C	T	0.342942	1006
18	rs9807401	C	T	0.0178926	1006
18	rs9807750	A	G	0.148111	1006
18	rs2364976	A	C	0.45825	1006
18	rs9959394	G	A	0.342942	1006
18	rs55921020	G	A	0.342942	1006
18	rs12373334	A	G	0.148111	1006
18	rs1808592	G	A	0.801193	1006
18	rs56330441	G	T	0.310139	1006
18	rs56088139	G	T	0.310139	1006
18	rs72972230	G	A	0.342942	1006
18	rs891490	A	C	0.801193	1006
18	rs2014529	T	C	0.801193	1006
18	rs1805272	T	C	0.45825	1006
18	rs57158377	T	C	0.0516899	1006
18	rs8092040	G	A	0.45825	1006
18	rs9953161	C	T	0.342942	1006
18	rs9967507	T	C	0.343936	1006
18	rs8097974	T	C	0.801193	1006
18	rs57915366	C	T	0.148111	1006
18	rs12456461	G	T	0.45825	1006
18	rs9948022	T	C	0.342942	1006
18	rs72972240	C	T	0.0238569	1006
18	rs8090064	T	C	0.801193	1006
18	rs8090081	T	C	0.45825	1006
18	rs72972243	G	C	0.0238569	1006
18	rs34822641	T	C	0.310139	1006
18	rs9957205	A	G	0.342942	1006
18	rs2096966	C	G	0.45825	1006
18	rs2105717	T	C	0.802187	1006
18	rs11081586	A	C	0.802187	1006
18	rs11664349	T	A	0.337972	1006
18	rs72972251	C	A	0.337972	1006
18	rs4497762	A	G	0.321074	1006
18	rs112271335	T	C	0.338966	1006
18	rs9952086	C	T	0.338966	1006
18	rs9952181	C	T	0.338966	1006
18	rs57357293	G	A	0.0178926	1006
18	rs12964779	G	A	0.463221	1006
18	rs147309919	T	C	0.0178926	1006
18	rs4644918	A	T	0.463221	1006
18	rs12606141	C	G	0.129225	1006
18	rs7228489	A	G	0.802187	1006
18	rs12956098	G	T	0.802187	1006
18	rs28393855	A	C	0.803181	1006
18	rs12957601	C	T	0.463221	1006
18	rs748337	C	T	0.802187	1006
18	rs11081587	C	T	0.571571	1006
18	rs115333757	G	A	0.0178926	1006
18	rs3744870	C	A	0.463221	1006
18	rs4799124	T	C	0.802187	1006
18	rs4799125	C	T	0.316103	1006
18	rs78078340	T	C	0.338966	1006
18	rs72972263	T	C	0.338966	1006
18	rs143192250	G	A	0.0198807	1006
18	rs142809522	G	A	0.0188867	1006
18	rs78232723	T	A	0.148111	1006
18	rs55834963	G	A	0.338966	1006
18	rs56334345	G	C	0.338966	1006
18	rs12455376	G	A	0.463221	1006
18	rs11081588	G	A	0.802187	1006
18	rs11665397	T	C	0.463221	1006
18	rs56310188	G	A	0.337972	1006
18	rs66538525	C	T	0.463221	1006
18	rs12959851	G	A	0.0417495	1006
18	rs11663699	G	A	0.316103	1006
18	rs11660699	A	G	0.463221	1006
18	rs117358428	G	T	0.0864811	1006
18	rs7238098	A	G	0.338966	1006
18	rs72972273	A	G	0.147117	1006
18	rs11661639	A	G	0.802187	1006
18	rs11664633	G	A	0.463221	1006
18	rs11662325	A	C	0.463221	1006
18	rs58736561	A	G	0.464215	1006
18	rs11663255	T	G	0.802187	1006
18	rs11665551	G	A	0.338966	1006
18	rs62102590	G	A	0.0954274	1006
18	rs3744871	G	A	0.147117	1006
18	rs140828193	C	G	0.00994036	1006
18	rs3744872	A	C	0.316103	1006
18	rs3744873	A	C	0.338966	1006
18	rs3744874	C	T	0.338966	1006
18	rs1320693	A	G	0.804175	1006
18	rs12966886	G	C	0.784294	1006
18	rs72972289	T	G	0.33996	1006
18	rs72972292	C	T	0.469185	1006
18	rs72972293	C	A	0.33996	1006
18	rs8099633	T	C	0.802187	1006
18	rs34978954	C	A	0.213718	1006
18	rs10853396	T	A	0.701789	1006
18	rs34422184	G	A	0.0487078	1006
18	rs10853397	A	G	0.701789	1006
18	rs72486315	T	C	0.128231	1006
18	rs11660460	A	G	0.701789	1006
18	rs117845327	C	A	0.0526839	1006
18	rs11663720	C	T	0.552684	1006
18	rs139021695	C	T	0.026839	1006
18	rs11081589	T	C	0.700795	1006
18	rs12965877	C	T	0.700795	1006
18	rs60007111	C	T	0.148111	1006
18	rs11665594	C	A	0.338966	1006
18	rs7228997	T	C	0.552684	1006
18	rs11661383	G	A	0.210736	1006
18	rs7239121	A	G	0.700795	1006
18	rs113267747	C	T	0.338966	1006
18	rs113838966	C	T	0.338966	1006
18	rs9965379	A	G	0.700795	1006
18	rs114811091	T	C	0.0178926	1006
18	rs116639483	T	G	0.0178926	1006
18	rs12606260	C	T	0.130219	1006
18	rs117624887	G	A	0.0477137	1006
18	rs12606223	G	T	0.700795	1006
18	rs143219232	A	G	0.0228628	1006
18	rs59037580	C	G	0.0178926	1006
18	rs4470218	T	C	0.552684	1006
18	rs4603631	C	T	0.700795	1006
18	rs9951163	T	A	0.700795	1006
18	rs12607495	C	T	0.148111	1006
18	rs9962684	C	T	0.700795	1006
18	rs12605898	T	C	0.148111	1006
18	rs4416085	A	G	0.130219	1006
18	rs72974311	C	A	0.337972	1006
18	rs4390654	G	T	0.130219	1006
18	rs4396595	G	A	0.130219	1006
18	rs72974314	T	C	0.148111	1006
18	rs7228228	A	G	0.213718	1006
18	rs11659613	G	A	0.213718	1006
18	rs9958767	A	G	0.700795	1006
18	rs35871097	G	A	0.338966	1006
18	rs62102613	G	A	0.0188867	1006
18	rs4465665	C	G	0.212724	1006
18	rs4550527	A	G	0.700795	1006
18	rs4402630	G	A	0.213718	1006
18	rs117795083	G	A	0.0178926	1006
18	rs9966923	T	C	0.700795	1006
18	rs60346487	G	A	0.338966	1006
18	rs9967045	T	G	0.700795	1006
18	rs78134709	G	A	0.148111	1006
18	rs117431337	C	G	0.0407555	1006
18	rs115864206	C	G	0.0178926	1006
18	rs12604098	T	C	0.148111	1006
18	rs60861849	C	T	0.338966	1006
18	rs12606090	G	A	0.130219	1006
18	rs12604585	T	C	0.700795	1006
18	rs12604122	A	T	0.148111	1006
18	rs12606139	G	A	0.148111	1006
18	rs72974332	G	A	0.148111	1006
18	rs11663251	C	T	0.338966	1006
18	rs12962658	T	C	0.213718	1006
18	rs8086026	C	T	0.700795	1006
18	rs8086984	A	G	0.338966	1006
18	rs6506796	C	T	0.700795	1006
18	rs7245275	A	G	0.700795	1006
18	rs75414245	G	A	0.0188867	1006
18	rs59055346	A	C	0.338966	1006
18	rs12606997	T	C	0.700795	1006
18	rs12604695	G	A	0.148111	1006
18	rs12326299	G	C	0.0178926	1006
18	rs145875661	A	G	0.0178926	1006
18	rs6506797	A	G	0.700795	1006
18	rs11664651	A	C	0.803181	1006
18	rs34540415	G	A	0.548708	1006
18	rs6506798	C	G	0.7833	1006
18	rs7239986	G	A	0.133201	1006
18	rs6506799	G	A	0.723658	1006
18	rs8096348	C	T	0.505964	1006
18	rs117943849	C	T	0.0387674	1006
18	rs141528303	G	A	0.0238569	1006
18	rs12970653	C	T	0.0417495	1006
18	rs7228169	A	G	0.831014	1006
18	rs7227729	C	T	0.628231	1006
18	rs12454507	A	G	0.306163	1006
18	rs56977549	C	T	0.0536779	1006
18	rs4331399	A	G	0.952286	1006
18	rs116924832	T	C	0.0178926	1006
18	rs7227096	G	A	0.552684	1006
18	rs12457552	G	A	0.132207	1006
18	rs9807594	G	A	0.172962	1006
18	rs9952998	T	C	0.55169	1006
18	rs9961036	G	T	0.217694	1006
18	rs9304059	T	C	0.724652	1006
18	rs12457594	G	T	0.131213	1006
18	rs9950893	A	G	0.55169	1006
18	rs9961321	G	A	0.33002	1006
18	rs12607283	G	A	0.172962	1006
18	rs12606234	T	C	0.15507	1006
18	rs8098075	T	C	0.725646	1006
18	rs8093433	G	A	0.522863	1006
18	rs8094631	C	G	0.134195	1006
18	rs71367570	G	A	0.0308151	1006
18	rs114862245	G	A	0.0178926	1006
18	rs115547900	C	A	0.0178926	1006
18	rs72974363	G	A	0.15507	1006
18	rs72974364	T	C	0.333996	1006
18	rs9789185	A	G	0.132207	1006
18	rs7231072	A	T	0.333996	1006
18	rs56174550	G	A	0.0526839	1006
18	rs12454685	G	C	0.0785288	1006
18	rs139252033	A	G	0.172962	1006
18	rs8087667	A	G	0.219682	1006
18	rs57171122	C	T	0.50497	1006
18	rs72974367	G	C	0.172962	1006
18	rs57159353	G	A	0.488072	1006
18	rs117846845	C	T	0.0298211	1006
18	rs61298961	C	T	0.506958	1006
18	rs56850456	G	A	0.333996	1006
18	rs8088089	A	G	0.858847	1006
18	rs12607056	G	A	0.172962	1006
18	rs9961158	C	T	0.858847	1006
18	rs9963133	G	A	0.217694	1006
18	rs7237754	A	G	0.641153	1006
18	rs72974371	G	A	0.15507	1006
18	rs56012115	G	A	0.217694	1006
18	rs72974374	G	A	0.172962	1006
18	rs58644249	G	A	0.506958	1006
18	rs111721192	T	A	0.333996	1006
18	rs146046645	C	T	0.00894632	1006
18	rs61749301	C	T	0.150099	1006
18	rs35923046	A	C	0.218688	1006
18	rs76431850	G	A	0.0178926	1006
18	rs663464	T	C	0.707753	1006
18	rs72974381	G	T	0.15507	1006
18	rs4798935	T	C	0.132207	1006
18	rs948724	G	A	0.349901	1006
18	rs1240410	T	C	0.706759	1006
18	rs115127287	G	A	0.0178926	1006
18	rs551643	C	G	0.856859	1006
18	rs117882006	G	A	0.0139165	1006
18	rs552631	C	T	0.706759	1006
18	rs558084	T	C	0.218688	1006
18	rs613632	T	C	0.708748	1006
18	rs72974391	G	C	0.139165	1006
18	rs4476245	T	C	0.217694	1006
18	rs9966716	C	T	0.707753	1006
18	rs7227505	T	C	0.707753	1006
18	rs9967439	C	T	0.856859	1006
18	rs12971098	C	G	0.707753	1006
18	rs11665458	G	C	0.707753	1006
18	rs11665502	T	C	0.707753	1006
18	rs72974398	C	T	0.139165	1006
18	rs34108414	C	T	0.217694	1006
18	rs72974400	C	T	0.139165	1006
18	rs62102617	T	C	0.0775348	1006
18	rs117734549	C	T	0.0258449	1006
18	rs60294988	C	T	0.350895	1006
18	rs62102618	C	T	0.149105	1006
18	rs141361606	G	C	0.0238569	1006
18	rs72974402	G	T	0.350895	1006
18	rs4799128	T	C	0.149105	1006
18	rs11081590	T	C	0.139165	1006
18	rs72976305	C	T	0.350895	1006
18	rs575682	G	A	0.707753	1006
18	rs140692804	C	G	0.0129225	1006
18	rs488292	A	G	0.706759	1006
18	rs73497090	A	G	0.131213	1006
18	rs77279912	G	A	0.0168986	1006
18	rs625099	A	G	0.707753	1006
18	rs613847	A	G	0.856859	1006
18	rs612913	A	G	0.856859	1006
18	rs612887	T	C	0.707753	1006
18	rs554169	T	C	0.707753	1006
18	rs7245044	T	A	0.131213	1006
18	rs1607607	G	A	0.707753	1006
18	rs35855588	T	C	0.217694	1006
18	rs9945561	G	T	0.707753	1006
18	rs9946232	C	T	0.707753	1006
18	rs113969851	C	T	0.350895	1006
18	rs11663051	A	G	0.2167	1006
18	rs10163582	C	G	0.149105	1006
18	rs1715230	T	C	0.856859	1006
18	rs1787856	C	T	0.707753	1006
18	rs72976317	T	C	0.138171	1006
18	rs56362557	G	A	0.0725646	1006
18	rs620473	A	G	0.707753	1006
18	rs557978	G	A	0.707753	1006
18	rs28884018	G	C	0.0178926	1006
18	rs473119	T	G	0.856859	1006
18	rs2860152	G	T	0.350895	1006
18	rs11874430	C	T	0.131213	1006
18	rs35188683	G	A	0.0536779	1006
18	rs7243177	A	G	0.707753	1006
18	rs72976326	G	A	0.352883	1006
18	rs7241625	G	A	0.707753	1006
18	rs72976329	A	G	0.0238569	1006
18	rs12962661	T	C	0.0308151	1006
18	rs112824197	G	A	0.0397614	1006
18	rs550040	T	C	0.707753	1006
18	rs652607	G	A	0.707753	1006
18	rs78210357	C	T	0.0526839	1006
18	rs4338860	T	G	0.217694	1006
18	rs4603632	C	T	0.499006	1006
18	rs2139394	C	T	0.321074	1006
18	rs6506801	C	T	0.290258	1006
18	rs6506802	A	G	0.290258	1006
18	rs4799131	G	T	0.290258	1006
18	rs4798937	A	G	0.290258	1006
18	rs1047016	T	C	0.290258	1006
18	rs28436997	T	C	0.149105	1006
18	rs12456138	G	T	0.149105	1006
18	rs12458894	A	G	0.149105	1006
18	rs12456168	G	A	0.149105	1006
18	rs1942630	G	A	0.131213	1006
18	rs1942629	C	T	0.149105	1006
18	rs4488522	G	C	0.347913	1006
18	rs138629298	T	G	0.0119284	1006
18	rs4799132	C	T	0.857853	1006
18	rs4239347	T	C	0.149105	1006
18	rs4799133	T	C	0.149105	1006
18	rs4798938	T	G	0.149105	1006
18	rs4798939	T	C	0.149105	1006
18	rs28520201	A	G	0.149105	1006
18	rs28444714	A	G	0.149105	1006
18	rs8089428	A	G	0.149105	1006
18	rs139876356	T	A	0.0178926	1006
18	rs144962955	C	T	0.083499	1006
18	rs4467151	A	C	0.359841	1006
18	rs76045891	C	A	0.0178926	1006
18	rs75044135	G	A	0.00994036	1006
18	rs2139395	G	A	0.149105	1006
18	rs2176729	C	T	0.149105	1006
18	rs4608400	G	A	0.360835	1006
18	rs1240412	C	T	0.360835	1006
18	rs1240411	G	A	0.360835	1006
18	rs72976339	A	G	0.026839	1006
18	rs939233	A	G	0.149105	1006
18	rs72976341	C	G	0.348907	1006
18	rs9944683	C	G	0.343936	1006
18	rs72976343	C	A	0.143141	1006
18	rs3826575	A	C	0.842942	1006
18	rs73971894	C	T	0.138171	1006
18	rs34693849	G	T	0.149105	1006
18	rs28719851	C	G	0.205765	1006
18	rs11662458	G	A	0.637177	1006
18	rs588556	A	C	0.149105	1006
18	rs28752154	C	T	0.205765	1006
18	rs28503853	C	T	0.205765	1006
18	rs72976350	T	C	0.350895	1006
18	rs55757216	C	T	0.205765	1006
18	rs1914968	A	G	0.843936	1006
18	rs1914969	C	G	0.843936	1006
18	rs75334622	A	G	0.0387674	1006
18	rs35321148	A	G	0.205765	1006
18	rs76471289	A	G	0.0328032	1006
18	rs11663387	C	T	0.205765	1006
18	rs12458072	C	G	0.138171	1006
18	rs2156153	C	G	0.843936	1006
18	rs59185992	C	T	0.205765	1006
18	rs34682952	G	A	0.149105	1006
18	rs12955405	T	C	0.205765	1006
18	rs72976361	A	G	0.352883	1006
18	rs12970258	A	T	0.206759	1006
18	rs12970270	A	G	0.206759	1006
18	rs693657	G	A	0.149105	1006
18	rs9957987	T	C	0.205765	1006
18	rs117359412	C	T	0.0159046	1006
18	rs146096967	A	G	0.0119284	1006
18	rs12960310	G	A	0.205765	1006
18	rs7231580	G	A	0.350895	1006
18	rs12965826	T	C	0.205765	1006
18	rs35136387	G	T	0.205765	1006
18	rs4798941	G	A	0.360835	1006
18	rs4799134	C	T	0.360835	1006
18	rs8091989	G	A	0.138171	1006
18	rs11661714	C	G	0.205765	1006
18	rs939234	G	T	0.850895	1006
18	rs12954186	C	T	0.361829	1006
18	rs12971129	G	C	0.361829	1006
18	rs36046270	A	G	0.205765	1006
18	rs4429361	A	G	0.850895	1006
18	rs34337138	C	G	0.204771	1006
18	rs34963882	T	G	0.204771	1006
18	rs12958995	T	A	0.204771	1006
18	rs12962889	T	A	0.205765	1006
18	rs34302527	G	C	0.205765	1006
18	rs60551007	A	G	0.350895	1006
18	rs72976375	C	G	0.0258449	1006
18	rs117296246	C	A	0.0178926	1006
18	rs61154317	C	T	0.350895	1006
18	rs62102639	T	G	0.138171	1006
18	rs28878223	A	G	0.205765	1006
18	rs6506804	C	G	0.850895	1006
18	rs11081591	G	A	0.849901	1006
18	rs144939585	A	G	0.026839	1006
18	rs58748616	G	T	0.350895	1006
18	rs7407541	G	A	0.156064	1006
18	rs7407865	T	C	0.156064	1006
18	rs4799135	G	A	0.156064	1006
18	rs62102640	G	C	0.156064	1006
18	rs187212031	G	A	0.0526839	1006
18	rs111257097	G	A	0.0417495	1006
18	rs59018136	T	G	0.350895	1006
18	rs72976382	G	A	0.350895	1006
18	rs4505409	T	C	0.138171	1006
18	rs36064466	C	G	0.0417495	1006
18	rs6506805	C	T	0.156064	1006
18	rs68010032	A	G	0.204771	1006
18	rs9304060	G	A	0.205765	1006
18	rs117093946	G	A	0.0119284	1006
18	rs4798942	G	A	0.156064	1006
18	rs4799136	T	C	0.362823	1006
18	rs4798943	A	G	0.137177	1006
18	rs12955721	A	G	0.206759	1006
18	rs34415837	C	A	0.206759	1006
18	rs35925814	G	A	0.206759	1006
18	rs11081592	G	A	0.137177	1006
18	rs9916895	G	C	0.206759	1006
18	rs12457522	A	G	0.137177	1006
18	rs9304061	C	T	0.206759	1006
18	rs11660413	C	G	0.00994036	1006
18	rs9304062	G	A	0.208748	1006
18	rs9949257	C	G	0.208748	1006
18	rs7407577	C	T	0.850895	1006
18	rs11660949	G	C	0.206759	1006
18	rs11665235	T	C	0.206759	1006
18	rs11661201	C	T	0.206759	1006
18	rs76058923	C	T	0.0337972	1006
18	rs113438620	G	T	0.350895	1006
18	rs1879099	T	C	0.206759	1006
18	rs7239975	G	C	0.351889	1006
18	rs1064058	T	A	0.206759	1006
18	rs11659940	A	G	0.00994036	1006
18	rs11662921	G	T	0.206759	1006
18	rs11660007	A	T	0.206759	1006
18	rs76093013	T	A	0.0228628	1006
18	rs4020397	G	A	0.850895	1006
18	rs72978305	A	C	0.350895	1006
18	rs4383219	T	G	0.850895	1006
18	rs34176945	G	C	0.205765	1006
18	rs11665511	G	A	0.206759	1006
18	rs11665534	G	C	0.205765	1006
18	rs11662602	A	G	0.351889	1006
18	rs1064059	A	G	0.203777	1006
18	rs36083942	A	G	0.0298211	1006
18	rs3744877	G	A	0.477137	1006
18	rs3744878	G	A	0.16004	1006
18	rs3826595	C	T	0.135189	1006
18	rs3809927	C	G	0.350895	1006
18	rs9960413	G	A	0.207753	1006
18	rs11665557	C	T	0.205765	1006
18	rs72978327	A	G	0.351889	1006
18	rs34674746	A	G	0.0198807	1006
18	rs6506808	G	A	0.850895	1006
18	rs7407477	A	G	0.158052	1006
18	rs78532971	A	G	0.0497018	1006
18	rs58835296	C	T	0.350895	1006
18	rs6506809	G	A	0.850895	1006
18	rs6506810	C	G	0.645129	1006
18	rs12960373	A	G	0.156064	1006
18	rs6506811	G	A	0.363817	1006
18	rs60628548	G	A	0.136183	1006
18	rs72978332	C	T	0.350895	1006
18	rs76813193	T	G	0.0119284	1006
18	rs34248918	C	G	0.158052	1006
18	rs7239992	G	C	0.209742	1006
18	rs72978335	A	C	0.350895	1006
18	rs1106086	G	C	0.209742	1006
18	rs1879106	T	C	0.854871	1006
18	rs12957363	A	G	0.253479	1006
18	rs8088376	T	C	0.250497	1006
18	rs72978338	C	T	0.350895	1006
18	rs1050919	C	T	0.16998	1006
18	rs1050921	G	C	0.488072	1006
18	rs9952845	G	T	0.210736	1006
18	rs7407145	T	C	0.368787	1006
18	rs12953980	A	G	0.21173	1006
18	rs35106912	G	C	0.208748	1006
18	rs113500214	T	C	0.0397614	1006
18	rs113579638	A	G	0.0397614	1006
18	rs113967754	T	C	0.0407555	1006
18	rs12955096	T	C	0.0328032	1006
18	rs9965355	G	A	0.252485	1006
18	rs9955036	A	G	0.207753	1006
18	rs8082877	T	C	0.647117	1006
18	rs4511603	T	C	0.137177	1006
18	rs28584556	A	G	0.16004	1006
18	rs72978348	G	T	0.350895	1006
18	rs12969615	T	C	0.477137	1006
18	rs182509240	C	T	0.00695825	1006
18	rs1568369	C	T	0.842942	1006
18	rs11662792	G	A	0.480119	1006
18	rs34479086	C	T	0.15507	1006
18	rs138734738	T	C	0.0139165	1006
18	rs62101563	C	T	0.139165	1006
18	rs7233553	T	C	0.859841	1006
18	rs7229329	C	A	0.206759	1006
18	rs7237819	T	C	0.206759	1006
18	rs7233906	A	G	0.206759	1006
18	rs7233511	C	T	0.206759	1006
18	rs1132560	C	T	0.15507	1006
18	rs4799137	A	C	0.859841	1006
18	rs3087701	T	C	0.206759	1006
18	rs12201	T	C	0.206759	1006
18	rs56159355	T	C	0.358847	1006
18	rs7238232	G	C	0.15507	1006
18	rs9635878	T	C	0.0864811	1006
18	rs7244381	T	C	0.15507	1006
18	rs56146932	T	C	0.206759	1006
18	rs8099311	A	G	0.361829	1006
18	rs4799138	C	A	0.140159	1006
18	rs113191466	T	G	0.0387674	1006
18	rs7407240	T	C	0.879722	1006
18	rs9945590	C	G	0.206759	1006
18	rs62101564	G	A	0.156064	1006
18	rs2280349	C	T	0.0884692	1006
18	rs62101565	G	T	0.0258449	1006
18	rs13381391	C	T	0.0188867	1006
18	rs56060717	G	C	0.358847	1006
18	rs12456460	A	C	0.141153	1006
18	rs116888828	C	T	0.0168986	1006
18	rs34352924	C	T	0.156064	1006
18	rs11663193	T	C	0.358847	1006
18	rs8098143	C	A	0.860835	1006
18	rs4799139	A	C	0.860835	1006
18	rs6506812	C	T	0.859841	1006
18	rs62101566	T	C	0.505964	1006
18	rs36092512	T	C	0.206759	1006
18	rs59263548	G	A	0.358847	1006
18	rs34183539	T	C	0.206759	1006
18	rs11661588	G	A	0.206759	1006
18	rs7238655	G	A	0.358847	1006
18	rs6506813	T	C	0.860835	1006
18	rs562982497	A	C	0.0328032	1006
18	rs530698581	T	C	0.0337972	1006
18	rs12967805	G	A	0.152087	1006
18	rs1547553	C	A	0.859841	1006
18	rs1110276	T	G	0.154076	1006
18	rs72978384	G	A	0.358847	1006
18	rs1879105	A	G	0.862823	1006
18	rs4239348	G	A	0.859841	1006
18	rs12965444	T	C	0.206759	1006
18	rs8092249	T	C	0.499006	1006
18	rs8092372	A	G	0.859841	1006
18	rs11664365	G	A	0.206759	1006
18	rs8093107	A	C	0.206759	1006
18	rs8091638	G	C	0.206759	1006
18	rs117301167	C	T	0.0129225	1006
18	rs7242254	C	T	0.332008	1006
18	rs34999032	C	T	0.140159	1006
18	rs11873004	C	G	0.145129	1006
18	rs62101567	C	T	0.50497	1006
18	rs58507917	A	C	0.214712	1006
18	rs8094066	T	C	0.140159	1006
18	rs11660952	C	T	0.358847	1006
18	rs11663486	C	A	0.200795	1006
18	rs11660306	A	G	0.212724	1006
18	rs35369556	T	G	0.200795	1006
18	rs35945675	A	G	0.214712	1006
18	rs56354609	G	A	0.357853	1006
18	rs4799140	C	G	0.148111	1006
18	rs78561910	T	C	0.0735586	1006
18	rs62101568	G	A	0.140159	1006
18	rs8083534	A	G	0.212724	1006
18	rs80084649	G	A	0.0735586	1006
18	rs12454428	C	T	0.858847	1006
18	rs11660391	G	A	0.333002	1006
18	rs11664130	A	C	0.212724	1006
18	rs11664816	T	C	0.217694	1006
18	rs2030336	A	G	0.858847	1006
18	rs11661213	G	A	0.214712	1006
18	rs11661412	C	A	0.214712	1006
18	rs11665580	T	C	0.571571	1006
18	rs62101569	A	G	0.148111	1006
18	rs7228551	T	C	0.892644	1006
18	rs11659187	A	G	0.212724	1006
18	rs12953470	C	T	0.141153	1006
18	rs884779	G	A	0.140159	1006
18	rs141501755	G	C	0.0109344	1006
18	rs12457179	G	T	0.148111	1006
18	rs62101570	T	A	0.110338	1006
18	rs113295397	C	A	0.0188867	1006
18	rs12963163	G	T	0.140159	1006
18	rs34929854	G	A	0.139165	1006
18	rs62101572	G	T	0.147117	1006
18	rs62101573	C	A	0.148111	1006
18	rs62101574	A	C	0.148111	1006
18	rs113055930	C	T	0.0248509	1006
18	rs34257883	C	T	0.0447316	1006
18	rs144131251	C	T	0.0258449	1006
18	rs34911990	G	A	0.141153	1006
18	rs7228497	C	T	0.141153	1006
18	rs35666724	A	T	0.140159	1006
18	rs146010723	C	T	0.055666	1006
18	rs8087653	G	A	0.147117	1006
18	rs143508349	G	C	0.0178926	1006
18	rs4799141	T	C	0.662028	1006
18	rs8091035	T	C	0.373757	1006
18	rs8090009	G	C	0.199801	1006
18	rs8095413	T	C	0.152087	1006
18	rs34299914	C	A	0.140159	1006
18	rs4799142	C	G	0.149105	1006
18	rs112211247	C	T	0.369781	1006
18	rs8083877	T	C	0.659046	1006
18	rs34644132	G	A	0.257455	1006
18	rs150477527	A	C	0.026839	1006
18	rs9956558	A	C	0.141153	1006
18	rs35667410	A	C	0.141153	1006
18	rs146255695	C	T	0.0188867	1006
18	rs35737874	G	A	0.137177	1006
18	rs2886235	C	T	0.659046	1006
18	rs11661985	C	G	0.00894632	1006
18	rs72980336	G	A	0.0536779	1006
18	rs9945977	A	C	0.659046	1006
18	rs4798946	T	C	0.659046	1006
18	rs117330532	G	A	0.0238569	1006
18	rs4799143	G	T	0.148111	1006
18	rs4799144	G	A	0.0606362	1006
18	rs76294289	T	C	0.0168986	1006
18	rs11081596	G	A	0.367793	1006
18	rs11877955	C	T	0.0974155	1006
18	rs12458930	C	G	0.297217	1006
18	rs7227720	G	C	0.200795	1006
18	rs12962437	C	T	0.198807	1006
18	rs59873241	C	T	0.368787	1006
18	rs7235249	A	G	0.139165	1006
18	rs7235254	A	G	0.139165	1006
18	rs78582178	T	C	0.0168986	1006
18	rs4798947	G	C	0.141153	1006
18	rs34494461	C	T	0.198807	1006
18	rs2886354	A	G	0.856859	1006
18	rs12960187	G	T	0.199801	1006
18	rs72980350	A	T	0.364811	1006
18	rs4799146	A	G	0.149105	1006
18	rs35079503	G	A	0.198807	1006
18	rs72980353	A	C	0.370775	1006
18	rs55956571	T	C	0.198807	1006
18	rs28572771	C	T	0.367793	1006
18	rs2139393	T	C	0.142147	1006
18	rs9956207	C	T	0.139165	1006
18	rs73971900	A	G	0.055666	1006
18	rs7243052	G	A	0.285288	1006
18	rs73971901	G	A	0.0188867	1006
18	rs4798949	G	C	0.858847	1006
18	rs11081597	G	T	0.368787	1006
18	rs7235170	T	C	0.7167	1006
18	rs7229457	G	T	0.717694	1006
18	rs111309929	G	A	0.0367793	1006
18	rs12968557	T	G	0.210736	1006
18	rs12964953	A	T	0.199801	1006
18	rs117340756	A	G	0.028827	1006
18	rs11660652	T	C	0.369781	1006
18	rs11663146	C	T	0.191849	1006
18	rs10468816	C	A	0.858847	1006
18	rs7229651	A	G	0.200795	1006
18	rs2365387	C	T	0.858847	1006
18	rs2365388	G	T	0.141153	1006
18	rs73975203	A	G	0.148111	1006
18	rs6506816	C	A	0.857853	1006
18	rs117698130	C	G	0.0129225	1006
18	rs11875635	A	G	0.205765	1006
18	rs11081600	T	C	0.15507	1006
18	rs7236219	C	G	0.852883	1006
18	rs7237283	A	C	0.214712	1006
18	rs113296711	G	A	0.0377734	1006
18	rs8095584	G	C	0.132207	1006
18	rs7242269	C	T	0.852883	1006
18	rs8088954	T	C	0.852883	1006
18	rs12457111	C	T	0.156064	1006
18	rs79929208	G	C	0.0159046	1006
18	rs12953936	T	A	0.132207	1006
18	rs72980366	C	T	0.346918	1006
18	rs1879104	T	C	0.157058	1006
18	rs1533654	G	A	0.850895	1006
18	rs192357878	T	G	0.0129225	1006
18	rs556975179	A	G	0.00994036	1006
18	rs62101590	T	C	0.157058	1006
18	rs55671629	G	A	0.157058	1006
18	rs9709791	G	A	0.7167	1006
18	rs56191033	C	T	0.157058	1006
18	rs12373373	C	T	0.360835	1006
18	rs9675571	T	C	0.851889	1006
18	rs11659843	A	T	0.198807	1006
18	rs56257783	T	C	0.157058	1006
18	rs75374643	A	C	0.0139165	1006
18	rs111447074	C	T	0.0188867	1006
18	rs143362537	C	T	0.0159046	1006
18	rs1879102	C	G	0.852883	1006
18	rs1879103	T	G	0.852883	1006
18	rs7236181	G	A	0.157058	1006
18	rs62101593	G	A	0.129225	1006
18	rs7237826	C	T	0.197813	1006
18	rs8093843	A	G	0.156064	1006
18	rs143342238	C	G	0.055666	1006
18	rs58823975	G	T	0.366799	1006
18	rs11659836	G	C	0.366799	1006
18	rs56808857	G	T	0.129225	1006
18	rs60673318	C	G	0.40159	1006
18	rs62101595	A	G	0.0258449	1006
18	rs9949023	T	C	0.135189	1006
18	rs9676180	G	A	0.156064	1006
18	rs4398161	A	G	0.863817	1006
18	rs56350247	T	C	0.515905	1006
18	rs12326494	T	C	0.131213	1006
18	rs1122754	G	A	0.156064	1006
18	rs1122753	C	A	0.130219	1006
18	rs1122752	A	G	0.130219	1006
18	rs72980382	C	T	0.05666	1006
18	rs67693980	A	G	0.199801	1006
18	rs12709641	C	G	0.131213	1006
18	rs117814140	A	T	0.0228628	1006
18	rs1519619	C	A	0.15507	1006
18	rs189353100	T	C	0.00695825	1006
18	rs8089280	C	G	0.850895	1006
18	rs116260140	C	T	0.0228628	1006
18	rs8083484	G	A	0.367793	1006
18	rs6506819	T	C	0.851889	1006
18	rs189253450	T	C	0.00894632	1006
18	rs4798950	T	C	0.602386	1006
18	rs67491878	A	C	0.56163	1006
18	rs12961654	G	A	0.131213	1006
18	rs12962083	G	A	0.848907	1006
18	rs6506820	T	C	0.131213	1006
18	rs12456553	T	C	0.717694	1006
18	rs6506821	C	T	0.131213	1006
18	rs73496417	C	T	0.131213	1006
18	rs56361407	A	C	0.157058	1006
18	rs8088277	A	G	0.131213	1006
18	rs12965158	T	G	0.549702	1006
18	rs71369943	C	T	0.129225	1006
18	rs34170677	C	T	0.185885	1006
18	rs12970236	T	C	0.55169	1006
18	rs9955360	C	A	0.852883	1006
18	rs117483780	G	A	0.0168986	1006
18	rs7233529	C	T	0.167992	1006
18	rs75887571	C	T	0.0337972	1006
18	rs7505302	G	A	0.365805	1006
18	rs72980401	G	A	0.365805	1006
18	rs73496422	G	T	0.176938	1006
18	rs11874613	C	A	0.166998	1006
18	rs12954011	G	A	0.305169	1006
18	rs12606550	C	T	0.366799	1006
18	rs12456851	C	A	0.167992	1006
18	rs8099569	G	A	0.0168986	1006
18	rs7507083	G	A	0.308151	1006
18	rs12959193	G	C	0.176938	1006
18	rs7236400	T	C	0.852883	1006
18	rs12960632	C	T	0.176938	1006
18	rs67639947	C	T	0.175944	1006
18	rs62101624	T	C	0.0218688	1006
18	rs149056417	C	G	0.371769	1006
```
