## Supplementary material for "Characterization of shared and ancestry-specific signals driving complex traits using multi-ancestry fine-mapping": s2.afreq

```
#CHROM	ID	REF	ALT	ALT_FREQS	OBS_CT
18	rs8087400	C	T	0.344246	1008
18	rs6506748	A	T	0.343254	1008
18	rs73003822	A	T	0.486111	1008
18	rs2068647	T	C	0.373016	1008
18	rs4799033	G	A	0.343254	1008
18	rs4799034	C	T	0.343254	1008
18	rs12456527	T	A	0.654762	1008
18	rs4799035	T	C	0.344246	1008
18	rs73003831	G	A	0.483135	1008
18	rs12458154	A	C	0.264881	1008
18	rs34520551	C	T	0.35119	1008
18	rs6506749	A	G	0.35119	1008
18	rs59132561	C	G	0.487103	1008
18	rs62096817	G	A	0.487103	1008
18	rs7238521	C	G	0.352183	1008
18	rs12458253	G	A	0.159722	1008
18	rs7241425	G	A	0.352183	1008
18	rs2298721	C	T	0.0347222	1008
18	rs2298722	G	A	0.352183	1008
18	rs6506750	C	T	0.352183	1008
18	rs9953785	C	T	0.15873	1008
18	rs9959068	G	A	0.352183	1008
18	rs9960538	C	G	0.352183	1008
18	rs60476329	G	A	0.486111	1008
18	rs59853629	G	C	0.646825	1008
18	rs12970301	A	G	0.311508	1008
18	rs117354171	C	G	0.0297619	1008
18	rs8083950	G	A	0.35119	1008
18	rs2277713	A	G	0.352183	1008
18	rs12953770	C	A	0.352183	1008
18	rs62096820	G	A	0.487103	1008
18	rs2062181	G	A	0.487103	1008
18	rs8086149	G	A	0.352183	1008
18	rs11659393	G	T	0.487103	1008
18	rs4799043	T	A	0.352183	1008
18	rs4799045	C	G	0.352183	1008
18	rs9948968	G	A	0.352183	1008
18	rs8085057	C	T	0.352183	1008
18	rs8085068	C	G	0.352183	1008
18	rs144011433	G	A	0.0386905	1008
18	rs7239401	T	C	0.345238	1008
18	rs8095837	A	G	0.646825	1008
18	rs8094445	G	A	0.646825	1008
18	rs9945501	C	T	0.646825	1008
18	rs9944912	G	A	0.646825	1008
18	rs9945016	G	A	0.646825	1008
18	rs9957980	A	G	0.157738	1008
18	rs28648076	C	T	0.15873	1008
18	rs12964751	T	C	0.352183	1008
18	rs150209318	G	A	0.046627	1008
18	rs12964786	C	T	0.352183	1008
18	rs7235858	G	A	0.15873	1008
18	rs78249247	A	G	0.0257937	1008
18	rs1105429	T	C	0.489087	1008
18	rs1105426	T	C	0.489087	1008
18	rs144907298	G	A	0.0297619	1008
18	rs80311975	C	G	0.0744048	1008
18	rs1105427	C	T	0.489087	1008
18	rs1105428	C	T	0.35119	1008
18	rs192180002	C	T	0.0178571	1008
18	rs2015612	A	C	0.489087	1008
18	rs3744828	C	A	0.157738	1008
18	rs62097665	C	T	0.489087	1008
18	rs73973086	G	C	0.157738	1008
18	rs77075974	G	A	0.157738	1008
18	rs62097666	C	T	0.489087	1008
18	rs12454592	G	A	0.157738	1008
18	rs4799048	C	T	0.489087	1008
18	rs12957826	G	A	0.352183	1008
18	rs12963835	A	G	0.320437	1008
18	rs28660688	C	T	0.157738	1008
18	rs9965837	T	C	0.647817	1008
18	rs3744829	T	A	0.157738	1008
18	rs3744830	G	A	0.156746	1008
18	rs3744831	A	G	0.647817	1008
18	rs34249856	G	A	0.490079	1008
18	rs3809944	C	T	0.157738	1008
18	rs11665475	G	A	0.490079	1008
18	rs3826565	G	T	0.35119	1008
18	rs7243979	C	T	0.35119	1008
18	rs3826566	A	G	0.84127	1008
18	rs6506759	A	G	0.647817	1008
18	rs9953864	C	G	0.157738	1008
18	rs9955635	G	T	0.124008	1008
18	rs62097668	G	A	0.424603	1008
18	rs4798905	C	T	0.41369	1008
18	rs62097670	G	A	0.424603	1008
18	rs141194205	C	T	0.0297619	1008
18	rs112089184	C	T	0.424603	1008
18	rs56723703	C	A	0.422619	1008
18	rs28783773	C	T	0.579365	1008
18	rs57844226	A	G	0.433532	1008
18	rs57585496	C	G	0.425595	1008
18	rs8092403	A	G	0.159722	1008
18	rs11664560	C	T	0.426587	1008
18	rs55662907	T	A	0.425595	1008
18	rs7240019	G	A	0.159722	1008
18	rs28372989	C	T	0.159722	1008
18	rs3848473	C	G	0.41369	1008
18	rs56297023	G	A	0.425595	1008
18	rs7241030	G	A	0.414683	1008
18	rs117368095	A	G	0.142857	1008
18	rs150553923	G	T	0.0178571	1008
18	rs6506760	G	A	0.159722	1008
18	rs7232241	G	A	0.41369	1008
18	rs7233408	C	T	0.414683	1008
18	rs57085175	C	T	0.425595	1008
18	rs80181510	C	T	0.0119048	1008
18	rs11081531	G	A	0.425595	1008
18	rs11081532	G	T	0.425595	1008
18	rs7239079	C	A	0.585317	1008
18	rs7242557	G	C	0.41369	1008
18	rs3927203	A	G	0.159722	1008
18	rs55982914	T	C	0.425595	1008
18	rs55979241	A	G	0.425595	1008
18	rs55711855	A	G	0.425595	1008
18	rs35755749	G	T	0.492063	1008
18	rs7226407	A	G	0.651786	1008
18	rs7230630	T	C	0.651786	1008
18	rs7243874	G	A	0.159722	1008
18	rs7244998	C	T	0.159722	1008
18	rs7245121	C	T	0.159722	1008
18	rs2271392	T	G	0.491071	1008
18	rs3817178	G	A	0.491071	1008
18	rs9304054	T	G	0.348214	1008
18	rs28407194	A	C	0.650794	1008
18	rs3786181	G	A	0.491071	1008
18	rs3786182	G	A	0.488095	1008
18	rs7236514	G	A	0.159722	1008
18	rs4606794	T	A	0.348214	1008
18	rs8097299	C	T	0.159722	1008
18	rs2280058	A	G	0.492063	1008
18	rs8089768	T	C	0.15873	1008
18	rs8085627	C	T	0.15873	1008
18	rs2013180	C	T	0.492063	1008
18	rs3630	A	G	0.492063	1008
18	rs1318234	C	T	0.492063	1008
18	rs2280057	T	C	0.159722	1008
18	rs3591	T	C	0.651786	1008
18	rs3744833	A	G	0.651786	1008
18	rs3744834	G	A	0.159722	1008
18	rs3744835	T	C	0.652778	1008
18	rs11081533	G	C	0.203373	1008
18	rs4798906	C	T	0.491071	1008
18	rs11081534	A	G	0.643849	1008
18	rs139119023	A	G	0.0753968	1008
18	rs11872421	C	A	0.0327381	1008
18	rs74787684	G	A	0.159722	1008
18	rs1078035	A	G	0.635913	1008
18	rs76265905	G	T	0.0446429	1008
18	rs1078036	T	C	0.840278	1008
18	rs13313629	C	T	0.159722	1008
18	rs61641526	G	A	0.078373	1008
18	rs13313623	G	A	0.125	1008
18	rs13313631	C	T	0.125	1008
18	rs2055900	T	G	0.35119	1008
18	rs9961122	C	T	0.349206	1008
18	rs118191875	G	A	0.0704365	1008
18	rs74698197	G	A	0.0446429	1008
18	rs78800544	G	C	0.0446429	1008
18	rs35685147	G	C	0.639881	1008
18	rs2885469	T	C	0.360119	1008
18	rs35064876	C	T	0.638889	1008
18	rs9953396	A	G	0.350198	1008
18	rs9966739	G	T	0.361111	1008
18	rs79097465	G	C	0.00793651	1008
18	rs9966936	G	A	0.347222	1008
18	rs4799051	C	T	0.353175	1008
18	rs9959431	T	C	0.126984	1008
18	rs9959530	A	G	0.489087	1008
18	rs9962042	T	C	0.361111	1008
18	rs55796937	T	C	0.362103	1008
18	rs78562495	G	A	0.0694444	1008
18	rs78799909	G	A	0.149802	1008
18	rs9954562	C	T	0.269841	1008
18	rs9807411	G	A	0.15873	1008
18	rs304920	G	C	0.84127	1008
18	rs304921	G	C	0.166667	1008
18	rs56098794	G	A	0.345238	1008
18	rs55900923	C	G	0.34623	1008
18	rs11662535	G	A	0.133929	1008
18	rs177526	G	A	0.655754	1008
18	rs62097702	G	A	0.489087	1008
18	rs12956473	A	T	0.834325	1008
18	rs62097703	G	A	0.481151	1008
18	rs304923	A	G	0.356151	1008
18	rs3859314	A	G	0.993056	1008
18	rs304925	G	A	0.944444	1008
18	rs304926	C	A	0.582341	1008
18	rs9963656	G	T	0.497024	1008
18	rs304929	A	T	0.0684524	1008
18	rs304930	T	C	0.0684524	1008
18	rs151232632	T	C	0.0555556	1008
18	rs117852890	T	G	0.0555556	1008
18	rs669332	C	T	0.944444	1008
18	rs11081535	C	G	0.385913	1008
18	rs56159319	T	C	0.409722	1008
18	rs62096861	G	A	0.183532	1008
18	rs7244445	C	T	0.103175	1008
18	rs75298862	C	G	0.0664683	1008
18	rs77258694	G	A	0.0664683	1008
18	rs76857335	G	C	0.0585317	1008
18	rs9962479	G	A	0.136905	1008
18	rs2667438	C	T	0.546627	1008
18	rs71359461	G	C	0.315476	1008
18	rs62096862	C	T	0.130952	1008
18	rs8096658	C	G	0.316468	1008
18	rs12454232	G	T	0.434524	1008
18	rs12604473	C	T	0.424603	1008
18	rs76137363	A	T	0.0615079	1008
18	rs562952	G	A	0.123016	1008
18	rs76940125	A	C	0.0664683	1008
18	rs620146	G	A	0.0615079	1008
18	rs4799053	A	G	0.763889	1008
18	rs549752	A	G	0.68254	1008
18	rs117314773	G	A	0.43254	1008
18	rs2958431	C	T	0.115079	1008
18	rs73007652	C	T	0.014881	1008
18	rs75320316	G	T	0.164683	1008
18	rs557325	T	C	0.997024	1008
18	rs657693	A	G	0.251984	1008
18	rs2596606	A	G	0.25	1008
18	rs216118	A	C	0.0416667	1008
18	rs62096874	G	A	0.0406746	1008
18	rs8090692	G	A	0.957341	1008
18	rs55665015	C	G	0.173611	1008
18	rs8090864	G	A	0.750992	1008
18	rs8091180	G	A	0.78373	1008
18	rs8091347	G	C	0.669643	1008
18	rs116014524	C	T	0.109127	1008
18	rs12606132	C	T	0.785714	1008
18	rs68734	G	C	0.16369	1008
18	rs476897	A	G	0.947421	1008
18	rs150712125	C	T	0.0376984	1008
18	rs114622819	G	A	0.0426587	1008
18	rs59922507	C	T	0.130952	1008
18	rs304934	T	C	0.880952	1008
18	rs7235416	A	C	0.856151	1008
18	rs160087	G	A	0.0565476	1008
18	rs2036892	A	T	0.859127	1008
18	rs304935	G	C	0.0744048	1008
18	rs12968504	C	T	0.859127	1008
18	rs76192411	C	T	0.0208333	1008
18	rs66920840	G	A	0.0218254	1008
18	rs1562724	C	T	0.0208333	1008
18	rs182507	C	T	0.935516	1008
18	rs2230112	T	G	0.856151	1008
18	rs7229088	T	G	0.860119	1008
18	rs304932	A	G	0.162698	1008
18	rs1017860	T	C	0.890873	1008
18	rs116989867	C	G	0.0406746	1008
18	rs142348393	G	A	0.0198413	1008
18	rs1106549	T	C	0.170635	1008
18	rs62096876	T	C	0.161706	1008
18	rs896011	T	C	0.335317	1008
18	rs2002311	A	G	0.356151	1008
18	rs7240256	T	C	0.334325	1008
18	rs7240932	T	C	0.173611	1008
18	rs62096877	G	A	0.154762	1008
18	rs966887	T	C	0.178571	1008
18	rs603435	C	T	0.0694444	1008
18	rs62096878	C	T	0.154762	1008
18	rs62096879	C	T	0.155754	1008
18	rs73969235	C	T	0.170635	1008
18	rs8093148	C	T	0.155754	1008
18	rs8093850	A	G	0.327381	1008
18	rs11875260	A	G	0.171627	1008
18	rs56154933	C	A	0.171627	1008
18	rs72486307	C	T	0.171627	1008
18	rs79991310	G	A	0.133929	1008
18	rs60367979	A	G	0.162698	1008
18	rs28515572	G	C	0.33631	1008
18	rs55705322	G	A	0.154762	1008
18	rs4799055	T	G	0.513889	1008
18	rs111858882	C	T	0.015873	1008
18	rs57652885	C	T	0.220238	1008
18	rs35229627	G	A	0.0714286	1008
18	rs60389750	C	T	0.33631	1008
18	rs61583665	A	G	0.0982143	1008
18	rs74422611	C	T	0.210317	1008
18	rs58014733	G	A	0.353175	1008
18	rs73007681	G	A	0.162698	1008
18	rs59725651	A	G	0.161706	1008
18	rs561179	T	C	0.945437	1008
18	rs55785023	C	T	0.16369	1008
18	rs75956686	A	G	0.0367063	1008
18	rs78870434	C	T	0.191468	1008
18	rs55940050	A	T	0.164683	1008
18	rs1562722	A	G	0.358135	1008
18	rs12606408	C	T	0.474206	1008
18	rs1562723	A	C	0.359127	1008
18	rs1004148	G	A	0.196429	1008
18	rs7231498	A	G	0.195437	1008
18	rs55673638	C	T	0.162698	1008
18	rs8095551	T	C	0.199405	1008
18	rs7241445	T	C	0.358135	1008
18	rs11664725	A	G	0.235119	1008
18	rs8091962	G	A	0.195437	1008
18	rs6506764	C	T	0.195437	1008
18	rs8097131	C	A	0.355159	1008
18	rs8097537	C	T	0.356151	1008
18	rs3786183	A	G	0.194444	1008
18	rs77484655	C	T	0.126984	1008
18	rs8090536	C	T	0.196429	1008
18	rs3786184	A	C	0.196429	1008
18	rs306870	T	C	0.946429	1008
18	rs11663659	T	C	0.199405	1008
18	rs28505636	A	G	0.197421	1008
18	rs7236190	T	C	0.199405	1008
18	rs7230704	G	A	0.198413	1008
18	rs6506767	C	T	0.193452	1008
18	rs6506768	C	T	0.196429	1008
18	rs7241066	T	C	0.160714	1008
18	rs56372496	A	G	0.160714	1008
18	rs3786185	A	G	0.196429	1008
18	rs3826567	C	T	0.196429	1008
18	rs3826568	G	A	0.142857	1008
18	rs12608349	T	C	0.357143	1008
18	rs12606110	C	T	0.114087	1008
18	rs306872	A	G	0.115079	1008
18	rs3786187	G	C	0.356151	1008
18	rs3786188	T	C	0.196429	1008
18	rs3786189	T	C	0.195437	1008
18	rs3786190	C	T	0.196429	1008
18	rs3786191	G	T	0.0337302	1008
18	rs3786192	T	C	0.196429	1008
18	rs2060611	C	T	0.142857	1008
18	rs2055899	A	G	0.196429	1008
18	rs28723685	G	T	0.195437	1008
18	rs59828426	T	C	0.194444	1008
18	rs75026480	T	C	0.16369	1008
18	rs527411019	G	A	0.0357143	1008
18	rs545600032	A	G	0.0367063	1008
18	rs145687746	T	C	0.0357143	1008
18	rs113722543	G	A	0.195437	1008
18	rs11872455	T	C	0.195437	1008
18	rs8096475	A	G	0.352183	1008
18	rs9946069	T	C	0.195437	1008
18	rs8083140	T	C	0.195437	1008
18	rs8096725	A	G	0.195437	1008
18	rs8095166	G	C	0.194444	1008
18	rs3786194	A	G	0.195437	1008
18	rs3786195	C	T	0.0347222	1008
18	rs3786196	T	C	0.157738	1008
18	rs25657	C	T	0.0863095	1008
18	rs2278801	A	G	0.383929	1008
18	rs58471143	A	G	0.383929	1008
18	rs7242726	G	C	0.383929	1008
18	rs59569700	G	C	0.350198	1008
18	rs9959462	A	G	0.383929	1008
18	rs9962247	T	C	0.383929	1008
18	rs2290154	T	C	0.402778	1008
18	rs15350	T	C	0.384921	1008
18	rs35163331	T	C	0.385913	1008
18	rs8090560	G	A	0.384921	1008
18	rs28628390	C	T	0.384921	1008
18	rs55748815	G	C	0.377976	1008
18	rs11665469	C	T	0.130952	1008
18	rs61658505	G	A	0.381944	1008
18	rs11659753	C	T	0.357143	1008
18	rs11660473	G	A	0.25496	1008
18	rs9950063	C	T	0.373016	1008
18	rs11081539	G	A	0.333333	1008
18	rs9783930	A	G	0.378968	1008
18	rs2280052	G	A	0.378968	1008
18	rs2280053	A	G	0.37996	1008
18	rs2280054	T	G	0.37996	1008
18	rs2280055	C	T	0.374008	1008
18	rs2280056	C	T	0.152778	1008
18	rs79299663	C	T	0.0287698	1008
18	rs11663201	G	A	0.388889	1008
18	rs11663401	C	G	0.388889	1008
18	rs11660937	T	C	0.388889	1008
18	rs12959655	C	T	0.375	1008
18	rs148555843	G	A	0.0257937	1008
18	rs7235530	G	C	0.372024	1008
18	rs56217927	C	T	0.355159	1008
18	rs2304736	C	T	0.372024	1008
18	rs2304737	T	G	0.372024	1008
18	rs2304738	C	A	0.373016	1008
18	rs2304739	C	T	0.371032	1008
18	rs58788654	A	G	0.371032	1008
18	rs11665496	C	T	0.371032	1008
18	rs3786197	C	T	0.371032	1008
18	rs11659752	T	G	0.371032	1008
18	rs143894304	G	T	0.0367063	1008
18	rs55687145	T	C	0.372024	1008
18	rs55797387	T	C	0.372024	1008
18	rs8085063	T	G	0.371032	1008
18	rs8085237	T	C	0.371032	1008
18	rs8088705	T	A	0.371032	1008
18	rs9958919	C	T	0.371032	1008
18	rs8090312	A	G	0.371032	1008
18	rs7235273	C	T	0.367063	1008
18	rs7239147	C	T	0.368056	1008
18	rs117511469	G	C	0.0208333	1008
18	rs754505	G	A	0.115079	1008
18	rs8099716	A	G	0.371032	1008
18	rs2304741	T	C	0.371032	1008
18	rs25656	A	G	0.374008	1008
18	rs74660043	G	A	0.0496032	1008
18	rs8087923	C	T	0.369048	1008
18	rs117393075	C	A	0.144841	1008
18	rs144994587	G	A	0.0496032	1008
18	rs3786198	C	A	0.376984	1008
18	rs192722368	G	A	0.0525794	1008
18	rs11661940	G	A	0.00198413	1008
18	rs9954601	G	A	0.316468	1008
18	rs9989553	G	C	0.378968	1008
18	rs9989509	T	C	0.37996	1008
18	rs3786199	C	T	0.286706	1008
18	rs8083750	G	A	0.00198413	1008
18	rs7234119	T	C	0.382937	1008
18	rs3786201	A	G	0.381944	1008
18	rs160189	A	G	0.457341	1008
18	rs76375112	G	A	0.114087	1008
18	rs146328922	G	A	0.0218254	1008
18	rs6506771	A	G	0.464286	1008
18	rs7408082	G	A	0.464286	1008
18	rs7408083	G	A	0.46131	1008
18	rs117089251	C	T	0.0277778	1008
18	rs893896	G	A	0.464286	1008
18	rs893897	A	G	0.462302	1008
18	rs35674676	C	A	0.285714	1008
18	rs73496361	A	T	0.28373	1008
18	rs35903852	C	T	0.119048	1008
18	rs560665388	C	T	0.00198413	1008
18	rs3786203	G	A	0.467262	1008
18	rs147231671	T	C	0.00694444	1008
18	rs4567804	G	A	0.419643	1008
18	rs438478	C	T	0.395833	1008
18	rs3786204	C	G	0.462302	1008
18	rs3786205	G	A	0.47123	1008
18	rs3786206	A	G	0.470238	1008
18	rs3826569	A	G	0.463294	1008
18	rs838056	T	C	0.464286	1008
18	rs55819605	A	G	0.0119048	1008
18	rs838057	C	T	0.465278	1008
18	rs183268324	G	A	0.00198413	1008
18	rs9748645	T	C	0.406746	1008
18	rs374625	C	T	0.463294	1008
18	rs1667667	G	A	0.465278	1008
18	rs60943195	G	A	0.0287698	1008
18	rs754093	T	G	0.354167	1008
18	rs200207441	C	T	0.00198413	1008
18	rs754096	G	A	0.465278	1008
18	rs118041947	A	C	0.0406746	1008
18	rs370989	C	G	0.465278	1008
18	rs1660165	G	A	0.464286	1008
18	rs374203	G	A	0.460317	1008
18	rs390439	C	T	0.460317	1008
18	rs410628	A	G	0.460317	1008
18	rs419923	A	G	0.460317	1008
18	rs445630	C	T	0.460317	1008
18	rs368795	A	G	0.460317	1008
18	rs416522	T	C	0.460317	1008
18	rs415428	C	T	0.459325	1008
18	rs396127	G	A	0.460317	1008
18	rs8091867	C	T	0.0188492	1008
18	rs410263	C	T	0.460317	1008
18	rs1667670	T	C	0.460317	1008
18	rs1660159	C	G	0.468254	1008
18	rs1660158	C	G	0.460317	1008
18	rs117693422	G	A	0.0753968	1008
18	rs1667671	G	A	0.459325	1008
18	rs1660157	A	G	0.460317	1008
18	rs1667672	T	C	0.460317	1008
18	rs1667673	G	C	0.460317	1008
18	rs2581732	A	G	0.460317	1008
18	rs2581731	A	G	0.460317	1008
18	rs428324	C	T	0.327381	1008
18	rs411056	C	T	0.363095	1008
18	rs454854	G	C	0.406746	1008
18	rs118131425	C	T	0.0248016	1008
18	rs1660155	A	C	0.457341	1008
18	rs1660154	C	T	0.457341	1008
18	rs62096906	A	G	0.047619	1008
18	rs1667676	T	C	0.457341	1008
18	rs1660153	C	G	0.458333	1008
18	rs1660152	C	G	0.458333	1008
18	rs409329	G	A	0.457341	1008
18	rs371010	A	G	0.252976	1008
18	rs1667679	T	G	0.458333	1008
18	rs1667682	T	C	0.458333	1008
18	rs432328	C	G	0.457341	1008
18	rs1667683	A	G	0.458333	1008
18	rs1660151	C	G	0.458333	1008
18	rs1660150	C	T	0.457341	1008
18	rs1660149	G	A	0.458333	1008
18	rs1660148	A	G	0.457341	1008
18	rs1660147	C	T	0.457341	1008
18	rs1667707	A	G	0.508929	1008
18	rs1660144	G	A	0.457341	1008
18	rs1660143	G	A	0.457341	1008
18	rs1542252	A	G	0.457341	1008
18	rs1660142	A	G	0.457341	1008
18	rs1660141	C	G	0.457341	1008
18	rs1078633	T	G	0.457341	1008
18	rs1078634	T	C	0.457341	1008
18	rs372741	G	A	0.460317	1008
18	rs1660139	C	T	0.455357	1008
18	rs75546700	A	G	0.118056	1008
18	rs440085	A	G	0.455357	1008
18	rs74450512	C	G	0.423611	1008
18	rs1667709	C	T	0.448413	1008
18	rs1660137	G	A	0.456349	1008
18	rs1660136	T	C	0.474206	1008
18	rs28627209	G	A	0.117063	1008
18	rs2581726	C	T	0.340278	1008
18	rs1667701	C	G	0.459325	1008
18	rs1667702	G	A	0.459325	1008
18	rs838055	G	C	0.459325	1008
18	rs838053	C	T	0.259921	1008
18	rs113507668	A	G	0.00297619	1008
18	rs148784415	A	T	0.00297619	1008
18	rs28520665	T	C	0.284722	1008
18	rs446628	T	C	0.514881	1008
18	rs117694679	G	A	0.046627	1008
18	rs177820	A	G	0.724206	1008
18	rs12958819	G	A	0.125	1008
18	rs3826572	G	A	0.77381	1008
18	rs6506773	G	A	0.0238095	1008
18	rs12959273	G	A	0.136905	1008
18	rs74726111	T	C	0.0972222	1008
18	rs77409324	C	T	0.0892857	1008
18	rs57944523	G	A	0.0486111	1008
18	rs3786221	G	A	0.150794	1008
18	rs3786222	T	C	0.151786	1008
18	rs55986020	G	A	0.0208333	1008
18	rs55675563	C	A	0.151786	1008
18	rs56116621	A	G	0.151786	1008
18	rs56277523	A	C	0.0277778	1008
18	rs56096604	G	C	0.0277778	1008
18	rs2044750	G	A	0.141865	1008
18	rs77961666	G	A	0.0208333	1008
18	rs79426764	G	A	0.0277778	1008
18	rs62096924	G	A	0.0208333	1008
18	rs76338108	C	T	0.0228175	1008
18	rs62096925	A	C	0.0218254	1008
18	rs76368826	G	A	0.0208333	1008
18	rs118097556	T	C	0.0208333	1008
18	rs11663132	G	A	0.0208333	1008
18	rs11663136	G	T	0.0208333	1008
18	rs11660906	T	C	0.0208333	1008
18	rs78063199	A	G	0.0208333	1008
18	rs75352804	A	G	0.0208333	1008
18	rs79145415	G	A	0.0386905	1008
18	rs920472	A	G	0.108135	1008
18	rs72993945	G	A	0.0634921	1008
18	rs56384153	C	T	0.0208333	1008
18	rs3894049	C	G	0.157738	1008
18	rs62096928	C	G	0.0208333	1008
18	rs838047	G	T	0.160714	1008
18	rs11659316	G	A	0.0208333	1008
18	rs73973415	G	A	0.031746	1008
18	rs62096932	C	A	0.0208333	1008
18	rs112271390	A	G	0.0208333	1008
18	rs6506775	C	T	0.155754	1008
18	rs113510081	C	T	0.0208333	1008
18	rs113600401	A	G	0.0208333	1008
18	rs3786224	C	G	0.0208333	1008
18	rs79122149	T	C	0.0208333	1008
18	rs9948543	G	A	0.175595	1008
18	rs73481147	G	A	0.0208333	1008
18	rs113307402	C	G	0.0198413	1008
18	rs113398280	G	A	0.0198413	1008
18	rs73481148	T	G	0.0198413	1008
18	rs62096935	C	T	0.015873	1008
18	rs451691	T	C	0.916667	1008
18	rs1052025	A	G	0.0208333	1008
18	rs11661539	C	T	0.0188492	1008
18	rs55973677	A	G	0.165675	1008
18	rs9518	T	C	0.172619	1008
18	rs55941236	G	A	0.0188492	1008
18	rs56007267	C	T	0.0188492	1008
18	rs62096945	G	A	0.0188492	1008
18	rs77959360	A	G	0.031746	1008
18	rs138944613	C	T	0.00496032	1008
18	rs308526	T	C	0.853175	1008
18	rs308527	T	C	0.253968	1008
18	rs308528	G	A	0.90377	1008
18	rs11663968	G	C	0.0188492	1008
18	rs838050	G	T	0.238095	1008
18	rs75322594	A	G	0.031746	1008
18	rs8090291	C	T	0.56746	1008
18	rs8090425	C	T	0.581349	1008
18	rs72618577	G	C	0.552579	1008
18	rs9956410	T	C	0.406746	1008
18	rs9953974	A	G	0.539683	1008
18	rs12458485	C	T	0.494048	1008
18	rs372464	G	A	0.651786	1008
18	rs183374	G	A	0.156746	1008
18	rs117844092	G	A	0.030754	1008
18	rs308529	T	C	0.446429	1008
18	rs138877740	C	T	0.0238095	1008
18	rs8095968	T	C	0.925595	1008
18	rs55952107	T	A	0.109127	1008
18	rs79442075	C	G	0.0892857	1008
18	rs61464225	G	C	0.0922619	1008
18	rs73969943	G	A	0.0902778	1008
18	rs117991527	G	C	0.0267857	1008
18	rs12968929	G	T	0.66369	1008
18	rs2044749	T	C	0.093254	1008
18	rs2165294	C	T	0.0843254	1008
18	rs7232979	T	C	0.0833333	1008
18	rs2060610	T	C	0.0416667	1008
18	rs59660071	A	T	0.0853175	1008
18	rs9952662	T	C	0.0853175	1008
18	rs9961410	C	T	0.0843254	1008
18	rs9961524	C	T	0.0843254	1008
18	rs11877133	G	A	0.757937	1008
18	rs9676139	C	T	0.673611	1008
18	rs2581735	C	A	0.90873	1008
18	rs4799062	G	A	0.173611	1008
18	rs2362923	G	T	0.657738	1008
18	rs34647994	G	T	0.656746	1008
18	rs838043	G	T	0.65873	1008
18	rs838044	C	T	0.65873	1008
18	rs838045	A	G	0.657738	1008
18	rs838046	T	C	0.657738	1008
18	rs1097782	T	C	0.656746	1008
18	rs2596604	G	T	0.65873	1008
18	rs7233541	T	C	0.0843254	1008
18	rs1660131	C	A	0.659722	1008
18	rs12958236	T	C	0.660714	1008
18	rs1660130	T	C	0.660714	1008
18	rs12954491	A	G	0.659722	1008
18	rs61746884	C	T	0.0188492	1008
18	rs398788	G	C	0.68254	1008
18	rs380833	G	T	0.660714	1008
18	rs366085	A	G	0.662698	1008
18	rs438222	G	A	0.662698	1008
18	rs383068	T	C	0.664683	1008
18	rs68725	G	C	0.670635	1008
18	rs1660127	G	A	0.666667	1008
18	rs1107571	A	G	0.670635	1008
18	rs79201609	G	A	0.100198	1008
18	rs79750248	G	A	0.0902778	1008
18	rs56405266	G	A	0.441468	1008
18	rs1107572	A	G	0.670635	1008
18	rs150199448	G	A	0.0367063	1008
18	rs4799064	C	T	0.325397	1008
18	rs117945147	G	A	0.0208333	1008
18	rs1667693	A	C	0.674603	1008
18	rs445605	G	A	0.674603	1008
18	rs3892462	C	T	0.00297619	1008
18	rs449183	C	T	0.674603	1008
18	rs694732	G	A	0.674603	1008
18	rs546316	T	C	0.662698	1008
18	rs145115696	G	A	0.0337302	1008
18	rs655965	C	T	0.672619	1008
18	rs547298	T	G	0.673611	1008
18	rs383074	G	A	0.671627	1008
18	rs370365	C	T	0.668651	1008
18	rs427046	A	G	0.801587	1008
18	rs9989590	A	C	0.121032	1008
18	rs72995917	G	T	0.0228175	1008
18	rs72995919	G	C	0.0803571	1008
18	rs34678060	G	A	0.12004	1008
18	rs637538	C	T	0.668651	1008
18	rs308531	A	G	0.667659	1008
18	rs73969950	C	T	0.030754	1008
18	rs142742728	G	A	0.030754	1008
18	rs7228333	C	T	0.119048	1008
18	rs7227502	G	A	0.121032	1008
18	rs72995987	G	C	0.121032	1008
18	rs58819212	T	C	0.121032	1008
18	rs146223206	A	C	0.0545635	1008
18	rs838052	A	G	0.618056	1008
18	rs7238981	G	A	0.175595	1008
18	rs7233804	G	A	0.177579	1008
18	rs72995991	C	T	0.0228175	1008
18	rs12327286	A	G	0.174603	1008
18	rs430544	C	A	0.611111	1008
18	rs2885543	G	C	0.176587	1008
18	rs433257	A	G	0.787698	1008
18	rs2362577	G	A	0.175595	1008
18	rs1099398	A	G	0.787698	1008
18	rs2460393	G	A	0.606151	1008
18	rs473060	C	T	0.0327381	1008
18	rs626281	A	T	0.625	1008
18	rs7233024	C	A	0.146825	1008
18	rs3852838	G	A	0.136905	1008
18	rs4799065	G	C	0.178571	1008
18	rs67186433	G	A	0.65377	1008
18	rs3852839	G	C	0.0198413	1008
18	rs3852840	G	A	0.0198413	1008
18	rs4799066	G	A	0.178571	1008
18	rs582259	A	G	0.871032	1008
18	rs75000611	T	C	0.0744048	1008
18	rs34542194	C	G	0.0198413	1008
18	rs77958360	T	C	0.0128968	1008
18	rs12458577	T	G	0.180556	1008
18	rs62099488	T	G	0.705357	1008
18	rs12967912	G	A	0.0198413	1008
18	rs626077	C	T	0.705357	1008
18	rs34787266	C	T	0.0198413	1008
18	rs612927	G	A	0.685516	1008
18	rs496429	G	A	0.686508	1008
18	rs610212	G	T	0.686508	1008
18	rs34499913	C	T	0.0277778	1008
18	rs2460395	A	G	0.979167	1008
18	rs3894048	A	G	0.0198413	1008
18	rs581896	T	G	0.707341	1008
18	rs523027	C	A	0.688492	1008
18	rs35239940	C	T	0.0198413	1008
18	rs34971330	C	T	0.0198413	1008
18	rs75096819	G	A	0.0694444	1008
18	rs12967042	C	T	0.0198413	1008
18	rs12605839	C	T	0.0208333	1008
18	rs660328	G	A	0.688492	1008
18	rs645860	G	A	0.684524	1008
18	rs475857	G	C	0.686508	1008
18	rs4799067	C	T	0.156746	1008
18	rs632500	C	G	0.731151	1008
18	rs57178438	G	A	0.156746	1008
18	rs35996482	G	C	0.194444	1008
18	rs8091467	A	G	0.0228175	1008
18	rs598680	A	G	0.87996	1008
18	rs4798908	G	C	0.0218254	1008
18	rs4799068	C	T	0.0218254	1008
18	rs540110	G	A	0.83631	1008
18	rs695080	C	T	0.83631	1008
18	rs614569	T	C	0.87996	1008
18	rs3915810	G	A	0.0218254	1008
18	rs4294879	T	C	0.0218254	1008
18	rs77773241	C	T	0.0396825	1008
18	rs616830	C	T	0.857143	1008
18	rs628384	C	T	0.87996	1008
18	rs8088755	C	T	0.0218254	1008
18	rs491243	A	G	0.87996	1008
18	rs36011838	A	G	0.0208333	1008
18	rs4798909	T	C	0.0228175	1008
18	rs485246	A	G	0.833333	1008
18	rs485189	A	G	0.835317	1008
18	rs484227	A	G	0.857143	1008
18	rs662743	A	G	0.87996	1008
18	rs55869625	C	T	0.118056	1008
18	rs663145	T	G	0.835317	1008
18	rs663207	C	T	0.857143	1008
18	rs12605781	T	C	0.0337302	1008
18	rs61389441	G	A	0.0218254	1008
18	rs12963877	C	T	0.0843254	1008
18	rs2439343	G	A	0.865079	1008
18	rs2460396	C	A	0.910714	1008
18	rs66729512	G	A	0.00297619	1008
18	rs61521145	C	T	0.00198413	1008
18	rs58404898	C	T	0.00297619	1008
18	rs60861881	T	C	0.00396825	1008
18	rs694661	T	C	0.862103	1008
18	rs576196	T	C	0.873016	1008
18	rs66663217	C	T	0.00297619	1008
18	rs182872371	G	A	0.0228175	1008
18	rs73477225	T	C	0.0248016	1008
18	rs515754	G	A	0.815476	1008
18	rs7231293	G	A	0.00198413	1008
18	rs62099495	A	G	0.0218254	1008
18	rs36103192	A	G	0.0218254	1008
18	rs59416644	C	T	0.296627	1008
18	rs3786225	C	T	0.555556	1008
18	rs76970171	G	A	0.093254	1008
18	rs12456186	G	A	0.0962302	1008
18	rs508151	G	A	0.519841	1008
18	rs72999761	G	A	0.00198413	1008
18	rs507219	A	G	0.595238	1008
18	rs74567370	G	A	0.0525794	1008
18	rs58306531	G	A	0.014881	1008
18	rs3848474	G	A	0.352183	1008
18	rs4465664	A	G	0.660714	1008
18	rs77921915	C	T	0.0525794	1008
18	rs2363124	T	G	0.573413	1008
18	rs59175970	C	T	0.014881	1008
18	rs150302931	C	T	0.0416667	1008
18	rs605190	C	T	0.571429	1008
18	rs11662444	T	C	0.014881	1008
18	rs72999765	G	A	0.014881	1008
18	rs4021815	T	C	0.602183	1008
18	rs4239344	T	C	0.770833	1008
18	rs511076	A	C	0.599206	1008
18	rs4566248	G	A	0.138889	1008
18	rs4633788	A	G	0.522817	1008
18	rs11661895	G	C	0.0138889	1008
18	rs76928270	A	C	0.0277778	1008
18	rs72999773	G	A	0.0128968	1008
18	rs660749	T	C	0.640873	1008
18	rs73969980	C	T	0.00793651	1008
18	rs76613194	G	A	0.0128968	1008
18	rs595953	C	T	0.520833	1008
18	rs595983	C	G	0.764881	1008
18	rs753046	A	C	0.722222	1008
18	rs748938	G	A	0.224206	1008
18	rs3848477	A	G	0.244048	1008
18	rs72999781	C	T	0.00198413	1008
18	rs624214	T	C	0.456349	1008
18	rs8096490	A	G	0.00496032	1008
18	rs56352123	C	G	0.00496032	1008
18	rs1660179	T	A	0.729167	1008
18	rs55781615	G	A	0.00496032	1008
18	rs55809163	G	A	0.00496032	1008
18	rs72999788	C	T	0.00198413	1008
18	rs62096774	C	T	0.00496032	1008
18	rs1660174	C	T	0.241071	1008
18	rs183438051	A	G	0.140873	1008
18	rs1660173	A	G	0.241071	1008
18	rs13381940	C	T	0.248016	1008
18	rs72999792	A	G	0.00198413	1008
18	rs72999794	C	T	0.00297619	1008
18	rs584489	T	G	0.996032	1008
18	rs12457685	T	C	0.00694444	1008
18	rs117208387	T	C	0.00198413	1008
18	rs12961033	G	A	0.0505952	1008
18	rs12967310	A	G	0.0505952	1008
18	rs12965664	G	A	0.0505952	1008
18	rs34984726	C	T	0.0505952	1008
18	rs35172750	G	T	0.0327381	1008
18	rs2361471	T	C	0.316468	1008
18	rs79693963	C	G	0.0248016	1008
18	rs80006660	C	A	0.263889	1008
18	rs12959941	C	T	0.0188492	1008
18	rs149109690	A	G	0.0218254	1008
18	rs547005	A	C	0.424603	1008
18	rs4799069	C	T	0.260913	1008
18	rs12967860	G	A	0.0505952	1008
18	rs520509	G	C	0.106151	1008
18	rs75266126	A	G	0.251984	1008
18	rs631954	A	G	0.106151	1008
18	rs8096945	C	T	0.569444	1008
18	rs619569	T	C	0.996032	1008
18	rs489274	G	A	0.107143	1008
18	rs113775431	T	G	0.269841	1008
18	rs71366539	C	T	0.0327381	1008
18	rs483563	G	A	0.105159	1008
18	rs571219	G	A	0.106151	1008
18	rs570180	T	C	0.106151	1008
18	rs566564	T	A	0.419643	1008
18	rs565561	G	A	0.104167	1008
18	rs562941	G	A	0.106151	1008
18	rs56973841	G	A	0.263889	1008
18	rs4799070	A	G	0.262897	1008
18	rs71366540	C	T	0.0327381	1008
18	rs536373	G	C	0.104167	1008
18	rs683441	G	C	0.106151	1008
18	rs35491040	G	C	0.0178571	1008
18	rs142295633	G	A	0.0198413	1008
18	rs117760010	C	T	0.0287698	1008
18	rs506246	G	T	0.377976	1008
18	rs680247	A	G	0.368056	1008
18	rs8099659	G	A	0.578373	1008
18	rs112974070	A	G	0.257937	1008
18	rs73001783	C	T	0.364087	1008
18	rs73001785	G	A	0.365079	1008
18	rs55998004	G	A	0.00396825	1008
18	rs12455635	C	T	0.257937	1008
18	rs9951646	G	A	0.362103	1008
18	rs79052352	T	C	0.077381	1008
18	rs117397983	C	T	0.030754	1008
18	rs117150575	C	G	0.0327381	1008
18	rs55671934	T	G	0.161706	1008
18	rs62096777	C	T	0.00396825	1008
18	rs113327968	C	A	0.272817	1008
18	rs62096778	A	G	0.00396825	1008
18	rs62096779	C	A	0.00396825	1008
18	rs112534720	T	G	0.272817	1008
18	rs71359476	G	A	0.0585317	1008
18	rs143202677	G	C	0.106151	1008
18	rs77883244	C	A	0.405754	1008
18	rs61098037	A	G	0.94246	1008
18	rs9963375	T	C	0.485119	1008
18	rs60846351	G	A	0.276786	1008
18	rs368405360	C	T	0.0287698	1008
18	rs12454810	G	A	0.280754	1008
18	rs12454811	G	A	0.280754	1008
18	rs9949186	C	T	0.146825	1008
18	rs12961169	C	T	0.0535714	1008
18	rs7233068	A	G	0.441468	1008
18	rs12456703	G	A	0.280754	1008
18	rs12456725	G	A	0.287698	1008
18	rs117520144	G	A	0.0228175	1008
18	rs62096848	G	T	0.149802	1008
18	rs12103997	A	G	0.0535714	1008
18	rs143568029	C	T	0.0565476	1008
18	rs12966562	C	G	0.0535714	1008
18	rs574249	A	C	0.594246	1008
18	rs2363126	C	T	0.149802	1008
18	rs117351533	A	G	0.0674603	1008
18	rs7244568	C	A	0.427579	1008
18	rs485296	A	G	0.595238	1008
18	rs7228520	G	A	0.430556	1008
18	rs4799072	G	A	0.404762	1008
18	rs8087444	A	G	0.435516	1008
18	rs118075465	G	A	0.149802	1008
18	rs76186427	G	A	0.286706	1008
18	rs4799073	G	A	0.392857	1008
18	rs12454347	T	C	0.201389	1008
18	rs12456080	G	A	0.202381	1008
18	rs504331	A	G	0.609127	1008
18	rs662647	C	T	0.110119	1008
18	rs9956970	G	A	0.441468	1008
18	rs8087924	T	C	0.441468	1008
18	rs8088061	T	C	0.441468	1008
18	rs8084582	A	C	0.550595	1008
18	rs8092139	T	A	0.441468	1008
18	rs62096849	C	T	0.441468	1008
18	rs7231598	G	A	0.0565476	1008
18	rs2363127	G	A	0.202381	1008
18	rs76599478	C	T	0.239087	1008
18	rs11877070	G	C	0.239087	1008
18	rs550225	T	C	0.109127	1008
18	rs616785	C	T	0.113095	1008
18	rs7233060	G	A	0.0565476	1008
18	rs57747618	C	T	0.239087	1008
18	rs59565021	G	A	0.240079	1008
18	rs683643	C	T	0.109127	1008
18	rs12958589	G	A	0.0615079	1008
18	rs75276047	T	A	0.200397	1008
18	rs695018	C	T	0.607143	1008
18	rs12963907	G	A	0.0367063	1008
18	rs9966948	C	T	0.270833	1008
18	rs77546629	G	A	0.196429	1008
18	rs35638682	C	T	0.0376984	1008
18	rs12955875	G	C	0.0267857	1008
18	rs34717366	G	C	0.0386905	1008
18	rs76021146	C	T	0.195437	1008
18	rs1624968	C	T	0.757937	1008
18	rs80083918	G	A	0.195437	1008
18	rs9962591	A	C	0.276786	1008
18	rs649867	C	T	0.412698	1008
18	rs57643706	A	G	0.203373	1008
18	rs12958918	T	C	0.760913	1008
18	rs59657947	G	A	0.248016	1008
18	rs73972703	C	T	0.0386905	1008
18	rs73480951	G	A	0.0386905	1008
18	rs73972704	C	T	0.0386905	1008
18	rs75712602	T	G	0.239087	1008
18	rs58710583	C	T	0.0386905	1008
18	rs9960189	T	C	0.239087	1008
18	rs9945398	G	A	0.276786	1008
18	rs11660386	C	A	0.436508	1008
18	rs11660220	G	A	0.151786	1008
18	rs73972705	A	G	0.0396825	1008
18	rs9948812	G	A	0.960317	1008
18	rs3809939	G	C	0.141865	1008
18	rs3809940	C	T	0.657738	1008
18	rs3809941	C	T	0.144841	1008
18	rs3809942	A	G	0.143849	1008
18	rs11081550	C	T	0.139881	1008
18	rs73003657	A	G	0.143849	1008
18	rs73003658	G	A	0.143849	1008
18	rs732771	A	G	0.580357	1008
18	rs4461148	T	C	0.62996	1008
18	rs1075780	C	T	0.259921	1008
18	rs1075779	A	C	0.261905	1008
18	rs73003664	G	A	0.333333	1008
18	rs377325961	A	G	0.16369	1008
18	rs668013	G	A	0.371032	1008
18	rs11081552	A	C	0.0396825	1008
18	rs73003676	G	A	0.00297619	1008
18	rs77351434	C	T	0.146825	1008
18	rs117835808	G	A	0.135913	1008
18	rs73003677	T	C	0.619048	1008
18	rs34282905	G	A	0.287698	1008
18	rs73003680	T	A	0.139881	1008
18	rs73003682	C	T	0.139881	1008
18	rs73003684	A	G	0.140873	1008
18	rs580675	T	C	0.655754	1008
18	rs73003687	C	T	0.140873	1008
18	rs73003689	G	A	0.140873	1008
18	rs77337889	C	T	0.0416667	1008
18	rs73003692	T	C	0.180556	1008
18	rs73003693	T	C	0.138889	1008
18	rs2439346	G	A	0.184524	1008
18	rs73003694	A	C	0.138889	1008
18	rs2460397	A	G	0.655754	1008
18	rs141489755	A	G	0.0287698	1008
18	rs73005555	G	A	0.138889	1008
18	rs117657985	G	A	0.183532	1008
18	rs35522341	G	A	0.394841	1008
18	rs9789182	G	A	0.138889	1008
18	rs9789100	A	G	0.138889	1008
18	rs2460398	G	A	0.183532	1008
18	rs9789187	G	C	0.138889	1008
18	rs35948672	G	A	0.35119	1008
18	rs589394	C	T	0.71627	1008
18	rs7237034	G	A	0.138889	1008
18	rs62097682	G	A	0.0357143	1008
18	rs8098000	T	G	0.138889	1008
18	rs8098133	T	A	0.139881	1008
18	rs570029	T	C	0.717262	1008
18	rs605183	C	T	0.71627	1008
18	rs62097683	C	T	0.0416667	1008
18	rs187792912	G	A	0.0208333	1008
18	rs35776827	C	T	0.353175	1008
18	rs201181142	A	C	0.0803571	1008
18	rs1660169	T	C	0.71627	1008
18	rs73005561	G	A	0.138889	1008
18	rs73005562	A	G	0.138889	1008
18	rs79972592	T	G	0.0446429	1008
18	rs1660170	A	G	0.71627	1008
18	rs2460386	T	C	0.71627	1008
18	rs2364352	T	C	0.71627	1008
18	rs73005566	C	T	0.00297619	1008
18	rs73005569	T	C	0.135913	1008
18	rs1788651	A	G	0.139881	1008
18	rs543510583	G	T	0.0198413	1008
18	rs555833552	C	G	0.0198413	1008
18	rs868678	C	G	0.715278	1008
18	rs9963625	G	C	0.395833	1008
18	rs73005571	A	G	0.135913	1008
18	rs146682440	G	A	0.135913	1008
18	rs118094982	C	T	0.135913	1008
18	rs948803	G	C	0.18254	1008
18	rs117732097	G	A	0.0287698	1008
18	rs1715089	C	T	0.18254	1008
18	rs73005583	C	T	0.136905	1008
18	rs146374059	A	G	0.136905	1008
18	rs1788656	G	A	0.18254	1008
18	rs34242155	G	A	0.394841	1008
18	rs73005590	C	G	0.136905	1008
18	rs73005592	T	C	0.136905	1008
18	rs35806234	G	A	0.0188492	1008
18	rs139501558	T	C	0.136905	1008
18	rs73005595	T	C	0.136905	1008
18	rs1612815	C	T	0.139881	1008
18	rs73005597	T	C	0.136905	1008
18	rs73005599	C	T	0.00297619	1008
18	rs9958397	A	G	0.712302	1008
18	rs73005600	A	G	0.136905	1008
18	rs117606114	G	A	0.0833333	1008
18	rs73007403	C	T	0.136905	1008
18	rs73007405	T	C	0.136905	1008
18	rs56322269	T	C	0.136905	1008
18	rs1788659	C	G	0.715278	1008
18	rs183784515	G	A	0.014881	1008
18	rs113739041	T	C	0.0406746	1008
18	rs960943	T	G	0.125	1008
18	rs71367520	A	C	0.0168651	1008
18	rs56285895	T	C	0.136905	1008
18	rs114148106	C	T	0.0267857	1008
18	rs71367521	G	A	0.015873	1008
18	rs117077158	G	T	0.136905	1008
18	rs77960492	C	T	0.0416667	1008
18	rs77988933	G	A	0.0416667	1008
18	rs2680752	T	C	0.706349	1008
18	rs9963231	T	G	0.0416667	1008
18	rs143931326	C	T	0.0337302	1008
18	rs57841796	C	T	0.126984	1008
18	rs150910492	T	C	0.0218254	1008
18	rs77742790	G	C	0.136905	1008
18	rs73007474	A	G	0.136905	1008
18	rs76401746	G	T	0.0416667	1008
18	rs73007477	G	A	0.136905	1008
18	rs553352	A	G	0.705357	1008
18	rs552569	T	C	0.127976	1008
18	rs680014	A	G	0.705357	1008
18	rs73007480	T	C	0.136905	1008
18	rs56235016	G	A	0.137897	1008
18	rs585571	T	C	0.705357	1008
18	rs111905286	T	G	0.0406746	1008
18	rs113297720	T	C	0.0406746	1008
18	rs113432577	C	T	0.0406746	1008
18	rs35928863	A	G	0.399802	1008
18	rs77067725	T	C	0.0426587	1008
18	rs75631874	G	C	0.0426587	1008
18	rs978579	A	G	0.705357	1008
18	rs3826573	T	C	0.568452	1008
18	rs75667721	G	T	0.136905	1008
18	rs56246515	G	A	0.125992	1008
18	rs56006341	G	T	0.399802	1008
18	rs17855830	T	G	0.568452	1008
18	rs113762153	C	T	0.0416667	1008
18	rs11081553	G	T	0.0416667	1008
18	rs73007486	C	T	0.00198413	1008
18	rs618342	T	G	0.568452	1008
18	rs520874	C	A	0.125992	1008
18	rs496281	C	G	0.526786	1008
18	rs75691266	C	G	0.135913	1008
18	rs493557	C	T	0.125992	1008
18	rs3859315	T	G	0.136905	1008
18	rs3859316	C	A	0.136905	1008
18	rs11081554	G	C	0.0416667	1008
18	rs1788661	C	T	0.526786	1008
18	rs3859317	A	C	0.400794	1008
18	rs10432147	T	G	0.0416667	1008
18	rs77409154	G	A	0.135913	1008
18	rs9635877	C	T	0.0416667	1008
18	rs545978	C	T	0.125992	1008
18	rs545038	C	T	0.568452	1008
18	rs73007489	C	T	0.136905	1008
18	rs7238206	C	T	0.218254	1008
18	rs79888394	A	C	0.0416667	1008
18	rs677768	A	G	0.662698	1008
18	rs10432149	A	C	0.0416667	1008
18	rs60489061	T	C	0.0426587	1008
18	rs601402	T	A	0.525794	1008
18	rs500795	T	C	0.568452	1008
18	rs368779744	T	G	0.015873	1008
18	rs149245000	G	A	0.135913	1008
18	rs35493271	G	T	0.399802	1008
18	rs642810	A	G	0.125992	1008
18	rs472090	A	G	0.705357	1008
18	rs643782	A	G	0.525794	1008
18	rs3896722	G	A	0.0297619	1008
18	rs645057	C	T	0.525794	1008
18	rs61451023	G	A	0.18254	1008
18	rs671424	A	G	0.568452	1008
18	rs12605631	A	G	0.296627	1008
18	rs117231913	G	A	0.0714286	1008
18	rs2169247	G	A	0.125992	1008
18	rs2169248	C	T	0.525794	1008
18	rs78961943	C	T	0.0416667	1008
18	rs9949776	G	C	0.525794	1008
18	rs11081555	T	C	0.525794	1008
18	rs74520436	A	G	0.0416667	1008
18	rs582029	G	A	0.125992	1008
18	rs56208726	G	A	0.27381	1008
18	rs595578	T	G	0.122024	1008
18	rs596554	G	A	0.705357	1008
18	rs79558088	G	A	0.0416667	1008
18	rs4799077	G	A	0.690476	1008
18	rs7243340	G	A	0.263889	1008
18	rs116565714	G	A	0.0416667	1008
18	rs77222015	C	A	0.0406746	1008
18	rs56976614	G	A	0.126984	1008
18	rs898619	C	T	0.136905	1008
18	rs70198	C	T	0.525794	1008
18	rs558700	C	T	0.525794	1008
18	rs58480469	G	A	0.0416667	1008
18	rs655609	A	G	0.717262	1008
18	rs55781531	G	A	0.136905	1008
18	rs656930	G	A	0.130952	1008
18	rs473239	C	T	0.704365	1008
18	rs657348	T	C	0.704365	1008
18	rs472369	C	T	0.266865	1008
18	rs112000688	G	A	0.0376984	1008
18	rs56352514	T	A	0.136905	1008
18	rs671037	G	A	0.529762	1008
18	rs111758099	C	T	0.0376984	1008
18	rs77025340	A	T	0.0327381	1008
18	rs2242174	T	C	0.399802	1008
18	rs73009307	A	C	0.138889	1008
18	rs522180	C	T	0.270833	1008
18	rs593378	A	G	0.700397	1008
18	rs73009310	T	C	0.138889	1008
18	rs74999672	C	T	0.0615079	1008
18	rs79893456	G	A	0.0347222	1008
18	rs74342111	G	A	0.136905	1008
18	rs111843231	A	G	0.0376984	1008
18	rs191327419	G	A	0.0376984	1008
18	rs73009311	A	G	0.138889	1008
18	rs76537594	C	T	0.0376984	1008
18	rs73009313	G	A	0.138889	1008
18	rs111769371	C	T	0.0376984	1008
18	rs60813535	G	A	0.046627	1008
18	rs73009315	C	T	0.139881	1008
18	rs72618579	C	T	0.0823413	1008
18	rs111997636	G	A	0.0376984	1008
18	rs1057444	A	T	0.138889	1008
18	rs142758790	C	T	0.0357143	1008
18	rs3809936	C	G	0.138889	1008
18	rs75651623	G	A	0.0376984	1008
18	rs111368072	C	T	0.0376984	1008
18	rs3786228	T	C	0.386905	1008
18	rs2242175	G	A	0.386905	1008
18	rs2242176	G	A	0.0376984	1008
18	rs185205159	C	T	0.015873	1008
18	rs74362627	C	A	0.0674603	1008
18	rs681631	G	A	0.698413	1008
18	rs112074043	C	T	0.0376984	1008
18	rs603957	C	A	0.698413	1008
18	rs145842531	G	A	0.0228175	1008
18	rs3786229	C	T	0.136905	1008
18	rs503615	G	A	0.698413	1008
18	rs620112	T	G	0.698413	1008
18	rs62097723	C	T	0.207341	1008
18	rs485400	G	A	0.699405	1008
18	rs649763	A	G	0.699405	1008
18	rs112807410	A	G	0.0376984	1008
18	rs3786235	C	G	0.138889	1008
18	rs517479	A	G	0.699405	1008
18	rs676713	C	T	0.699405	1008
18	rs677157	A	G	0.699405	1008
18	rs113376412	C	T	0.0376984	1008
18	rs12458462	C	A	0.383929	1008
18	rs586455	A	G	0.698413	1008
18	rs76023025	G	T	0.0664683	1008
18	rs599554	G	A	0.138889	1008
18	rs2279103	C	T	0.138889	1008
18	rs2279104	A	T	0.0873016	1008
18	rs522723	A	G	0.683532	1008
18	rs529195	T	C	0.698413	1008
18	rs144647072	C	T	0.0228175	1008
18	rs2126082	G	A	0.138889	1008
18	rs11549119	G	A	0.0376984	1008
18	rs79257976	G	C	0.136905	1008
18	rs76553883	A	G	0.0376984	1008
18	rs113828666	T	C	0.0376984	1008
18	rs8082885	T	G	0.138889	1008
18	rs77922524	C	T	0.0228175	1008
18	rs2007483	T	A	0.382937	1008
18	rs514281	T	C	0.699405	1008
18	rs72999407	G	A	0.137897	1008
18	rs673582	C	T	0.698413	1008
18	rs676367	C	G	0.699405	1008
18	rs2242177	G	A	0.383929	1008
18	rs8084175	C	T	0.138889	1008
18	rs77320492	T	C	0.0367063	1008
18	rs35456241	C	T	0.0376984	1008
18	rs1626962	T	G	0.680556	1008
18	rs3786238	T	C	0.698413	1008
18	rs190654928	C	T	0.0178571	1008
18	rs685665	T	C	0.698413	1008
18	rs522043	G	A	0.137897	1008
18	rs639314	T	C	0.698413	1008
18	rs492597	T	A	0.522817	1008
18	rs490904	C	T	0.698413	1008
18	rs487172	C	G	0.522817	1008
18	rs79056705	C	T	0.136905	1008
18	rs12456692	C	T	0.383929	1008
18	rs8082862	C	T	0.137897	1008
18	rs670682	G	A	0.176587	1008
18	rs72976129	G	A	0.134921	1008
18	rs2510276	C	G	0.697421	1008
18	rs694063	T	A	0.697421	1008
18	rs673590	G	A	0.697421	1008
18	rs117655160	C	T	0.0496032	1008
18	rs2035085	C	T	0.385913	1008
18	rs686433	G	A	0.659722	1008
18	rs478133	C	G	0.139881	1008
18	rs476465	C	G	0.697421	1008
18	rs36023428	C	T	0.015873	1008
18	rs474571	A	G	0.697421	1008
18	rs12957960	C	A	0.177579	1008
18	rs62097746	G	A	0.385913	1008
18	rs72976137	G	A	0.00198413	1008
18	rs77158498	G	C	0.133929	1008
18	rs522934	T	C	0.693452	1008
18	rs60298379	C	T	0.385913	1008
18	rs36073957	C	T	0.385913	1008
18	rs9953991	C	G	0.176587	1008
18	rs111655743	G	A	0.0376984	1008
18	rs9956086	G	A	0.171627	1008
18	rs77427677	T	C	0.172619	1008
18	rs2169249	G	A	0.385913	1008
18	rs35235099	T	C	0.0674603	1008
18	rs34583578	C	T	0.386905	1008
18	rs503347	C	T	0.517857	1008
18	rs655503	A	G	0.517857	1008
18	rs72976144	G	A	0.137897	1008
18	rs526057	G	A	0.517857	1008
18	rs62097750	C	T	0.205357	1008
18	rs58558457	G	A	0.517857	1008
18	rs59331110	G	A	0.517857	1008
18	rs3786240	T	C	0.693452	1008
18	rs117201593	G	T	0.0376984	1008
18	rs117598264	G	T	0.0376984	1008
18	rs112397424	C	T	0.0376984	1008
18	rs74429170	A	G	0.0376984	1008
18	rs11662106	G	C	0.517857	1008
18	rs34814368	C	T	0.383929	1008
18	rs35814220	G	A	0.382937	1008
18	rs56335514	A	G	0.139881	1008
18	rs3786241	A	C	0.519841	1008
18	rs76961134	G	A	0.0376984	1008
18	rs190607538	C	T	0.0138889	1008
18	rs3786242	C	T	0.139881	1008
18	rs3786243	G	A	0.0376984	1008
18	rs3786244	C	T	0.189484	1008
18	rs3786245	C	T	0.030754	1008
18	rs3786246	G	A	0.135913	1008
18	rs11660714	T	C	0.190476	1008
18	rs56145731	C	A	0.125	1008
18	rs62097755	G	A	0.37996	1008
18	rs34031764	T	G	0.0803571	1008
18	rs117141576	C	T	0.0287698	1008
18	rs637103	G	A	0.165675	1008
18	rs4799081	C	A	0.691468	1008
18	rs77416799	G	A	0.0376984	1008
18	rs579441	G	A	0.126984	1008
18	rs189829324	A	T	0.00694444	1008
18	rs113507368	C	T	0.00396825	1008
18	rs75589202	C	T	0.0347222	1008
18	rs72976160	G	A	0.103175	1008
18	rs76030819	C	T	0.132937	1008
18	rs9646503	T	C	0.0882937	1008
18	rs4798911	C	G	0.423611	1008
18	rs4799082	C	G	0.410714	1008
18	rs72976162	G	A	0.00198413	1008
18	rs72618580	G	A	0.21627	1008
18	rs565852956	G	A	0.00694444	1008
18	rs3859320	C	G	0.0644841	1008
18	rs112619835	G	A	0.00198413	1008
18	rs34719896	T	A	0.409722	1008
18	rs62099605	C	G	0.0396825	1008
18	rs11874186	C	T	0.299603	1008
18	rs72976168	G	A	0.122024	1008
18	rs3859321	G	A	0.305556	1008
18	rs55846819	T	C	0.122024	1008
18	rs571096	G	A	0.39881	1008
18	rs3859322	G	A	0.124008	1008
18	rs74954741	A	G	0.107143	1008
18	rs56362318	G	A	0.124008	1008
18	rs604853	C	T	0.39881	1008
18	rs489025	A	G	0.540675	1008
18	rs62099607	T	C	0.172619	1008
18	rs4799083	T	C	0.595238	1008
18	rs4021229	C	T	0.524802	1008
18	rs72976180	C	T	0.121032	1008
18	rs72976181	C	A	0.121032	1008
18	rs7245376	A	G	0.597222	1008
18	rs72976183	C	T	0.121032	1008
18	rs12959048	C	T	0.589286	1008
18	rs56108499	C	T	0.58631	1008
18	rs55750992	T	C	0.568452	1008
18	rs56027145	A	G	0.589286	1008
18	rs185014553	G	A	0.0625	1008
18	rs117032556	C	T	0.0426587	1008
18	rs12606069	C	T	0.108135	1008
18	rs638641	A	G	0.415675	1008
18	rs12608344	A	G	0.584325	1008
18	rs55760632	G	C	0.121032	1008
18	rs72976193	G	A	0.121032	1008
18	rs56378884	G	T	0.121032	1008
18	rs11081558	C	T	0.228175	1008
18	rs55660669	G	A	0.121032	1008
18	rs79980725	G	A	0.0793651	1008
18	rs11081559	C	T	0.107143	1008
18	rs3933772	T	C	0.58631	1008
18	rs532797	C	T	0.412698	1008
18	rs12961692	C	T	0.587302	1008
18	rs610113	A	G	0.878968	1008
18	rs78458371	C	T	0.0664683	1008
18	rs76603103	C	T	0.125	1008
18	rs61193387	G	A	0.58631	1008
18	rs58833413	T	C	0.358135	1008
18	rs76737773	G	T	0.107143	1008
18	rs116937451	C	T	0.107143	1008
18	rs34661407	G	A	0.360119	1008
18	rs12607836	G	T	0.573413	1008
18	rs11081560	G	A	0.588294	1008
18	rs78135538	A	T	0.12004	1008
18	rs11081561	A	G	0.589286	1008
18	rs7229300	T	C	0.210317	1008
18	rs75658786	C	T	0.0793651	1008
18	rs8086389	G	A	0.108135	1008
18	rs578051	C	T	0.363095	1008
18	rs76088733	G	A	0.108135	1008
18	rs28647377	G	A	0.107143	1008
18	rs58190761	G	A	0.0664683	1008
18	rs56113369	G	A	0.108135	1008
18	rs57931637	C	A	0.0664683	1008
18	rs9946977	C	T	0.108135	1008
18	rs9946385	G	A	0.107143	1008
18	rs60253145	C	T	0.0664683	1008
18	rs55785635	A	G	0.108135	1008
18	rs73972728	C	T	0.0664683	1008
18	rs118085568	G	A	0.031746	1008
18	rs12605690	G	A	0.108135	1008
18	rs12605710	G	A	0.107143	1008
18	rs12604701	T	C	0.108135	1008
18	rs77726598	C	T	0.0337302	1008
18	rs145159641	C	T	0.0634921	1008
18	rs111319285	G	A	0.107143	1008
18	rs72978126	C	A	0.108135	1008
18	rs632281	T	G	0.891865	1008
18	rs75845746	C	T	0.107143	1008
18	rs73972729	C	T	0.0654762	1008
18	rs72978134	C	T	0.108135	1008
18	rs4147429	C	T	0.0654762	1008
18	rs4147428	A	C	0.0654762	1008
18	rs554659	A	G	0.891865	1008
18	rs551017	A	G	0.891865	1008
18	rs185290907	G	A	0.00892857	1008
18	rs61270175	G	A	0.0347222	1008
18	rs7239499	C	T	0.0654762	1008
18	rs665138	G	A	0.891865	1008
18	rs2126086	C	G	0.0654762	1008
18	rs652717	A	G	0.891865	1008
18	rs898621	G	A	0.107143	1008
18	rs4324198	G	A	0.0654762	1008
18	rs73972730	G	A	0.0654762	1008
18	rs576937	G	C	0.893849	1008
18	rs73972732	C	A	0.0664683	1008
18	rs12605526	C	T	0.0882937	1008
18	rs545853	G	A	0.619048	1008
18	rs483485	C	T	0.819444	1008
18	rs693112	G	C	0.109127	1008
18	rs117505956	C	G	0.0248016	1008
18	rs72978154	C	T	0.285714	1008
18	rs34649481	G	A	0.551587	1008
18	rs35919595	A	G	0.552579	1008
18	rs36042145	G	A	0.284722	1008
18	rs656770	C	T	0.552579	1008
18	rs629084	G	A	0.624008	1008
18	rs79655290	C	T	0.093254	1008
18	rs626928	C	G	0.646825	1008
18	rs117993775	C	T	0.093254	1008
18	rs1675362	A	G	0.646825	1008
18	rs12953443	C	G	0.646825	1008
18	rs4798912	C	T	0.285714	1008
18	rs4798913	T	C	0.28373	1008
18	rs4798914	A	G	0.998016	1008
18	rs12954297	A	C	0.646825	1008
18	rs12958366	T	C	0.645833	1008
18	rs76557629	G	A	0.094246	1008
18	rs4799084	C	T	0.284722	1008
18	rs76298458	C	A	0.0208333	1008
18	rs4799085	T	C	0.93254	1008
18	rs112852565	G	C	0.094246	1008
18	rs187473366	C	T	0.094246	1008
18	rs599156	G	A	0.929563	1008
18	rs509341	G	A	0.929563	1008
18	rs599089	C	G	0.929563	1008
18	rs510985	T	G	0.929563	1008
18	rs511887	A	G	0.93254	1008
18	rs55866118	G	A	0.00297619	1008
18	rs74726	G	A	0.550595	1008
18	rs9951256	C	G	0.378968	1008
18	rs1960120	G	A	0.155754	1008
18	rs140288003	T	C	0.030754	1008
18	rs581964	A	G	0.547619	1008
18	rs544752	A	G	0.929563	1008
18	rs72978173	G	A	0.00297619	1008
18	rs677317	G	A	0.548611	1008
18	rs72978174	G	A	0.00297619	1008
18	rs676777	A	G	0.548611	1008
18	rs111538280	G	A	0.0922619	1008
18	rs12955770	C	T	0.0972222	1008
18	rs77165826	T	C	0.0803571	1008
18	rs673559	G	T	0.548611	1008
18	rs11081563	G	C	0.287698	1008
18	rs494092	C	T	0.547619	1008
18	rs494137	C	T	0.547619	1008
18	rs8088611	A	G	0.385913	1008
18	rs2613526	G	C	0.428571	1008
18	rs519634	C	A	0.423611	1008
18	rs694330	T	C	0.93254	1008
18	rs520740	A	G	0.428571	1008
18	rs11876371	G	A	0.434524	1008
18	rs1788658	T	A	0.414683	1008
18	rs4799086	A	G	0.407738	1008
18	rs11664726	C	T	0.0287698	1008
18	rs681113	C	T	0.280754	1008
18	rs681607	A	G	0.433532	1008
18	rs117830508	G	A	0.0902778	1008
18	rs585811	C	A	0.5625	1008
18	rs79174075	C	T	0.0595238	1008
18	rs4798915	C	A	0.521825	1008
18	rs112564950	G	A	0.0813492	1008
18	rs616362	T	G	0.417659	1008
18	rs4799087	G	A	0.434524	1008
18	rs8086171	T	C	0.500992	1008
18	rs11659528	A	G	0.434524	1008
18	rs619120	T	C	0.41369	1008
18	rs78435641	T	C	0.0337302	1008
18	rs72978187	G	A	0.0813492	1008
18	rs77290800	G	T	0.406746	1008
18	rs141329869	C	T	0.197421	1008
18	rs149918142	A	G	0.206349	1008
18	rs6506782	C	T	0.925595	1008
18	rs77965780	T	C	0.203373	1008
18	rs676669	G	A	0.0674603	1008
18	rs186454800	G	A	0.0575397	1008
18	rs9304056	G	A	0.0426587	1008
18	rs9966120	G	A	0.415675	1008
18	rs71367540	C	T	0.197421	1008
18	rs149743410	G	A	0.031746	1008
18	rs74931461	C	T	0.0396825	1008
18	rs117728777	C	T	0.0386905	1008
18	rs499732	G	A	0.0446429	1008
18	rs113338332	T	C	0.0337302	1008
18	rs187511769	A	G	0.0327381	1008
18	rs149052142	A	G	0.0327381	1008
18	rs526317	G	A	0.571429	1008
18	rs528859	C	T	0.789683	1008
18	rs60497595	T	G	0.155754	1008
18	rs72618581	G	A	0.343254	1008
18	rs12457876	A	G	0.259921	1008
18	rs2169250	A	G	0.268849	1008
18	rs28620500	G	A	0.325397	1008
18	rs12605743	G	C	0.261905	1008
18	rs71367541	A	C	0.0416667	1008
18	rs6506784	T	C	0.315476	1008
18	rs6506785	C	T	0.950397	1008
18	rs12185379	C	T	0.261905	1008
18	rs631131	C	G	0.0416667	1008
18	rs541448	A	G	0.950397	1008
18	rs543951	G	A	0.686508	1008
18	rs7230566	C	G	0.263889	1008
18	rs72978197	T	C	0.0585317	1008
18	rs12455605	A	C	0.929563	1008
18	rs11081564	A	G	0.248016	1008
18	rs2061566	A	G	0.325397	1008
18	rs521708	A	G	0.638889	1008
18	rs526260	A	G	0.638889	1008
18	rs552064	A	G	0.0674603	1008
18	rs611517	G	C	0.0664683	1008
18	rs117372050	C	T	0.135913	1008
18	rs12958473	A	G	0.552579	1008
18	rs12958594	A	G	0.636905	1008
18	rs11664084	G	A	0.16369	1008
18	rs12959895	T	C	0.203373	1008
18	rs139441984	C	T	0.046627	1008
18	rs879405	A	G	0.0962302	1008
18	rs1317903	C	G	0.630952	1008
18	rs12455619	C	T	0.0634921	1008
18	rs509568	A	T	0.630952	1008
18	rs509573	A	T	0.630952	1008
18	rs8091998	G	T	0.137897	1008
18	rs113422755	C	T	0.0228175	1008
18	rs11665567	G	A	0.116071	1008
18	rs73970106	C	A	0.334325	1008
18	rs140326269	G	A	0.0327381	1008
18	rs3744839	G	A	0.342262	1008
18	rs1239771	C	T	0.0704365	1008
18	rs60583885	C	T	0.334325	1008
18	rs6650631	G	C	0.464286	1008
18	rs8083903	C	G	0.43254	1008
18	rs143283559	T	G	0.460317	1008
18	rs76363327	A	G	0.031746	1008
18	rs61643748	T	C	0.338294	1008
18	rs77365428	G	A	0.0436508	1008
18	rs4798916	C	G	0.338294	1008
18	rs72618582	T	C	0.0634921	1008
18	rs586275	G	A	0.0694444	1008
18	rs4799088	A	G	0.469246	1008
18	rs71367544	C	T	0.112103	1008
18	rs56775891	C	T	0.435516	1008
18	rs34945223	A	G	0.440476	1008
18	rs71367545	G	A	0.118056	1008
18	rs516890	C	T	0.202381	1008
18	rs185416074	G	A	0.0128968	1008
18	rs146114025	G	A	0.0138889	1008
18	rs11663602	C	A	0.441468	1008
18	rs11664298	G	A	0.118056	1008
18	rs67999204	C	G	0.357143	1008
18	rs117977085	T	C	0.315476	1008
18	rs7236339	G	A	0.118056	1008
18	rs7238071	A	G	0.438492	1008
18	rs7241572	G	A	0.117063	1008
18	rs4799089	G	A	0.3125	1008
18	rs80025782	T	A	0.3125	1008
18	rs57649315	G	A	0.197421	1008
18	rs62096708	C	T	0.0218254	1008
18	rs4799090	G	A	0.0257937	1008
18	rs12457322	C	T	0.423611	1008
18	rs12968863	A	T	0.252976	1008
18	rs28499302	A	G	0.0257937	1008
18	rs2126083	G	A	0.249008	1008
18	rs540291	C	T	0.316468	1008
18	rs537502	C	T	0.127976	1008
18	rs62096709	G	A	0.0178571	1008
18	rs536654	A	G	0.127976	1008
18	rs12457472	T	G	0.255952	1008
18	rs7231668	G	C	0.524802	1008
18	rs55817762	C	G	0.113095	1008
18	rs373898820	G	A	0.112103	1008
18	rs202174674	G	A	0.264881	1008
18	rs36087369	C	G	0.18254	1008
18	rs4799091	G	A	0.0168651	1008
18	rs498541	G	A	0.414683	1008
18	rs499260	G	A	0.414683	1008
18	rs499472	C	T	0.414683	1008
18	rs56060931	G	A	0.402778	1008
18	rs12373410	C	T	0.402778	1008
18	rs372449039	G	T	0.0396825	1008
18	rs12605916	T	C	0.402778	1008
18	rs72980036	A	G	0.147817	1008
18	rs537962	C	G	0.422619	1008
18	rs12960174	C	T	0.031746	1008
18	rs55852342	G	C	0.174603	1008
18	rs60865767	G	A	0.143849	1008
18	rs623546	C	T	0.41369	1008
18	rs635436	A	G	0.598214	1008
18	rs552957	G	A	0.40377	1008
18	rs9945153	C	T	0.0277778	1008
18	rs8099701	A	G	0.143849	1008
18	rs140994167	A	G	0.0198413	1008
18	rs7239922	G	A	0.143849	1008
18	rs7242867	A	T	0.18254	1008
18	rs7227962	T	G	0.18254	1008
18	rs7242289	C	T	0.0347222	1008
18	rs12607447	A	G	0.184524	1008
18	rs12607940	T	C	0.144841	1008
18	rs12607467	A	G	0.143849	1008
18	rs67139807	A	G	0.14881	1008
18	rs9956512	G	A	0.0267857	1008
18	rs4799092	C	G	0.422619	1008
18	rs116946623	C	A	0.0853175	1008
18	rs7236023	C	A	0.143849	1008
18	rs7235226	G	A	0.094246	1008
18	rs7236646	C	T	0.401786	1008
18	rs56376220	C	T	0.414683	1008
18	rs35861047	C	T	0.0396825	1008
18	rs7227642	C	T	0.144841	1008
18	rs7227794	C	T	0.0257937	1008
18	rs28691615	C	T	0.175595	1008
18	rs35085469	T	A	0.149802	1008
18	rs113757497	C	G	0.406746	1008
18	rs4799093	G	A	0.39881	1008
18	rs4438371	C	T	0.175595	1008
18	rs117038223	G	A	0.0396825	1008
18	rs62096717	C	T	0.174603	1008
18	rs11665573	T	C	0.397817	1008
18	rs11661551	C	T	0.85119	1008
18	rs11662211	C	T	0.459325	1008
18	rs11662248	C	T	0.414683	1008
18	rs62096745	A	G	0.0347222	1008
18	rs12606203	C	T	0.366071	1008
18	rs62096746	T	A	0.0337302	1008
18	rs62096747	A	G	0.0337302	1008
18	rs62096748	T	C	0.0337302	1008
18	rs11520415	C	T	0.43254	1008
18	rs12963180	T	C	0.39881	1008
18	rs4563100	T	C	0.856151	1008
18	rs28865701	A	G	0.418651	1008
18	rs62103174	A	G	0.43254	1008
18	rs4799094	T	C	0.39881	1008
18	rs11081569	A	C	0.39881	1008
18	rs11081570	G	A	0.39881	1008
18	rs62103175	C	T	0.0337302	1008
18	rs72618583	G	A	0.0615079	1008
18	rs28735056	A	G	0.418651	1008
18	rs11665111	T	C	0.43254	1008
18	rs4455031	A	G	0.856151	1008
18	rs62103176	G	C	0.434524	1008
18	rs77385159	G	T	0.399802	1008
18	rs62103177	G	A	0.0337302	1008
18	rs62103178	C	G	0.0347222	1008
18	rs67290479	G	A	0.399802	1008
18	rs67217537	C	T	0.399802	1008
18	rs62103181	A	G	0.425595	1008
18	rs62103183	A	G	0.427579	1008
18	rs62103187	G	C	0.0257937	1008
18	rs62103188	G	A	0.0257937	1008
18	rs62103189	G	A	0.0257937	1008
18	rs9958792	T	C	0.830357	1008
18	rs12953738	A	G	0.425595	1008
18	rs12970264	G	A	0.378968	1008
18	rs4799095	A	G	0.856151	1008
18	rs35201860	T	C	0.425595	1008
18	rs62103191	C	G	0.0257937	1008
18	rs12962619	T	C	0.425595	1008
18	rs4798922	G	C	0.419643	1008
18	rs12958903	A	G	0.425595	1008
18	rs62103192	A	T	0.0257937	1008
18	rs62103193	C	T	0.0257937	1008
18	rs4798923	G	A	0.419643	1008
18	rs62103194	G	A	0.0257937	1008
18	rs62103195	T	C	0.0257937	1008
18	rs112526506	G	A	0.0337302	1008
18	rs4799096	A	G	0.855159	1008
18	rs72980082	G	T	0.417659	1008
18	rs4799097	T	C	0.856151	1008
18	rs118088897	G	A	0.0109127	1008
18	rs3902996	A	G	0.0257937	1008
18	rs11660941	G	C	0.424603	1008
18	rs76102855	A	G	0.0178571	1008
18	rs59183289	A	G	0.430556	1008
18	rs61090726	A	G	0.419643	1008
18	rs8094719	G	A	0.143849	1008
18	rs8096292	A	C	0.144841	1008
18	rs34671511	G	A	0.39881	1008
18	rs72980085	A	C	0.419643	1008
18	rs35235239	G	A	0.855159	1008
18	rs35662980	G	A	0.39881	1008
18	rs72980087	G	A	0.419643	1008
18	rs8092688	A	G	0.844246	1008
18	rs8091497	G	A	0.419643	1008
18	rs12964590	G	A	0.39881	1008
18	rs8091533	G	A	0.844246	1008
18	rs8091657	G	A	0.844246	1008
18	rs12969749	C	T	0.0496032	1008
18	rs62103197	G	A	0.0267857	1008
18	rs74737064	C	T	0.0386905	1008
18	rs12456372	A	G	0.988095	1008
18	rs9967107	C	T	0.418651	1008
18	rs56181785	G	A	0.418651	1008
18	rs34518995	G	A	0.031746	1008
18	rs4798924	T	C	0.842262	1008
18	rs4799098	C	T	0.844246	1008
18	rs3826576	G	A	0.414683	1008
18	rs3809928	C	G	0.367063	1008
18	rs3809929	C	T	0.479167	1008
18	rs3809931	T	C	0.156746	1008
18	rs4534922	C	T	0.0555556	1008
18	rs62103232	G	A	0.0367063	1008
18	rs62103233	A	G	0.405754	1008
18	rs8090724	A	T	0.855159	1008
18	rs8094528	A	C	0.844246	1008
18	rs56328473	C	T	0.423611	1008
18	rs66577990	C	T	0.365079	1008
18	rs12968153	A	G	0.855159	1008
18	rs67045798	G	C	0.365079	1008
18	rs8093548	G	A	0.787698	1008
18	rs8095131	A	G	0.365079	1008
18	rs8095389	A	G	0.844246	1008
18	rs35614280	C	G	0.0565476	1008
18	rs891488	T	C	0.818452	1008
18	rs891489	G	A	0.891865	1008
18	rs67749077	G	A	0.364087	1008
18	rs147020975	G	A	0.00992063	1008
18	rs28410029	G	A	0.365079	1008
18	rs4799099	G	A	0.787698	1008
18	rs4799100	A	G	0.786706	1008
18	rs4799101	C	T	0.365079	1008
18	rs62103236	C	T	0.015873	1008
18	rs74456183	A	G	0.093254	1008
18	rs2115998	G	T	0.365079	1008
18	rs4239346	A	G	0.43254	1008
18	rs11662267	C	G	0.419643	1008
18	rs12606172	C	T	0.365079	1008
18	rs143013335	C	T	0.194444	1008
18	rs73970131	G	A	0.147817	1008
18	rs112444116	G	A	0.365079	1008
18	rs7235615	C	T	0.428571	1008
18	rs11664834	G	T	0.0615079	1008
18	rs58736086	C	T	0.251984	1008
18	rs891491	A	G	0.453373	1008
18	rs12454819	G	C	0.367063	1008
18	rs78174747	C	T	0.142857	1008
18	rs56071379	G	A	0.417659	1008
18	rs62103239	C	G	0.015873	1008
18	rs1864528	C	T	0.37004	1008
18	rs35888001	C	T	0.147817	1008
18	rs67798228	G	T	0.365079	1008
18	rs55757913	A	G	0.030754	1008
18	rs112446485	G	A	0.0337302	1008
18	rs7505298	T	G	0.85119	1008
18	rs12455416	A	G	0.365079	1008
18	rs2364354	G	A	0.0575397	1008
18	rs11660117	G	A	0.431548	1008
18	rs12456041	G	A	0.499008	1008
18	rs370380691	T	C	0.0109127	1008
18	rs111947756	C	A	0.367063	1008
18	rs12605567	T	C	0.0912698	1008
18	rs118164724	G	A	0.0347222	1008
18	rs9960676	G	A	0.0634921	1008
18	rs12966163	T	C	0.85119	1008
18	rs148265336	T	C	0.0248016	1008
18	rs79262969	G	A	0.255952	1008
18	rs11661528	T	G	0.85119	1008
18	rs62101160	C	T	0.0565476	1008
18	rs11081572	C	A	0.365079	1008
18	rs12606295	A	C	0.365079	1008
18	rs34977373	G	A	0.0565476	1008
18	rs75339189	C	T	0.0168651	1008
18	rs3744886	G	T	0.0287698	1008
18	rs737504	T	C	0.364087	1008
18	rs1122941	A	G	0.868056	1008
18	rs2278332	A	G	0.378968	1008
18	rs149851097	G	A	0.0208333	1008
18	rs4799103	G	C	0.0763889	1008
18	rs3744884	C	G	0.0297619	1008
18	rs3744883	C	T	0.0456349	1008
18	rs11542373	G	A	0.00595238	1008
18	rs13838	C	G	0.0823413	1008
18	rs12928	A	G	0.603175	1008
18	rs13745	A	G	0.931548	1008
18	rs3744881	G	A	0.277778	1008
18	rs3744880	A	G	0.712302	1008
18	rs10401106	C	G	0.742063	1008
18	rs59755056	G	A	0.0347222	1008
18	rs12606977	C	T	0.213294	1008
18	rs9963344	C	T	0.742063	1008
18	rs67367653	C	T	0.258929	1008
18	rs148798984	C	A	0.0267857	1008
18	rs4799105	A	G	0.740079	1008
18	rs4799106	G	A	0.493056	1008
18	rs80114941	G	A	0.077381	1008
18	rs4799108	A	C	0.493056	1008
18	rs11661195	A	C	0.524802	1008
18	rs11661232	A	G	0.532738	1008
18	rs67651675	A	G	0.724206	1008
18	rs72982269	G	A	0.00198413	1008
18	rs143912983	T	C	0.00694444	1008
18	rs12456952	A	G	0.735119	1008
18	rs12454454	C	T	0.50496	1008
18	rs35025619	T	C	0.0228175	1008
18	rs4799109	A	T	0.0882937	1008
18	rs12964699	G	C	0.723214	1008
18	rs139186674	C	T	0.015873	1008
18	rs62101188	G	A	0.0873016	1008
18	rs4799110	A	G	0.22619	1008
18	rs12456484	C	G	0.521825	1008
18	rs73971201	A	C	0.0248016	1008
18	rs72982284	C	T	0.213294	1008
18	rs12454768	A	G	0.730159	1008
18	rs62101190	G	A	0.0535714	1008
18	rs3744879	G	C	0.492063	1008
18	rs35095763	G	A	0.735119	1008
18	rs56390815	T	C	0.443452	1008
18	rs56296281	T	G	0.575397	1008
18	rs34635316	C	T	0.212302	1008
18	rs76233767	G	A	0.159722	1008
18	rs79510656	G	A	0.0605159	1008
18	rs12968139	A	G	0.514881	1008
18	rs891486	T	C	0.786706	1008
18	rs55642704	C	T	0.49504	1008
18	rs12455965	G	C	0.499008	1008
18	rs77457128	C	T	0.0119048	1008
18	rs72982298	T	C	0.21131	1008
18	rs60630443	G	A	0.0625	1008
18	rs12605316	C	T	0.207341	1008
18	rs2277725	T	G	0.499008	1008
18	rs2277724	C	A	0.49504	1008
18	rs75404513	G	A	0.0625	1008
18	rs78219109	T	C	0.102183	1008
18	rs59300126	C	A	0.0843254	1008
18	rs7243921	G	A	0.207341	1008
18	rs7230837	T	A	0.289683	1008
18	rs73971309	T	C	0.213294	1008
18	rs73971310	T	C	0.213294	1008
18	rs11874805	T	C	0.0853175	1008
18	rs75364608	T	C	0.162698	1008
18	rs9955995	A	G	0.212302	1008
18	rs7228070	C	T	0.290675	1008
18	rs115506111	G	A	0.0585317	1008
18	rs139618193	G	A	0.0138889	1008
18	rs11081573	C	T	0.707341	1008
18	rs9950305	C	T	0.919643	1008
18	rs117735010	C	T	0.0376984	1008
18	rs74469176	C	A	0.150794	1008
18	rs2115996	C	G	0.0833333	1008
18	rs8093291	G	A	0.214286	1008
18	rs34546559	T	A	0.212302	1008
18	rs115710666	C	T	0.210317	1008
18	rs1835410	T	C	0.917659	1008
18	rs12605847	T	C	0.164683	1008
18	rs12458585	C	T	0.540675	1008
18	rs72984213	G	A	0.219246	1008
18	rs2277723	A	G	0.300595	1008
18	rs3809933	C	G	0.217262	1008
18	rs3809935	A	G	0.219246	1008
18	rs72984218	G	C	0.217262	1008
18	rs72984220	C	G	0.219246	1008
18	rs7238269	A	G	0.128968	1008
18	rs28549295	T	C	0.217262	1008
18	rs145513421	T	C	0.00297619	1008
18	rs11081574	C	T	0.217262	1008
18	rs11081575	G	T	0.15873	1008
18	rs8098333	C	G	0.218254	1008
18	rs10853391	T	A	0.217262	1008
18	rs10853392	G	A	0.343254	1008
18	rs10853393	A	G	0.219246	1008
18	rs62101202	T	C	0.077381	1008
18	rs9965386	C	T	0.217262	1008
18	rs9954782	A	T	0.217262	1008
18	rs9966023	C	T	0.217262	1008
18	rs72984244	C	T	0.217262	1008
18	rs2012676	G	A	0.217262	1008
18	rs113238839	T	G	0.219246	1008
18	rs71367560	T	C	0.220238	1008
18	rs116544356	A	G	0.231151	1008
18	rs111616535	A	G	0.218254	1008
18	rs78981554	G	C	0.219246	1008
18	rs8083008	G	C	0.218254	1008
18	rs8084593	A	G	0.217262	1008
18	rs11663082	C	T	0.123016	1008
18	rs11662894	G	A	0.123016	1008
18	rs7232743	C	A	0.343254	1008
18	rs72984258	G	A	0.218254	1008
18	rs113457692	T	C	0.218254	1008
18	rs11662586	A	C	0.0287698	1008
18	rs12958810	T	C	0.125992	1008
18	rs12953577	G	A	0.125992	1008
18	rs12957336	G	A	0.344246	1008
18	rs12963360	T	C	0.124008	1008
18	rs111272315	T	C	0.219246	1008
18	rs62101205	A	C	0.124008	1008
18	rs139232095	C	G	0.0228175	1008
18	rs9954674	C	T	0.218254	1008
18	rs8083927	A	G	0.12996	1008
18	rs4081877	A	G	0.126984	1008
18	rs4081876	C	T	0.220238	1008
18	rs59762424	C	A	0.652778	1008
18	rs60513222	C	T	0.64881	1008
18	rs8083990	G	A	0.126984	1008
18	rs9946706	G	A	0.126984	1008
18	rs62101232	T	C	0.0813492	1008
18	rs144821034	C	G	0.00992063	1008
18	rs55867755	C	T	0.0644841	1008
18	rs59188178	T	C	0.0644841	1008
18	rs3930043	G	A	0.0823413	1008
18	rs3930042	G	A	0.0823413	1008
18	rs62101233	C	T	0.0833333	1008
18	rs75395155	C	A	0.267857	1008
18	rs8095764	A	C	0.0833333	1008
18	rs12956003	A	G	0.0287698	1008
18	rs1430597	A	G	0.0823413	1008
18	rs149120427	T	G	0.0228175	1008
18	rs2298643	G	A	0.266865	1008
18	rs2298644	C	T	0.650794	1008
18	rs2298645	G	T	0.916667	1008
18	rs35659527	T	C	0.030754	1008
18	rs34937055	A	G	0.914683	1008
18	rs76978304	C	T	0.264881	1008
18	rs146323375	C	G	0.0178571	1008
18	rs55695451	C	T	0.657738	1008
18	rs7505247	T	C	0.916667	1008
18	rs12607328	T	G	0.256944	1008
18	rs4799113	A	G	0.916667	1008
18	rs75287701	A	G	0.256944	1008
18	rs1134231	C	A	0.481151	1008
18	rs11664946	A	G	0.918651	1008
18	rs72984289	C	T	0.435516	1008
18	rs76984759	G	A	0.0119048	1008
18	rs12607496	C	T	0.255952	1008
18	rs62101235	C	T	0.445437	1008
18	rs4798931	C	T	0.491071	1008
18	rs72984293	G	A	0.00297619	1008
18	rs12455687	C	T	0.485119	1008
18	rs4799115	T	A	0.931548	1008
18	rs4799116	T	C	0.921627	1008
18	rs12604582	T	G	0.256944	1008
18	rs11081576	C	T	0.921627	1008
18	rs7228971	C	T	0.931548	1008
18	rs139760018	G	A	0.0396825	1008
18	rs12607279	G	A	0.256944	1008
18	rs11661671	T	C	0.921627	1008
18	rs9957220	T	C	0.921627	1008
18	rs187628648	A	T	0.0119048	1008
18	rs112674070	C	T	0.178571	1008
18	rs62101236	G	C	0.445437	1008
18	rs57071627	A	G	0.0238095	1008
18	rs7244926	G	A	0.257937	1008
18	rs11660677	A	G	0.921627	1008
18	rs10438902	A	G	0.921627	1008
18	rs11663328	T	A	0.181548	1008
18	rs8086024	T	C	0.921627	1008
18	rs7235319	T	C	0.921627	1008
18	rs1077511	A	C	0.921627	1008
18	rs1077510	G	A	0.483135	1008
18	rs1077512	G	C	0.0386905	1008
18	rs1864530	G	C	0.180556	1008
18	rs72970145	C	T	0.265873	1008
18	rs1864529	G	A	0.934524	1008
18	rs11081578	C	T	0.255952	1008
18	rs8094677	G	T	0.921627	1008
18	rs78561698	G	A	0.255952	1008
18	rs74424993	A	G	0.046627	1008
18	rs4410147	A	G	0.919643	1008
18	rs12605166	A	G	0.255952	1008
18	rs2082172	C	A	0.180556	1008
18	rs113553740	C	T	0.0248016	1008
18	rs1972752	A	G	0.444444	1008
18	rs12606844	A	G	0.255952	1008
18	rs9947741	C	T	0.919643	1008
18	rs9949598	G	A	0.919643	1008
18	rs9950371	C	T	0.919643	1008
18	rs3893907	T	C	0.920635	1008
18	rs55645353	C	T	0.0386905	1008
18	rs9957338	C	T	0.918651	1008
18	rs8083389	A	C	0.920635	1008
18	rs8085930	G	A	0.918651	1008
18	rs4799117	G	A	0.920635	1008
18	rs4799118	A	C	0.920635	1008
18	rs12456805	T	A	0.921627	1008
18	rs4020401	T	C	0.920635	1008
18	rs112424411	C	T	0.27381	1008
18	rs4283293	A	G	0.920635	1008
18	rs113819744	G	C	0.179563	1008
18	rs151118050	A	G	0.047619	1008
18	rs112890438	C	T	0.00892857	1008
18	rs28873134	T	C	0.178571	1008
18	rs11661780	C	T	0.178571	1008
18	rs35396722	C	T	0.918651	1008
18	rs919530	C	T	0.920635	1008
18	rs72970168	T	C	0.256944	1008
18	rs11662779	T	C	0.178571	1008
18	rs11662803	T	C	0.178571	1008
18	rs12607007	T	C	0.255952	1008
18	rs4799119	C	G	0.483135	1008
18	rs4799120	T	C	0.919643	1008
18	rs12604993	C	T	0.255952	1008
18	rs12607697	T	C	0.256944	1008
18	rs72970173	T	C	0.178571	1008
18	rs1816311	G	A	0.920635	1008
18	rs1816312	C	G	0.920635	1008
18	rs1942631	G	A	0.256944	1008
18	rs10164254	T	G	0.697421	1008
18	rs56362259	G	C	0.179563	1008
18	rs8091879	G	A	0.919643	1008
18	rs8093420	A	G	0.919643	1008
18	rs2364973	T	C	0.443452	1008
18	rs2364974	G	A	0.919643	1008
18	rs11659148	A	G	0.920635	1008
18	rs55919001	T	G	0.180556	1008
18	rs11662908	G	A	0.0406746	1008
18	rs11081582	A	G	0.921627	1008
18	rs28489404	T	A	0.40377	1008
18	rs9807637	C	T	0.918651	1008
18	rs60536469	T	C	0.181548	1008
18	rs11081583	T	C	0.918651	1008
18	rs60050455	C	T	0.256944	1008
18	rs58669842	C	T	0.190476	1008
18	rs11664787	G	A	0.18254	1008
18	rs11661922	A	C	0.181548	1008
18	rs11664924	G	A	0.181548	1008
18	rs28843154	C	T	0.181548	1008
18	rs72970192	G	A	0.181548	1008
18	rs12373197	G	C	0.255952	1008
18	rs113092177	C	T	0.183532	1008
18	rs3865386	C	A	0.435516	1008
18	rs12607144	C	T	0.255952	1008
18	rs12605552	T	C	0.920635	1008
18	rs11661554	A	G	0.920635	1008
18	rs144735456	T	C	0.434524	1008
18	rs12965486	G	A	0.736111	1008
18	rs77704913	C	T	0.00793651	1008
18	rs4799121	A	C	0.737103	1008
18	rs10853394	T	C	0.739087	1008
18	rs10853395	T	C	0.739087	1008
18	rs4799122	T	C	0.920635	1008
18	rs4799123	C	T	0.739087	1008
18	rs11661339	T	C	0.181548	1008
18	rs12961245	C	A	0.266865	1008
18	rs72972216	T	C	0.256944	1008
18	rs11664762	C	T	0.737103	1008
18	rs72972217	G	A	0.479167	1008
18	rs55726829	A	G	0.183532	1008
18	rs66981431	G	C	0.479167	1008
18	rs56173074	C	T	0.181548	1008
18	rs9807750	A	G	0.257937	1008
18	rs2364976	A	C	0.737103	1008
18	rs9959394	G	A	0.183532	1008
18	rs55921020	G	A	0.183532	1008
18	rs12373334	A	G	0.257937	1008
18	rs1808592	G	A	0.920635	1008
18	rs56330441	G	T	0.479167	1008
18	rs56088139	G	T	0.479167	1008
18	rs72972230	G	A	0.180556	1008
18	rs891490	A	C	0.920635	1008
18	rs2014529	T	C	0.920635	1008
18	rs1805272	T	C	0.738095	1008
18	rs8092040	G	A	0.737103	1008
18	rs9953161	C	T	0.183532	1008
18	rs9967507	T	C	0.183532	1008
18	rs8097974	T	C	0.920635	1008
18	rs57915366	C	T	0.256944	1008
18	rs12456461	G	T	0.737103	1008
18	rs9948022	T	C	0.183532	1008
18	rs8090064	T	C	0.920635	1008
18	rs8090081	T	C	0.737103	1008
18	rs34822641	T	C	0.480159	1008
18	rs9957205	A	G	0.188492	1008
18	rs2096966	C	G	0.737103	1008
18	rs147889417	G	A	0.0357143	1008
18	rs2105717	T	C	0.920635	1008
18	rs151067780	G	T	0.0892857	1008
18	rs11081586	A	C	0.920635	1008
18	rs11664349	T	A	0.171627	1008
18	rs72972251	C	A	0.169643	1008
18	rs140815633	C	T	0.00496032	1008
18	rs4497762	A	G	0.522817	1008
18	rs112271335	T	C	0.169643	1008
18	rs9952086	C	T	0.169643	1008
18	rs9952181	C	T	0.169643	1008
18	rs12964779	G	A	0.751984	1008
18	rs4644918	A	T	0.751984	1008
18	rs12606141	C	G	0.271825	1008
18	rs7228489	A	G	0.921627	1008
18	rs12956098	G	T	0.921627	1008
18	rs28393855	A	C	0.921627	1008
18	rs12957601	C	T	0.751984	1008
18	rs77368301	C	T	0.0515873	1008
18	rs748337	C	T	0.921627	1008
18	rs11081587	C	T	0.752976	1008
18	rs3744870	C	A	0.751984	1008
18	rs4799124	T	C	0.921627	1008
18	rs4799125	C	T	0.478175	1008
18	rs78078340	T	C	0.167659	1008
18	rs72972263	T	C	0.168651	1008
18	rs78232723	T	A	0.270833	1008
18	rs55834963	G	A	0.169643	1008
18	rs56334345	G	C	0.167659	1008
18	rs12455376	G	A	0.751984	1008
18	rs11081588	G	A	0.921627	1008
18	rs11665397	T	C	0.751984	1008
18	rs56310188	G	A	0.169643	1008
18	rs66538525	C	T	0.751984	1008
18	rs11663699	G	A	0.480159	1008
18	rs11660699	A	G	0.751984	1008
18	rs7238098	A	G	0.169643	1008
18	rs72972273	A	G	0.269841	1008
18	rs11661639	A	G	0.920635	1008
18	rs11664633	G	A	0.750992	1008
18	rs11662325	A	C	0.751984	1008
18	rs58736561	A	G	0.751984	1008
18	rs11663255	T	G	0.921627	1008
18	rs11665551	G	A	0.167659	1008
18	rs3744871	G	A	0.270833	1008
18	rs3744872	A	C	0.482143	1008
18	rs3744873	A	C	0.169643	1008
18	rs3744874	C	T	0.167659	1008
18	rs1320693	A	G	0.921627	1008
18	rs117728362	G	A	0.0337302	1008
18	rs148151854	C	T	0.0198413	1008
18	rs12966886	G	C	0.919643	1008
18	rs72972289	T	G	0.167659	1008
18	rs72972292	C	T	0.438492	1008
18	rs72972293	C	A	0.167659	1008
18	rs8099633	T	C	0.921627	1008
18	rs34978954	C	A	0.0446429	1008
18	rs10853396	T	A	0.485119	1008
18	rs10853397	A	G	0.485119	1008
18	rs72486315	T	C	0.268849	1008
18	rs11660460	A	G	0.500992	1008
18	rs11663720	C	T	0.214286	1008
18	rs11081589	T	C	0.486111	1008
18	rs12965877	C	T	0.485119	1008
18	rs60007111	C	T	0.270833	1008
18	rs11665594	C	A	0.167659	1008
18	rs7228997	T	C	0.248016	1008
18	rs11661383	G	A	0.0357143	1008
18	rs7239121	A	G	0.518849	1008
18	rs142047721	T	C	0.047619	1008
18	rs113267747	C	T	0.201389	1008
18	rs113838966	C	T	0.203373	1008
18	rs9965379	A	G	0.518849	1008
18	rs12606260	C	T	0.270833	1008
18	rs12606223	G	T	0.517857	1008
18	rs4470218	T	C	0.248016	1008
18	rs4603631	C	T	0.518849	1008
18	rs9951163	T	A	0.518849	1008
18	rs12607495	C	T	0.270833	1008
18	rs9962684	C	T	0.518849	1008
18	rs12605898	T	C	0.270833	1008
18	rs4416085	A	G	0.270833	1008
18	rs72974311	C	A	0.201389	1008
18	rs4390654	G	T	0.270833	1008
18	rs117025118	G	A	0.0327381	1008
18	rs4396595	G	A	0.270833	1008
18	rs72974314	T	C	0.270833	1008
18	rs7228228	A	G	0.0446429	1008
18	rs11659613	G	A	0.078373	1008
18	rs9958767	A	G	0.485119	1008
18	rs35871097	G	A	0.167659	1008
18	rs4465665	C	G	0.0446429	1008
18	rs4550527	A	G	0.485119	1008
18	rs4402630	G	A	0.0446429	1008
18	rs9966923	T	C	0.485119	1008
18	rs60346487	G	A	0.167659	1008
18	rs9967045	T	G	0.485119	1008
18	rs78134709	G	A	0.270833	1008
18	rs77860587	G	A	0.0337302	1008
18	rs12604098	T	C	0.270833	1008
18	rs60861849	C	T	0.167659	1008
18	rs12606090	G	A	0.270833	1008
18	rs12604585	T	C	0.485119	1008
18	rs12604122	A	T	0.270833	1008
18	rs12606139	G	A	0.270833	1008
18	rs75226122	G	A	0.0367063	1008
18	rs72974332	G	A	0.270833	1008
18	rs11663251	C	T	0.167659	1008
18	rs12962658	T	C	0.0446429	1008
18	rs8086026	C	T	0.485119	1008
18	rs8086984	A	G	0.167659	1008
18	rs6506796	C	T	0.485119	1008
18	rs7245275	A	G	0.485119	1008
18	rs59055346	A	C	0.167659	1008
18	rs12606997	T	C	0.485119	1008
18	rs118155980	G	A	0.0337302	1008
18	rs12604695	G	A	0.270833	1008
18	rs77630124	T	C	0.0376984	1008
18	rs6506797	A	G	0.485119	1008
18	rs11664651	A	C	0.921627	1008
18	rs34540415	G	A	0.219246	1008
18	rs6506798	C	G	0.917659	1008
18	rs7239986	G	A	0.39881	1008
18	rs6506799	G	A	0.483135	1008
18	rs8096348	C	T	0.434524	1008
18	rs12970653	C	T	0.0515873	1008
18	rs7228169	A	G	0.485119	1008
18	rs7227729	C	T	0.212302	1008
18	rs12454507	A	G	0.718254	1008
18	rs4331399	A	G	0.931548	1008
18	rs7227096	G	A	0.21131	1008
18	rs12457552	G	A	0.447421	1008
18	rs9807594	G	A	0.270833	1008
18	rs9952998	T	C	0.215278	1008
18	rs9961036	G	T	0.0714286	1008
18	rs9304059	T	C	0.511905	1008
18	rs12457594	G	T	0.447421	1008
18	rs9950893	A	G	0.215278	1008
18	rs9961321	G	A	0.170635	1008
18	rs12607283	G	A	0.257937	1008
18	rs12606234	T	C	0.270833	1008
18	rs8098075	T	C	0.485119	1008
18	rs8093433	G	A	0.764881	1008
18	rs8094631	C	G	0.447421	1008
18	rs138501659	C	T	0.0119048	1008
18	rs72974363	G	A	0.270833	1008
18	rs72974364	T	C	0.167659	1008
18	rs9789185	A	G	0.448413	1008
18	rs7231072	A	T	0.168651	1008
18	rs12454685	G	C	0.435516	1008
18	rs139252033	A	G	0.271825	1008
18	rs8087667	A	G	0.0446429	1008
18	rs57171122	C	T	0.439484	1008
18	rs72974367	G	C	0.270833	1008
18	rs57159353	G	A	0.435516	1008
18	rs61298961	C	T	0.439484	1008
18	rs56850456	G	A	0.168651	1008
18	rs8088089	A	G	0.93254	1008
18	rs12607056	G	A	0.270833	1008
18	rs9961158	C	T	0.93254	1008
18	rs9963133	G	A	0.0446429	1008
18	rs7237754	A	G	0.887897	1008
18	rs72974371	G	A	0.270833	1008
18	rs56012115	G	A	0.0446429	1008
18	rs72974374	G	A	0.270833	1008
18	rs58644249	G	A	0.439484	1008
18	rs111721192	T	A	0.168651	1008
18	rs61749301	C	T	0.448413	1008
18	rs35923046	A	C	0.0456349	1008
18	rs142084225	A	C	0.0198413	1008
18	rs76357068	G	T	0.00892857	1008
18	rs663464	T	C	0.484127	1008
18	rs72974381	G	T	0.270833	1008
18	rs144204701	A	T	0.0109127	1008
18	rs4798935	T	C	0.446429	1008
18	rs948724	G	A	0.168651	1008
18	rs1240410	T	C	0.485119	1008
18	rs551643	C	G	0.93254	1008
18	rs552631	C	T	0.484127	1008
18	rs558084	T	C	0.0446429	1008
18	rs613632	T	C	0.484127	1008
18	rs72974391	G	C	0.270833	1008
18	rs4476245	T	C	0.0446429	1008
18	rs76635256	C	A	0.0396825	1008
18	rs9966716	C	T	0.484127	1008
18	rs7227505	T	C	0.484127	1008
18	rs9967439	C	T	0.93254	1008
18	rs12971098	C	G	0.484127	1008
18	rs11665458	G	C	0.484127	1008
18	rs11665502	T	C	0.484127	1008
18	rs72974398	C	T	0.270833	1008
18	rs34108414	C	T	0.0446429	1008
18	rs72974400	C	T	0.270833	1008
18	rs62102617	T	C	0.435516	1008
18	rs60294988	C	T	0.168651	1008
18	rs62102618	C	T	0.448413	1008
18	rs72974402	G	T	0.168651	1008
18	rs4799128	T	C	0.446429	1008
18	rs11081590	T	C	0.270833	1008
18	rs72976305	C	T	0.168651	1008
18	rs575682	G	A	0.484127	1008
18	rs488292	A	G	0.484127	1008
18	rs73497090	A	G	0.446429	1008
18	rs625099	A	G	0.484127	1008
18	rs613847	A	G	0.93254	1008
18	rs612913	A	G	0.93254	1008
18	rs612887	T	C	0.484127	1008
18	rs554169	T	C	0.484127	1008
18	rs7245044	T	A	0.446429	1008
18	rs1607607	G	A	0.484127	1008
18	rs35855588	T	C	0.0446429	1008
18	rs9945561	G	T	0.484127	1008
18	rs9946232	C	T	0.484127	1008
18	rs113969851	C	T	0.168651	1008
18	rs11663051	A	G	0.0357143	1008
18	rs10163582	C	G	0.448413	1008
18	rs1715230	T	C	0.93254	1008
18	rs1787856	C	T	0.484127	1008
18	rs72976317	T	C	0.270833	1008
18	rs620473	A	G	0.485119	1008
18	rs557978	G	A	0.485119	1008
18	rs151110585	A	G	0.0228175	1008
18	rs473119	T	G	0.93254	1008
18	rs2860152	G	T	0.168651	1008
18	rs11874430	C	T	0.446429	1008
18	rs7243177	A	G	0.484127	1008
18	rs72976326	G	A	0.169643	1008
18	rs7241625	G	A	0.484127	1008
18	rs550040	T	C	0.482143	1008
18	rs652607	G	A	0.482143	1008
18	rs4338860	T	G	0.046627	1008
18	rs4603632	C	T	0.209325	1008
18	rs117553102	G	T	0.046627	1008
18	rs2139394	C	T	0.517857	1008
18	rs6506800	T	C	0.988095	1008
18	rs6506801	C	T	0.520833	1008
18	rs6506802	A	G	0.520833	1008
18	rs4799131	G	T	0.519841	1008
18	rs4798937	A	G	0.519841	1008
18	rs1047016	T	C	0.519841	1008
18	rs28436997	T	C	0.458333	1008
18	rs12456138	G	T	0.456349	1008
18	rs12458894	A	G	0.458333	1008
18	rs12456168	G	A	0.458333	1008
18	rs1942630	G	A	0.456349	1008
18	rs1942629	C	T	0.458333	1008
18	rs4488522	G	C	0.167659	1008
18	rs4799132	C	T	0.926587	1008
18	rs4239347	T	C	0.458333	1008
18	rs4799133	T	C	0.458333	1008
18	rs4798938	T	G	0.458333	1008
18	rs4798939	T	C	0.458333	1008
18	rs28520201	A	G	0.458333	1008
18	rs28444714	A	G	0.458333	1008
18	rs8089428	A	G	0.458333	1008
18	rs4467151	A	C	0.300595	1008
18	rs2139395	G	A	0.457341	1008
18	rs2176729	C	T	0.458333	1008
18	rs4608400	G	A	0.300595	1008
18	rs1240412	C	T	0.300595	1008
18	rs1240411	G	A	0.300595	1008
18	rs72976339	A	G	0.00793651	1008
18	rs939233	A	G	0.459325	1008
18	rs1401732	C	A	0.0724206	1008
18	rs72976341	C	G	0.166667	1008
18	rs9944683	C	G	0.534722	1008
18	rs3826575	A	C	0.929563	1008
18	rs73971894	C	T	0.500992	1008
18	rs34693849	G	T	0.332341	1008
18	rs28719851	C	G	0.0347222	1008
18	rs11662458	G	A	0.891865	1008
18	rs588556	A	C	0.291667	1008
18	rs28752154	C	T	0.0347222	1008
18	rs28503853	C	T	0.0347222	1008
18	rs72976350	T	C	0.0992063	1008
18	rs55757216	C	T	0.0347222	1008
18	rs1914968	A	G	0.926587	1008
18	rs1914969	C	G	0.926587	1008
18	rs35321148	A	G	0.0347222	1008
18	rs11663387	C	T	0.0347222	1008
18	rs12458072	C	G	0.500992	1008
18	rs2156153	C	G	0.928571	1008
18	rs59185992	C	T	0.0347222	1008
18	rs147573826	T	C	0.0714286	1008
18	rs34682952	G	A	0.291667	1008
18	rs12955405	T	C	0.0347222	1008
18	rs72976361	A	G	0.0992063	1008
18	rs12970258	A	T	0.0347222	1008
18	rs12970270	A	G	0.0347222	1008
18	rs693657	G	A	0.290675	1008
18	rs9957987	T	C	0.0347222	1008
18	rs12960310	G	A	0.0347222	1008
18	rs7231580	G	A	0.0992063	1008
18	rs12965826	T	C	0.0347222	1008
18	rs35136387	G	T	0.0347222	1008
18	rs4798941	G	A	0.108135	1008
18	rs4799134	C	T	0.105159	1008
18	rs8091989	G	A	0.500992	1008
18	rs116992609	G	T	0.015873	1008
18	rs11661714	C	G	0.0347222	1008
18	rs939234	G	T	0.708333	1008
18	rs12954186	C	T	0.108135	1008
18	rs12971129	G	C	0.108135	1008
18	rs36046270	A	G	0.0347222	1008
18	rs4429361	A	G	0.708333	1008
18	rs34337138	C	G	0.0347222	1008
18	rs34963882	T	G	0.0347222	1008
18	rs12958995	T	A	0.0347222	1008
18	rs12962889	T	A	0.0347222	1008
18	rs34302527	G	C	0.0347222	1008
18	rs60551007	A	G	0.0992063	1008
18	rs61154317	C	T	0.0992063	1008
18	rs62102639	T	G	0.5	1008
18	rs28878223	A	G	0.0376984	1008
18	rs6506804	C	G	0.708333	1008
18	rs11081591	G	A	0.701389	1008
18	rs141228317	T	C	0.0119048	1008
18	rs144939585	A	G	0.00793651	1008
18	rs58748616	G	T	0.0992063	1008
18	rs7407541	G	A	0.0734127	1008
18	rs7407865	T	C	0.0734127	1008
18	rs4799135	G	A	0.0734127	1008
18	rs62102640	G	C	0.0734127	1008
18	rs59018136	T	G	0.103175	1008
18	rs118110464	A	G	0.031746	1008
18	rs72976382	G	A	0.103175	1008
18	rs4505409	T	C	0.500992	1008
18	rs36064466	C	G	0.0436508	1008
18	rs6506805	C	T	0.0734127	1008
18	rs68010032	A	G	0.0347222	1008
18	rs9304060	G	A	0.0347222	1008
18	rs4798942	G	A	0.0704365	1008
18	rs4799136	T	C	0.107143	1008
18	rs4798943	A	G	0.500992	1008
18	rs143957956	T	C	0.0119048	1008
18	rs12955721	A	G	0.0347222	1008
18	rs34415837	C	A	0.0347222	1008
18	rs35925814	G	A	0.0347222	1008
18	rs11081592	G	A	0.497024	1008
18	rs9916895	G	C	0.0347222	1008
18	rs151319357	A	G	0.00496032	1008
18	rs12457522	A	G	0.497024	1008
18	rs9304061	C	T	0.0347222	1008
18	rs9304062	G	A	0.0357143	1008
18	rs9949257	C	G	0.0357143	1008
18	rs7407577	C	T	0.708333	1008
18	rs11660949	G	C	0.0347222	1008
18	rs11665235	T	C	0.0347222	1008
18	rs11661201	C	T	0.0347222	1008
18	rs113438620	G	T	0.0992063	1008
18	rs1879099	T	C	0.0347222	1008
18	rs7239975	G	C	0.10119	1008
18	rs1064058	T	A	0.0347222	1008
18	rs11662921	G	T	0.0347222	1008
18	rs11660007	A	T	0.0347222	1008
18	rs4020397	G	A	0.709325	1008
18	rs72978305	A	C	0.106151	1008
18	rs4383219	T	G	0.709325	1008
18	rs34176945	G	C	0.0347222	1008
18	rs11665511	G	A	0.0347222	1008
18	rs11665534	G	C	0.0347222	1008
18	rs11662602	A	G	0.104167	1008
18	rs1064059	A	G	0.0347222	1008
18	rs118035298	C	T	0.0119048	1008
18	rs3744877	G	A	0.576389	1008
18	rs3744878	G	A	0.0337302	1008
18	rs3826595	C	T	0.498016	1008
18	rs35287972	A	G	0.0119048	1008
18	rs3809927	C	G	0.100198	1008
18	rs9960413	G	A	0.0347222	1008
18	rs189189950	T	A	0.0446429	1008
18	rs11665557	C	T	0.0357143	1008
18	rs72978327	A	G	0.105159	1008
18	rs6506808	G	A	0.707341	1008
18	rs7407477	A	G	0.0714286	1008
18	rs145194986	T	C	0.0109127	1008
18	rs58835296	C	T	0.0982143	1008
18	rs6506809	G	A	0.707341	1008
18	rs6506810	C	G	0.671627	1008
18	rs12960373	A	G	0.0565476	1008
18	rs6506811	G	A	0.107143	1008
18	rs60628548	G	A	0.500992	1008
18	rs72978332	C	T	0.0982143	1008
18	rs34248918	C	G	0.0714286	1008
18	rs7239992	G	C	0.0357143	1008
18	rs72978335	A	C	0.103175	1008
18	rs1106086	G	C	0.0357143	1008
18	rs1879106	T	C	0.710317	1008
18	rs12957363	A	G	0.0367063	1008
18	rs8088376	T	C	0.0357143	1008
18	rs72978338	C	T	0.0992063	1008
18	rs1050919	C	T	0.0347222	1008
18	rs1050921	G	C	0.603175	1008
18	rs9952845	G	T	0.0446429	1008
18	rs7407145	T	C	0.115079	1008
18	rs12953980	A	G	0.0436508	1008
18	rs57920880	C	T	0.0486111	1008
18	rs35106912	G	C	0.0436508	1008
18	rs9965355	G	A	0.506944	1008
18	rs9955036	A	G	0.0436508	1008
18	rs8082877	T	C	0.673611	1008
18	rs4511603	T	C	0.499008	1008
18	rs28584556	A	G	0.0714286	1008
18	rs72978348	G	T	0.0992063	1008
18	rs12969615	T	C	0.343254	1008
18	rs1568369	C	T	0.685516	1008
18	rs11662792	G	A	0.570437	1008
18	rs34479086	C	T	0.0714286	1008
18	rs62101563	C	T	0.472222	1008
18	rs7233553	T	C	0.715278	1008
18	rs7229329	C	A	0.0436508	1008
18	rs7237819	T	C	0.0436508	1008
18	rs7233906	A	G	0.0436508	1008
18	rs7233511	C	T	0.0436508	1008
18	rs1132560	C	T	0.0714286	1008
18	rs4799137	A	C	0.713294	1008
18	rs3087701	T	C	0.0436508	1008
18	rs12201	T	C	0.0436508	1008
18	rs56159355	T	C	0.0992063	1008
18	rs7238232	G	C	0.0714286	1008
18	rs9635878	T	C	0.494048	1008
18	rs147589981	G	C	0.0486111	1008
18	rs7244381	T	C	0.0694444	1008
18	rs56146932	T	C	0.0436508	1008
18	rs8099311	A	G	0.115079	1008
18	rs4799138	C	A	0.5	1008
18	rs7407240	T	C	0.714286	1008
18	rs9945590	C	G	0.0446429	1008
18	rs62101564	G	A	0.0714286	1008
18	rs2280349	C	T	0.494048	1008
18	rs76620589	G	A	0.0793651	1008
18	rs56060717	G	C	0.0982143	1008
18	rs12456460	A	C	0.500992	1008
18	rs34352924	C	T	0.0595238	1008
18	rs11663193	T	C	0.100198	1008
18	rs8098143	C	A	0.679563	1008
18	rs4799139	A	C	0.678571	1008
18	rs6506812	C	T	0.678571	1008
18	rs62101566	T	C	0.575397	1008
18	rs36092512	T	C	0.0486111	1008
18	rs59263548	G	A	0.0952381	1008
18	rs34183539	T	C	0.0486111	1008
18	rs11661588	G	A	0.0436508	1008
18	rs7238655	G	A	0.100198	1008
18	rs6506813	T	C	0.680556	1008
18	rs12967805	G	A	0.0565476	1008
18	rs1547553	C	A	0.679563	1008
18	rs1110276	T	G	0.0595238	1008
18	rs72978384	G	A	0.0992063	1008
18	rs1879105	A	G	0.679563	1008
18	rs4239348	G	A	0.679563	1008
18	rs12965444	T	C	0.0436508	1008
18	rs8092249	T	C	0.577381	1008
18	rs8092372	A	G	0.680556	1008
18	rs11664365	G	A	0.0436508	1008
18	rs8093107	A	C	0.0436508	1008
18	rs8091638	G	C	0.0436508	1008
18	rs138141780	T	C	0.0128968	1008
18	rs7242254	C	T	0.0902778	1008
18	rs34999032	C	T	0.0575397	1008
18	rs11873004	C	G	0.46131	1008
18	rs62101567	C	T	0.560516	1008
18	rs58507917	A	C	0.0456349	1008
18	rs8094066	T	C	0.0575397	1008
18	rs11660952	C	T	0.0992063	1008
18	rs11663486	C	A	0.0436508	1008
18	rs11660306	A	G	0.0376984	1008
18	rs35369556	T	G	0.0436508	1008
18	rs35945675	A	G	0.0456349	1008
18	rs56354609	G	A	0.0992063	1008
18	rs4799140	C	G	0.462302	1008
18	rs62101568	G	A	0.0565476	1008
18	rs8083534	A	G	0.0456349	1008
18	rs12454428	C	T	0.666667	1008
18	rs11660391	G	A	0.0992063	1008
18	rs11664130	A	C	0.0456349	1008
18	rs11664816	T	C	0.0456349	1008
18	rs2030336	A	G	0.678571	1008
18	rs11661213	G	A	0.046627	1008
18	rs11661412	C	A	0.046627	1008
18	rs11665580	T	C	0.146825	1008
18	rs62101569	A	G	0.464286	1008
18	rs7228551	T	C	0.665675	1008
18	rs11659187	A	G	0.0456349	1008
18	rs12953470	C	T	0.106151	1008
18	rs884779	G	A	0.100198	1008
18	rs12457179	G	T	0.462302	1008
18	rs12457699	G	A	0.0486111	1008
18	rs62101570	T	A	0.0575397	1008
18	rs12963163	G	T	0.0575397	1008
18	rs34929854	G	A	0.0575397	1008
18	rs62101572	G	T	0.460317	1008
18	rs62101573	C	A	0.462302	1008
18	rs62101574	A	C	0.459325	1008
18	rs34257883	C	T	0.0416667	1008
18	rs34911990	G	A	0.0575397	1008
18	rs150852144	C	G	0.0456349	1008
18	rs7228497	C	T	0.0575397	1008
18	rs35666724	A	T	0.0555556	1008
18	rs8087653	G	A	0.46131	1008
18	rs4799141	T	C	0.641865	1008
18	rs117606119	G	A	0.123016	1008
18	rs79819227	G	A	0.0724206	1008
18	rs75588268	G	A	0.131944	1008
18	rs8091035	T	C	0.103175	1008
18	rs8090009	G	C	0.0436508	1008
18	rs8095413	T	C	0.0585317	1008
18	rs34299914	C	A	0.0565476	1008
18	rs4799142	C	G	0.451389	1008
18	rs112211247	C	T	0.10119	1008
18	rs8083877	T	C	0.612103	1008
18	rs34644132	G	A	0.0436508	1008
18	rs9956558	A	C	0.0575397	1008
18	rs35667410	A	C	0.0575397	1008
18	rs35737874	G	A	0.0575397	1008
18	rs2886235	C	T	0.608135	1008
18	rs9945977	A	C	0.608135	1008
18	rs4798946	T	C	0.608135	1008
18	rs4799143	G	T	0.449405	1008
18	rs11081596	G	A	0.0992063	1008
18	rs11877955	C	T	0.434524	1008
18	rs12458930	C	G	0.5	1008
18	rs79980479	C	T	0.0406746	1008
18	rs7227720	G	C	0.0436508	1008
18	rs12962437	C	T	0.0436508	1008
18	rs59873241	C	T	0.104167	1008
18	rs7235249	A	G	0.0575397	1008
18	rs7235254	A	G	0.0575397	1008
18	rs4798947	G	C	0.0585317	1008
18	rs34494461	C	T	0.0248016	1008
18	rs2886354	A	G	0.652778	1008
18	rs12960187	G	T	0.0168651	1008
18	rs4799145	T	A	0.0267857	1008
18	rs72980350	A	T	0.0992063	1008
18	rs4799146	A	G	0.468254	1008
18	rs35079503	G	A	0.0257937	1008
18	rs72980353	A	C	0.115079	1008
18	rs55956571	T	C	0.0267857	1008
18	rs28572771	C	T	0.10119	1008
18	rs2139393	T	C	0.0575397	1008
18	rs9956207	C	T	0.0575397	1008
18	rs73971900	A	G	0.0337302	1008
18	rs7243052	G	A	0.0218254	1008
18	rs4798949	G	C	0.651786	1008
18	rs11081597	G	T	0.10119	1008
18	rs77899993	A	G	0.0228175	1008
18	rs7235170	T	C	0.595238	1008
18	rs7229457	G	T	0.595238	1008
18	rs12968557	T	G	0.030754	1008
18	rs12964953	A	T	0.0248016	1008
18	rs11660652	T	C	0.10119	1008
18	rs11663146	C	T	0.00396825	1008
18	rs10468816	C	A	0.652778	1008
18	rs7229651	A	G	0.0267857	1008
18	rs2365387	C	T	0.652778	1008
18	rs2365388	G	T	0.0565476	1008
18	rs73975203	A	G	0.470238	1008
18	rs6506816	C	A	0.673611	1008
18	rs11875635	A	G	0.0634921	1008
18	rs11081600	T	C	0.46627	1008
18	rs7236219	C	G	0.657738	1008
18	rs7237283	A	C	0.0327381	1008
18	rs8095584	G	C	0.0605159	1008
18	rs7242269	C	T	0.657738	1008
18	rs8088954	T	C	0.65873	1008
18	rs12457111	C	T	0.446429	1008
18	rs12953936	T	A	0.0605159	1008
18	rs79267613	T	A	0.0178571	1008
18	rs72980366	C	T	0.0972222	1008
18	rs1879104	T	C	0.446429	1008
18	rs1533654	G	A	0.657738	1008
18	rs62101590	T	C	0.446429	1008
18	rs55671629	G	A	0.446429	1008
18	rs9709791	G	A	0.598214	1008
18	rs56191033	C	T	0.446429	1008
18	rs12373373	C	T	0.0972222	1008
18	rs9675571	T	C	0.65873	1008
18	rs11659843	A	T	0.0545635	1008
18	rs56257783	T	C	0.446429	1008
18	rs1879102	C	G	0.65873	1008
18	rs1879103	T	G	0.65873	1008
18	rs7236181	G	A	0.445437	1008
18	rs62101593	G	A	0.0585317	1008
18	rs7237826	C	T	0.0555556	1008
18	rs8093843	A	G	0.445437	1008
18	rs143342238	C	G	0.0109127	1008
18	rs58823975	G	T	0.0972222	1008
18	rs74532073	A	T	0.0456349	1008
18	rs11659836	G	C	0.0972222	1008
18	rs56808857	G	T	0.0575397	1008
18	rs60673318	C	G	0.0972222	1008
18	rs9949023	T	C	0.0605159	1008
18	rs9676180	G	A	0.438492	1008
18	rs4398161	A	G	0.665675	1008
18	rs56350247	T	C	0.157738	1008
18	rs12326494	T	C	0.0615079	1008
18	rs1122754	G	A	0.438492	1008
18	rs1122753	C	A	0.0605159	1008
18	rs1122752	A	G	0.0605159	1008
18	rs67693980	A	G	0.0565476	1008
18	rs12709641	C	G	0.0605159	1008
18	rs1519619	C	A	0.438492	1008
18	rs8089280	C	G	0.652778	1008
18	rs8083484	G	A	0.0972222	1008
18	rs6506819	T	C	0.662698	1008
18	rs4798950	T	C	0.610119	1008
18	rs67491878	A	C	0.124008	1008
18	rs12961654	G	A	0.0605159	1008
18	rs117523816	T	C	0.030754	1008
18	rs12962083	G	A	0.65377	1008
18	rs6506820	T	C	0.0625	1008
18	rs76646105	G	A	0.0644841	1008
18	rs12456553	T	C	0.595238	1008
18	rs6506821	C	T	0.0605159	1008
18	rs73496417	C	T	0.0605159	1008
18	rs146552949	A	G	0.0446429	1008
18	rs56361407	A	C	0.439484	1008
18	rs8088277	A	G	0.0585317	1008
18	rs12965158	T	G	0.229167	1008
18	rs71369943	C	T	0.0585317	1008
18	rs34170677	C	T	0.0565476	1008
18	rs12970236	T	C	0.231151	1008
18	rs9955360	C	A	0.727183	1008
18	rs7233529	C	T	0.438492	1008
18	rs7505302	G	A	0.172619	1008
18	rs72980401	G	A	0.172619	1008
18	rs73496422	G	T	0.0347222	1008
18	rs11874613	C	A	0.462302	1008
18	rs12954011	G	A	0.503968	1008
18	rs12606550	C	T	0.178571	1008
18	rs12456851	C	A	0.445437	1008
18	rs7507083	G	A	0.502976	1008
18	rs12959193	G	C	0.0515873	1008
18	rs7236400	T	C	0.736111	1008
18	rs12960632	C	T	0.0515873	1008
18	rs67639947	C	T	0.0515873	1008
18	rs149056417	C	G	0.180556	1008
```
