## Supplementary material for "Characterization of shared and ancestry-specific signals driving complex traits using multi-ancestry fine-mapping": s2_ref.bim

```
18	rs8087400	0	77080288	C	T
18	rs6506748	0	77080632	A	T
18	rs73003822	0	77080851	A	T
18	rs2068647	0	77081003	T	C
18	rs4799033	0	77082131	G	A
18	rs4799034	0	77082184	C	T
18	rs12456527	0	77083690	T	A
18	rs4799035	0	77084476	T	C
18	rs73003831	0	77085096	G	A
18	rs12458154	0	77086759	A	C
18	rs34520551	0	77088134	C	T
18	rs6506749	0	77088768	A	G
18	rs59132561	0	77090526	C	G
18	rs62096817	0	77090660	G	A
18	rs7238521	0	77090664	C	G
18	rs12458253	0	77090730	G	A
18	rs7241425	0	77090825	G	A
18	rs2298721	0	77091022	C	T
18	rs2298722	0	77091283	G	A
18	rs6506750	0	77092385	C	T
18	rs9953785	0	77092398	C	T
18	rs9959068	0	77093886	G	A
18	rs9960538	0	77094719	C	G
18	rs60476329	0	77095147	G	A
18	rs59853629	0	77095257	G	C
18	rs12970301	0	77096216	A	G
18	rs117354171	0	77097024	C	G
18	rs8083950	0	77097817	G	A
18	rs2277713	0	77098637	A	G
18	rs12953770	0	77099963	C	A
18	rs62096820	0	77100108	G	A
18	rs2062181	0	77100844	G	A
18	rs8086149	0	77101811	G	A
18	rs11659393	0	77102423	G	T
18	rs4799043	0	77102497	T	A
18	rs4799045	0	77102672	C	G
18	rs9948968	0	77103771	G	A
18	rs8085057	0	77106300	C	T
18	rs8085068	0	77106311	C	G
18	rs144011433	0	77106583	G	A
18	rs7239401	0	77107530	T	C
18	rs8095837	0	77108712	A	G
18	rs8094445	0	77108792	G	A
18	rs9945501	0	77109045	C	T
18	rs9944912	0	77109150	G	A
18	rs9945016	0	77109240	G	A
18	rs9957980	0	77109739	A	G
18	rs28648076	0	77110161	C	T
18	rs12964751	0	77110409	T	C
18	rs150209318	0	77110843	G	A
18	rs12964786	0	77110925	C	T
18	rs7235858	0	77111383	G	A
18	rs78249247	0	77112053	A	G
18	rs1105429	0	77112179	T	C
18	rs1105426	0	77112198	T	C
18	rs144907298	0	77112253	G	A
18	rs80311975	0	77112303	C	G
18	rs1105427	0	77112481	C	T
18	rs1105428	0	77112567	C	T
18	rs192180002	0	77112791	C	T
18	rs2015612	0	77112916	A	C
18	rs3744828	0	77114288	C	A
18	rs62097665	0	77114445	C	T
18	rs73973086	0	77114798	G	C
18	rs77075974	0	77114912	G	A
18	rs62097666	0	77114959	C	T
18	rs12454592	0	77115372	G	A
18	rs4799048	0	77115513	C	T
18	rs12957826	0	77115514	G	A
18	rs12963835	0	77115951	A	G
18	rs28660688	0	77116116	C	T
18	rs9965837	0	77116485	T	C
18	rs3744829	0	77119676	T	A
18	rs3744830	0	77119727	G	A
18	rs3744831	0	77119736	A	G
18	rs34249856	0	77120293	G	A
18	rs3809944	0	77120854	C	T
18	rs11665475	0	77121397	G	A
18	rs3826565	0	77121704	G	T
18	rs7243979	0	77121816	C	T
18	rs3826566	0	77121914	A	G
18	rs6506759	0	77122334	A	G
18	rs9953864	0	77122597	C	G
18	rs9955635	0	77122830	G	T
18	rs62097668	0	77123584	G	A
18	rs4798905	0	77123950	C	T
18	rs62097670	0	77124095	G	A
18	rs141194205	0	77124136	C	T
18	rs112089184	0	77124141	C	T
18	rs56723703	0	77124606	C	A
18	rs28783773	0	77124819	C	T
18	rs57844226	0	77124982	A	G
18	rs57585496	0	77125080	C	G
18	rs8092403	0	77125547	A	G
18	rs11664560	0	77125698	C	T
18	rs55662907	0	77125975	T	A
18	rs7240019	0	77126099	G	A
18	rs28372989	0	77126279	C	T
18	rs3848473	0	77126347	C	G
18	rs56297023	0	77126458	G	A
18	rs7241030	0	77126680	G	A
18	rs117368095	0	77127532	A	G
18	rs150553923	0	77128114	G	T
18	rs6506760	0	77128145	G	A
18	rs7232241	0	77128324	G	A
18	rs7233408	0	77128378	C	T
18	rs57085175	0	77128458	C	T
18	rs80181510	0	77128468	C	T
18	rs11081531	0	77129426	G	A
18	rs11081532	0	77129428	G	T
18	rs7239079	0	77129563	C	A
18	rs7242557	0	77130088	G	C
18	rs3927203	0	77130120	A	G
18	rs55982914	0	77130187	T	C
18	rs55979241	0	77130268	A	G
18	rs55711855	0	77130310	A	G
18	rs35755749	0	77132006	G	T
18	rs7226407	0	77132016	A	G
18	rs7230630	0	77132051	T	C
18	rs7243874	0	77132052	G	A
18	rs7244998	0	77132090	C	T
18	rs7245121	0	77132122	C	T
18	rs2271392	0	77132755	T	G
18	rs3817178	0	77132793	G	A
18	rs9304054	0	77133362	T	G
18	rs28407194	0	77133717	A	C
18	rs3786181	0	77134252	G	A
18	rs3786182	0	77134275	G	A
18	rs7236514	0	77134640	G	A
18	rs4606794	0	77134723	T	A
18	rs8097299	0	77135340	C	T
18	rs2280058	0	77135472	A	G
18	rs8089768	0	77136731	T	C
18	rs8085627	0	77136755	C	T
18	rs2013180	0	77136851	C	T
18	rs3630	0	77136899	A	G
18	rs1318234	0	77136918	C	T
18	rs2280057	0	77138035	T	C
18	rs3591	0	77138068	T	C
18	rs3744833	0	77138172	A	G
18	rs3744834	0	77138214	G	A
18	rs3744835	0	77138395	T	C
18	rs11081533	0	77138575	G	C
18	rs4798906	0	77138600	C	T
18	rs11081534	0	77138748	A	G
18	rs139119023	0	77138868	A	G
18	rs11872421	0	77139494	C	A
18	rs74787684	0	77140246	G	A
18	rs1078035	0	77140874	A	G
18	rs76265905	0	77141027	G	T
18	rs1078036	0	77141096	T	C
18	rs13313629	0	77141167	C	T
18	rs61641526	0	77141302	G	A
18	rs13313623	0	77141592	G	A
18	rs13313631	0	77141595	C	T
18	rs2055900	0	77141960	T	G
18	rs9961122	0	77142244	C	T
18	rs118191875	0	77142999	G	A
18	rs74698197	0	77143075	G	A
18	rs78800544	0	77143106	G	C
18	rs35685147	0	77143126	G	C
18	rs2885469	0	77143192	T	C
18	rs35064876	0	77143203	C	T
18	rs9953396	0	77143386	A	G
18	rs9966739	0	77144011	G	T
18	rs79097465	0	77144045	G	C
18	rs9966936	0	77144183	G	A
18	rs4799051	0	77144607	C	T
18	rs9959431	0	77144736	T	C
18	rs9959530	0	77145052	A	G
18	rs9962042	0	77145085	T	C
18	rs55796937	0	77145479	T	C
18	rs78562495	0	77145841	G	A
18	rs78799909	0	77146606	G	A
18	rs9954562	0	77147472	C	T
18	rs9807411	0	77147640	G	A
18	rs304920	0	77147642	G	C
18	rs304921	0	77147661	G	C
18	rs56098794	0	77147758	G	A
18	rs55900923	0	77147792	C	G
18	rs11662535	0	77147841	G	A
18	rs177526	0	77148098	G	A
18	rs62097702	0	77148177	G	A
18	rs12956473	0	77148371	A	T
18	rs62097703	0	77148537	G	A
18	rs304923	0	77148699	A	G
18	rs3859314	0	77148973	A	G
18	rs304925	0	77149574	G	A
18	rs304926	0	77149615	C	A
18	rs9963656	0	77150335	G	T
18	rs304929	0	77150792	A	T
18	rs304930	0	77150977	T	C
18	rs151232632	0	77151515	T	C
18	rs117852890	0	77151516	T	G
18	rs669332	0	77151520	C	T
18	rs11081535	0	77152142	C	G
18	rs56159319	0	77152631	T	C
18	rs62096861	0	77153339	G	A
18	rs7244445	0	77153340	C	T
18	rs75298862	0	77153995	C	G
18	rs77258694	0	77153996	G	A
18	rs76857335	0	77154184	G	C
18	rs9962479	0	77155184	G	A
18	rs2667438	0	77155419	C	T
18	rs71359461	0	77156103	G	C
18	rs62096862	0	77156197	C	T
18	rs8096658	0	77156537	C	G
18	rs12454232	0	77157017	G	T
18	rs12604473	0	77157138	C	T
18	rs76137363	0	77157643	A	T
18	rs562952	0	77157798	G	A
18	rs76940125	0	77157806	A	C
18	rs620146	0	77157894	G	A
18	rs4799053	0	77158019	A	G
18	rs549752	0	77158225	A	G
18	rs117314773	0	77160066	G	A
18	rs2958431	0	77160968	C	T
18	rs73007652	0	77161434	C	T
18	rs75320316	0	77161484	G	T
18	rs557325	0	77161859	T	C
18	rs657693	0	77162462	A	G
18	rs2596606	0	77162816	A	G
18	rs216118	0	77163422	A	C
18	rs62096874	0	77163678	G	A
18	rs8090692	0	77163929	G	A
18	rs55665015	0	77163990	C	G
18	rs8090864	0	77164056	G	A
18	rs8091180	0	77164243	G	A
18	rs8091347	0	77164385	G	C
18	rs116014524	0	77164766	C	T
18	rs12606132	0	77165089	C	T
18	rs68734	0	77165991	G	C
18	rs476897	0	77166453	A	G
18	rs150712125	0	77166584	C	T
18	rs114622819	0	77166915	G	A
18	rs59922507	0	77166949	C	T
18	rs304934	0	77167580	T	C
18	rs7235416	0	77167767	A	C
18	rs160087	0	77167920	G	A
18	rs2036892	0	77168536	A	T
18	rs304935	0	77168646	G	C
18	rs12968504	0	77168753	C	T
18	rs76192411	0	77169394	C	T
18	rs66920840	0	77169405	G	A
18	rs1562724	0	77169571	C	T
18	rs182507	0	77170006	C	T
18	rs2230112	0	77171061	T	G
18	rs7229088	0	77171938	T	G
18	rs304932	0	77172078	A	G
18	rs1017860	0	77172206	T	C
18	rs116989867	0	77172316	C	G
18	rs142348393	0	77172943	G	A
18	rs1106549	0	77173129	T	C
18	rs62096876	0	77173571	T	C
18	rs896011	0	77173944	T	C
18	rs2002311	0	77173979	A	G
18	rs7240256	0	77174220	T	C
18	rs7240932	0	77174646	T	C
18	rs62096877	0	77174865	G	A
18	rs966887	0	77175007	T	C
18	rs603435	0	77175533	C	T
18	rs62096878	0	77175573	C	T
18	rs62096879	0	77176537	C	T
18	rs73969235	0	77178068	C	T
18	rs8093148	0	77178187	C	T
18	rs8093850	0	77178302	A	G
18	rs11875260	0	77179239	A	G
18	rs56154933	0	77179495	C	A
18	rs72486307	0	77180635	C	T
18	rs79991310	0	77181003	G	A
18	rs60367979	0	77181332	A	G
18	rs28515572	0	77181391	G	C
18	rs55705322	0	77181887	G	A
18	rs4799055	0	77182003	T	G
18	rs111858882	0	77182476	C	T
18	rs57652885	0	77182544	C	T
18	rs35229627	0	77182583	G	A
18	rs60389750	0	77182836	C	T
18	rs61583665	0	77182877	A	G
18	rs74422611	0	77183319	C	T
18	rs58014733	0	77184016	G	A
18	rs73007681	0	77184362	G	A
18	rs59725651	0	77184667	A	G
18	rs561179	0	77185295	T	C
18	rs55785023	0	77185878	C	T
18	rs75956686	0	77186059	A	G
18	rs78870434	0	77186296	C	T
18	rs55940050	0	77186643	A	T
18	rs1562722	0	77187165	A	G
18	rs12606408	0	77188406	C	T
18	rs1562723	0	77188486	A	C
18	rs1004148	0	77188550	G	A
18	rs7231498	0	77189387	A	G
18	rs55673638	0	77189855	C	T
18	rs8095551	0	77190142	T	C
18	rs7241445	0	77191849	T	C
18	rs11664725	0	77192116	A	G
18	rs8091962	0	77192442	G	A
18	rs6506764	0	77192453	C	T
18	rs8097131	0	77192983	C	A
18	rs8097537	0	77193246	C	T
18	rs3786183	0	77194097	A	G
18	rs77484655	0	77194497	C	T
18	rs8090536	0	77195553	C	T
18	rs3786184	0	77195885	A	C
18	rs306870	0	77195893	T	C
18	rs11663659	0	77197571	T	C
18	rs28505636	0	77197795	A	G
18	rs7236190	0	77198217	T	C
18	rs7230704	0	77198331	G	A
18	rs6506767	0	77198540	C	T
18	rs6506768	0	77198702	C	T
18	rs7241066	0	77198863	T	C
18	rs56372496	0	77198868	A	G
18	rs3786185	0	77199023	A	G
18	rs3826567	0	77199478	C	T
18	rs3826568	0	77199479	G	A
18	rs12608349	0	77199638	T	C
18	rs12606110	0	77199829	C	T
18	rs306872	0	77200845	A	G
18	rs3786187	0	77201610	G	C
18	rs3786188	0	77201766	T	C
18	rs3786189	0	77201837	T	C
18	rs3786190	0	77202052	C	T
18	rs3786191	0	77202193	G	T
18	rs3786192	0	77202394	T	C
18	rs2060611	0	77202645	C	T
18	rs2055899	0	77202949	A	G
18	rs28723685	0	77204231	G	T
18	rs59828426	0	77204397	T	C
18	rs75026480	0	77204477	T	C
18	rs527411019	0	77204705	G	A
18	rs545600032	0	77204708	A	G
18	rs145687746	0	77204710	T	C
18	rs113722543	0	77204768	G	A
18	rs11872455	0	77205220	T	C
18	rs8096475	0	77205408	A	G
18	rs9946069	0	77205416	T	C
18	rs8083140	0	77205508	T	C
18	rs8096725	0	77205520	A	G
18	rs8095166	0	77205536	G	C
18	rs3786194	0	77207124	A	G
18	rs3786195	0	77207420	C	T
18	rs3786196	0	77207458	T	C
18	rs25657	0	77208922	C	T
18	rs2278801	0	77209015	A	G
18	rs58471143	0	77209538	A	G
18	rs7242726	0	77209568	G	C
18	rs59569700	0	77209720	G	C
18	rs9959462	0	77209976	A	G
18	rs9962247	0	77210255	T	C
18	rs2290154	0	77211175	T	C
18	rs15350	0	77211764	T	C
18	rs35163331	0	77212326	T	C
18	rs8090560	0	77213155	G	A
18	rs28628390	0	77213188	C	T
18	rs55748815	0	77214032	G	C
18	rs11665469	0	77214468	C	T
18	rs61658505	0	77214695	G	A
18	rs11659753	0	77214995	C	T
18	rs11660473	0	77215999	G	A
18	rs9950063	0	77216083	C	T
18	rs11081539	0	77216583	G	A
18	rs9783930	0	77217019	A	G
18	rs2280052	0	77217455	G	A
18	rs2280053	0	77217603	A	G
18	rs2280054	0	77217632	T	G
18	rs2280055	0	77217924	C	T
18	rs2280056	0	77217973	C	T
18	rs79299663	0	77218815	C	T
18	rs11663201	0	77218855	G	A
18	rs11663401	0	77218906	C	G
18	rs11660937	0	77218926	T	C
18	rs12959655	0	77219475	C	T
18	rs148555843	0	77219669	G	A
18	rs7235530	0	77220644	G	C
18	rs56217927	0	77220879	C	T
18	rs2304736	0	77221094	C	T
18	rs2304737	0	77221095	T	G
18	rs2304738	0	77221207	C	A
18	rs2304739	0	77221264	C	T
18	rs58788654	0	77221539	A	G
18	rs11665496	0	77221800	C	T
18	rs3786197	0	77222613	C	T
18	rs11659752	0	77222862	T	G
18	rs143894304	0	77222996	G	T
18	rs55687145	0	77223270	T	C
18	rs55797387	0	77223302	T	C
18	rs8085063	0	77223654	T	G
18	rs8085237	0	77223783	T	C
18	rs8088705	0	77223827	T	A
18	rs9958919	0	77224192	C	T
18	rs8090312	0	77225154	A	G
18	rs7235273	0	77225777	C	T
18	rs7239147	0	77225912	C	T
18	rs117511469	0	77225939	G	C
18	rs754505	0	77226368	G	A
18	rs8099716	0	77226947	A	G
18	rs2304741	0	77227285	T	C
18	rs25656	0	77227476	A	G
18	rs74660043	0	77228151	G	A
18	rs8087923	0	77228659	C	T
18	rs117393075	0	77228970	C	A
18	rs144994587	0	77229057	G	A
18	rs3786198	0	77229438	C	A
18	rs192722368	0	77229524	G	A
18	rs11661940	0	77229860	G	A
18	rs9954601	0	77230098	G	A
18	rs9989553	0	77230355	G	C
18	rs9989509	0	77230409	T	C
18	rs3786199	0	77231166	C	T
18	rs8083750	0	77231299	G	A
18	rs7234119	0	77231787	T	C
18	rs3786201	0	77232204	A	G
18	rs160189	0	77232709	A	G
18	rs76375112	0	77233109	G	A
18	rs146328922	0	77235104	G	A
18	rs6506771	0	77236276	A	G
18	rs7408082	0	77236279	G	A
18	rs7408083	0	77236299	G	A
18	rs117089251	0	77236372	C	T
18	rs893896	0	77236511	G	A
18	rs893897	0	77236571	A	G
18	rs35674676	0	77236636	C	A
18	rs73496361	0	77236877	A	T
18	rs35903852	0	77236974	C	T
18	rs560665388	0	77238955	C	T
18	rs3786203	0	77239253	G	A
18	rs147231671	0	77239654	T	C
18	rs4567804	0	77239863	G	A
18	rs438478	0	77241092	C	T
18	rs3786204	0	77241207	C	G
18	rs3786205	0	77241357	G	A
18	rs3786206	0	77241374	A	G
18	rs3826569	0	77241665	A	G
18	rs838056	0	77242090	T	C
18	rs55819605	0	77243399	A	G
18	rs838057	0	77243594	C	T
18	rs183268324	0	77243606	G	A
18	rs9748645	0	77243835	T	C
18	rs374625	0	77244083	C	T
18	rs1667667	0	77245000	G	A
18	rs60943195	0	77245765	G	A
18	rs754093	0	77246406	T	G
18	rs200207441	0	77246527	C	T
18	rs754096	0	77246978	G	A
18	rs118041947	0	77247250	A	C
18	rs370989	0	77247686	C	G
18	rs1660165	0	77248213	G	A
18	rs374203	0	77249040	G	A
18	rs390439	0	77249122	C	T
18	rs410628	0	77249212	A	G
18	rs419923	0	77249311	A	G
18	rs445630	0	77249693	C	T
18	rs368795	0	77249705	A	G
18	rs416522	0	77249831	T	C
18	rs415428	0	77249902	C	T
18	rs396127	0	77250638	G	A
18	rs8091867	0	77250717	C	T
18	rs410263	0	77250878	C	T
18	rs1667670	0	77251061	T	C
18	rs1660159	0	77251254	C	G
18	rs1660158	0	77251559	C	G
18	rs117693422	0	77251586	G	A
18	rs1667671	0	77251622	G	A
18	rs1660157	0	77251848	A	G
18	rs1667672	0	77251941	T	C
18	rs1667673	0	77252044	G	C
18	rs2581732	0	77252158	A	G
18	rs2581731	0	77252234	A	G
18	rs428324	0	77253338	C	T
18	rs411056	0	77253756	C	T
18	rs454854	0	77253866	G	C
18	rs118131425	0	77255917	C	T
18	rs1660155	0	77255952	A	C
18	rs1660154	0	77256062	C	T
18	rs62096906	0	77256499	A	G
18	rs1667676	0	77256620	T	C
18	rs1660153	0	77256941	C	G
18	rs1660152	0	77256972	C	G
18	rs409329	0	77257403	G	A
18	rs371010	0	77257541	A	G
18	rs1667679	0	77258291	T	G
18	rs1667682	0	77258581	T	C
18	rs432328	0	77259619	C	G
18	rs1667683	0	77261727	A	G
18	rs1660151	0	77263156	C	G
18	rs1660150	0	77264442	C	T
18	rs1660149	0	77264539	G	A
18	rs1660148	0	77264649	A	G
18	rs1660147	0	77264653	C	T
18	rs1667707	0	77265886	A	G
18	rs1660144	0	77266527	G	A
18	rs1660143	0	77266757	G	A
18	rs1542252	0	77266982	A	G
18	rs1660142	0	77267687	A	G
18	rs1660141	0	77267690	C	G
18	rs1078633	0	77268510	T	G
18	rs1078634	0	77268694	T	C
18	rs372741	0	77269289	G	A
18	rs1660139	0	77270698	C	T
18	rs75546700	0	77271091	A	G
18	rs440085	0	77271138	A	G
18	rs74450512	0	77271311	C	G
18	rs1667709	0	77271988	C	T
18	rs1660137	0	77272024	G	A
18	rs1660136	0	77272636	T	C
18	rs28627209	0	77273178	G	A
18	rs2581726	0	77273325	C	T
18	rs1667701	0	77273641	C	G
18	rs1667702	0	77273646	G	A
18	rs838055	0	77273658	G	C
18	rs838053	0	77274445	C	T
18	rs113507668	0	77275049	A	G
18	rs148784415	0	77275265	A	T
18	rs28520665	0	77275766	T	C
18	rs446628	0	77275789	T	C
18	rs117694679	0	77276168	G	A
18	rs177820	0	77276964	A	G
18	rs12958819	0	77277405	G	A
18	rs3826572	0	77277474	G	A
18	rs6506773	0	77277707	G	A
18	rs12959273	0	77277719	G	A
18	rs74726111	0	77277850	T	C
18	rs77409324	0	77278268	C	T
18	rs57944523	0	77278437	G	A
18	rs3786221	0	77278807	G	A
18	rs3786222	0	77278819	T	C
18	rs55986020	0	77278828	G	A
18	rs55675563	0	77278946	C	A
18	rs56116621	0	77279166	A	G
18	rs56277523	0	77279412	A	C
18	rs56096604	0	77279413	G	C
18	rs2044750	0	77279750	G	A
18	rs77961666	0	77279841	G	A
18	rs79426764	0	77279921	G	A
18	rs62096924	0	77279958	G	A
18	rs76338108	0	77280063	C	T
18	rs62096925	0	77280231	A	C
18	rs76368826	0	77280480	G	A
18	rs118097556	0	77280566	T	C
18	rs11663132	0	77282341	G	A
18	rs11663136	0	77282396	G	T
18	rs11660906	0	77282558	T	C
18	rs78063199	0	77283135	A	G
18	rs75352804	0	77283136	A	G
18	rs79145415	0	77283489	G	A
18	rs920472	0	77283811	A	G
18	rs72993945	0	77284465	G	A
18	rs56384153	0	77284520	C	T
18	rs3894049	0	77284930	C	G
18	rs62096928	0	77285025	C	G
18	rs838047	0	77285028	G	T
18	rs11659316	0	77285046	G	A
18	rs73973415	0	77285643	G	A
18	rs62096932	0	77286013	C	A
18	rs112271390	0	77286039	A	G
18	rs6506775	0	77286067	C	T
18	rs113510081	0	77286100	C	T
18	rs113600401	0	77286111	A	G
18	rs3786224	0	77286141	C	G
18	rs79122149	0	77286167	T	C
18	rs9948543	0	77286303	G	A
18	rs73481147	0	77286363	G	A
18	rs113307402	0	77286377	C	G
18	rs113398280	0	77286388	G	A
18	rs73481148	0	77286406	T	G
18	rs62096935	0	77287314	C	T
18	rs451691	0	77287385	T	C
18	rs1052025	0	77287776	A	G
18	rs11661539	0	77287796	C	T
18	rs55973677	0	77288681	A	G
18	rs9518	0	77288806	T	C
18	rs55941236	0	77289050	G	A
18	rs56007267	0	77289367	C	T
18	rs62096945	0	77289595	G	A
18	rs77959360	0	77289758	A	G
18	rs138944613	0	77290010	C	T
18	rs308526	0	77290026	T	C
18	rs308527	0	77290109	T	C
18	rs308528	0	77290167	G	A
18	rs11663968	0	77290177	G	C
18	rs838050	0	77290302	G	T
18	rs75322594	0	77290481	A	G
18	rs8090291	0	77290519	C	T
18	rs8090425	0	77290581	C	T
18	rs72618577	0	77290619	G	C
18	rs9956410	0	77290842	T	C
18	rs9953974	0	77290876	A	G
18	rs12458485	0	77290926	C	T
18	rs372464	0	77291379	G	A
18	rs183374	0	77291418	G	A
18	rs117844092	0	77291518	G	A
18	rs308529	0	77291751	T	C
18	rs138877740	0	77292526	C	T
18	rs8095968	0	77292708	T	C
18	rs55952107	0	77293120	T	A
18	rs79442075	0	77293147	C	G
18	rs61464225	0	77293378	G	C
18	rs73969943	0	77293422	G	A
18	rs117991527	0	77293590	G	C
18	rs12968929	0	77293649	G	T
18	rs2044749	0	77294710	T	C
18	rs2165294	0	77294783	C	T
18	rs7232979	0	77294813	T	C
18	rs2060610	0	77295057	T	C
18	rs59660071	0	77295244	A	T
18	rs9952662	0	77295256	T	C
18	rs9961410	0	77295373	C	T
18	rs9961524	0	77295464	C	T
18	rs11877133	0	77296105	G	A
18	rs9676139	0	77296622	C	T
18	rs2581735	0	77296773	C	A
18	rs4799062	0	77299280	G	A
18	rs2362923	0	77300035	G	T
18	rs34647994	0	77300296	G	T
18	rs838043	0	77300550	G	T
18	rs838044	0	77300563	C	T
18	rs838045	0	77300799	A	G
18	rs838046	0	77301142	T	C
18	rs1097782	0	77301648	T	C
18	rs2596604	0	77303476	G	T
18	rs7233541	0	77303597	T	C
18	rs1660131	0	77304745	C	A
18	rs12958236	0	77305823	T	C
18	rs1660130	0	77305835	T	C
18	rs12954491	0	77305852	A	G
18	rs61746884	0	77306934	C	T
18	rs398788	0	77307058	G	C
18	rs380833	0	77307206	G	T
18	rs366085	0	77307244	A	G
18	rs438222	0	77307274	G	A
18	rs383068	0	77307368	T	C
18	rs68725	0	77307429	G	C
18	rs1660127	0	77307746	G	A
18	rs1107571	0	77307997	A	G
18	rs79201609	0	77308362	G	A
18	rs79750248	0	77308434	G	A
18	rs56405266	0	77308471	G	A
18	rs1107572	0	77308712	A	G
18	rs150199448	0	77308743	G	A
18	rs4799064	0	77312251	C	T
18	rs117945147	0	77312275	G	A
18	rs1667693	0	77312543	A	C
18	rs445605	0	77312681	G	A
18	rs3892462	0	77312711	C	T
18	rs449183	0	77312779	C	T
18	rs694732	0	77312809	G	A
18	rs546316	0	77313459	T	C
18	rs145115696	0	77313463	G	A
18	rs655965	0	77313574	C	T
18	rs547298	0	77313586	T	G
18	rs383074	0	77314392	G	A
18	rs370365	0	77315562	C	T
18	rs427046	0	77315924	A	G
18	rs9989590	0	77315925	A	C
18	rs72995917	0	77316975	G	T
18	rs72995919	0	77316989	G	C
18	rs34678060	0	77317737	G	A
18	rs637538	0	77318375	C	T
18	rs308531	0	77318730	A	G
18	rs73969950	0	77318777	C	T
18	rs142742728	0	77318854	G	A
18	rs7228333	0	77318864	C	T
18	rs7227502	0	77319110	G	A
18	rs72995987	0	77319567	G	C
18	rs58819212	0	77319901	T	C
18	rs146223206	0	77320089	A	C
18	rs838052	0	77321461	A	G
18	rs7238981	0	77321558	G	A
18	rs7233804	0	77321874	G	A
18	rs72995991	0	77321945	C	T
18	rs12327286	0	77322146	A	G
18	rs430544	0	77322227	C	A
18	rs2885543	0	77322395	G	C
18	rs433257	0	77322398	A	G
18	rs2362577	0	77322626	G	A
18	rs1099398	0	77322812	A	G
18	rs2460393	0	77324608	G	A
18	rs473060	0	77324870	C	T
18	rs626281	0	77325150	A	T
18	rs7233024	0	77325446	C	A
18	rs3852838	0	77325765	G	A
18	rs4799065	0	77326207	G	C
18	rs67186433	0	77326275	G	A
18	rs3852839	0	77326536	G	C
18	rs3852840	0	77326759	G	A
18	rs4799066	0	77326907	G	A
18	rs582259	0	77328026	A	G
18	rs75000611	0	77328615	T	C
18	rs34542194	0	77328671	C	G
18	rs77958360	0	77328956	T	C
18	rs12458577	0	77329411	T	G
18	rs62099488	0	77330123	T	G
18	rs12967912	0	77330385	G	A
18	rs626077	0	77330652	C	T
18	rs34787266	0	77330955	C	T
18	rs612927	0	77331307	G	A
18	rs496429	0	77331684	G	A
18	rs610212	0	77331919	G	T
18	rs34499913	0	77332170	C	T
18	rs2460395	0	77332718	A	G
18	rs3894048	0	77333400	A	G
18	rs581896	0	77333593	T	G
18	rs523027	0	77334401	C	A
18	rs35239940	0	77334484	C	T
18	rs34971330	0	77334492	C	T
18	rs75096819	0	77335017	G	A
18	rs12967042	0	77335051	C	T
18	rs12605839	0	77335534	C	T
18	rs660328	0	77335535	G	A
18	rs645860	0	77336478	G	A
18	rs475857	0	77336718	G	C
18	rs4799067	0	77336836	C	T
18	rs632500	0	77337180	C	G
18	rs57178438	0	77337508	G	A
18	rs35996482	0	77337547	G	C
18	rs8091467	0	77337910	A	G
18	rs598680	0	77338765	A	G
18	rs4798908	0	77338947	G	C
18	rs4799068	0	77339008	C	T
18	rs540110	0	77339086	G	A
18	rs695080	0	77339562	C	T
18	rs614569	0	77340427	T	C
18	rs3915810	0	77340512	G	A
18	rs4294879	0	77340637	T	C
18	rs77773241	0	77340816	C	T
18	rs616830	0	77340938	C	T
18	rs628384	0	77341160	C	T
18	rs8088755	0	77341187	C	T
18	rs491243	0	77341188	A	G
18	rs36011838	0	77342556	A	G
18	rs4798909	0	77342658	T	C
18	rs485246	0	77342731	A	G
18	rs485189	0	77342751	A	G
18	rs484227	0	77342862	A	G
18	rs662743	0	77342904	A	G
18	rs55869625	0	77342909	C	T
18	rs663145	0	77342956	T	G
18	rs663207	0	77343011	C	T
18	rs12605781	0	77343164	T	C
18	rs61389441	0	77343198	G	A
18	rs12963877	0	77343763	C	T
18	rs2439343	0	77343855	G	A
18	rs2460396	0	77343875	C	A
18	rs66729512	0	77344254	G	A
18	rs61521145	0	77344413	C	T
18	rs58404898	0	77344544	C	T
18	rs60861881	0	77344566	T	C
18	rs694661	0	77344626	T	C
18	rs576196	0	77344723	T	C
18	rs66663217	0	77344787	C	T
18	rs182872371	0	77346166	G	A
18	rs73477225	0	77346222	T	C
18	rs515754	0	77346682	G	A
18	rs7231293	0	77346768	G	A
18	rs62099495	0	77347063	A	G
18	rs36103192	0	77347166	A	G
18	rs59416644	0	77347743	C	T
18	rs3786225	0	77347877	C	T
18	rs76970171	0	77347899	G	A
18	rs12456186	0	77348020	G	A
18	rs508151	0	77348962	G	A
18	rs72999761	0	77348980	G	A
18	rs507219	0	77349075	A	G
18	rs74567370	0	77349194	G	A
18	rs58306531	0	77349328	G	A
18	rs3848474	0	77349635	G	A
18	rs4465664	0	77349874	A	G
18	rs77921915	0	77349964	C	T
18	rs2363124	0	77350092	T	G
18	rs59175970	0	77350108	C	T
18	rs150302931	0	77350255	C	T
18	rs605190	0	77350541	C	T
18	rs11662444	0	77350884	T	C
18	rs72999765	0	77351204	G	A
18	rs4021815	0	77351355	T	C
18	rs4239344	0	77351572	T	C
18	rs511076	0	77352500	A	C
18	rs4566248	0	77352779	G	A
18	rs4633788	0	77352814	A	G
18	rs11661895	0	77353626	G	C
18	rs76928270	0	77353942	A	C
18	rs72999773	0	77354493	G	A
18	rs660749	0	77356003	T	C
18	rs73969980	0	77356710	C	T
18	rs76613194	0	77358620	G	A
18	rs595953	0	77358665	C	T
18	rs595983	0	77358688	C	G
18	rs753046	0	77358898	A	C
18	rs748938	0	77359494	G	A
18	rs3848477	0	77359731	A	G
18	rs72999781	0	77360318	C	T
18	rs624214	0	77360334	T	C
18	rs8096490	0	77360657	A	G
18	rs56352123	0	77361085	C	G
18	rs1660179	0	77361158	T	A
18	rs55781615	0	77361400	G	A
18	rs55809163	0	77361498	G	A
18	rs72999788	0	77361576	C	T
18	rs62096774	0	77361842	C	T
18	rs1660174	0	77361904	C	T
18	rs183438051	0	77361908	A	G
18	rs1660173	0	77361947	A	G
18	rs13381940	0	77361982	C	T
18	rs72999792	0	77362452	A	G
18	rs72999794	0	77362509	C	T
18	rs584489	0	77363296	T	G
18	rs12457685	0	77363650	T	C
18	rs117208387	0	77363669	T	C
18	rs12961033	0	77364313	G	A
18	rs12967310	0	77364961	A	G
18	rs12965664	0	77364997	G	A
18	rs34984726	0	77365672	C	T
18	rs35172750	0	77365764	G	T
18	rs2361471	0	77365799	T	C
18	rs79693963	0	77366346	C	G
18	rs80006660	0	77366772	C	A
18	rs12959941	0	77367661	C	T
18	rs149109690	0	77367966	A	G
18	rs547005	0	77368295	A	C
18	rs4799069	0	77368374	C	T
18	rs12967860	0	77368863	G	A
18	rs520509	0	77368868	G	C
18	rs75266126	0	77368891	A	G
18	rs631954	0	77369329	A	G
18	rs8096945	0	77369782	C	T
18	rs619569	0	77369793	T	C
18	rs489274	0	77370023	G	A
18	rs113775431	0	77370418	T	G
18	rs71366539	0	77370645	C	T
18	rs483563	0	77370646	G	A
18	rs571219	0	77370808	G	A
18	rs570180	0	77370960	T	C
18	rs566564	0	77371303	T	A
18	rs565561	0	77371437	G	A
18	rs562941	0	77371706	G	A
18	rs56973841	0	77371883	G	A
18	rs4799070	0	77372130	A	G
18	rs71366540	0	77372254	C	T
18	rs536373	0	77372308	G	C
18	rs683441	0	77372694	G	C
18	rs35491040	0	77372735	G	C
18	rs142295633	0	77372736	G	A
18	rs117760010	0	77373295	C	T
18	rs506246	0	77373296	G	T
18	rs680247	0	77373378	A	G
18	rs8099659	0	77373542	G	A
18	rs112974070	0	77373895	A	G
18	rs73001783	0	77373902	C	T
18	rs73001785	0	77373903	G	A
18	rs55998004	0	77374110	G	A
18	rs12455635	0	77374883	C	T
18	rs9951646	0	77374884	G	A
18	rs79052352	0	77374993	T	C
18	rs117397983	0	77375095	C	T
18	rs117150575	0	77375471	C	G
18	rs55671934	0	77375795	T	G
18	rs62096777	0	77376256	C	T
18	rs113327968	0	77376325	C	A
18	rs62096778	0	77376521	A	G
18	rs62096779	0	77376869	C	A
18	rs112534720	0	77377586	T	G
18	rs71359476	0	77377667	G	A
18	rs143202677	0	77378033	G	C
18	rs77883244	0	77378357	C	A
18	rs61098037	0	77380810	A	G
18	rs9963375	0	77381020	T	C
18	rs60846351	0	77381034	G	A
18	rs368405360	0	77381245	C	T
18	rs12454810	0	77381257	G	A
18	rs12454811	0	77381280	G	A
18	rs9949186	0	77381300	C	T
18	rs12961169	0	77381649	C	T
18	rs7233068	0	77381710	A	G
18	rs12456703	0	77381838	G	A
18	rs12456725	0	77381998	G	A
18	rs117520144	0	77383307	G	A
18	rs62096848	0	77383341	G	T
18	rs12103997	0	77383828	A	G
18	rs143568029	0	77383933	C	T
18	rs12966562	0	77384103	C	G
18	rs574249	0	77384436	A	C
18	rs2363126	0	77384561	C	T
18	rs117351533	0	77384650	A	G
18	rs7244568	0	77385653	C	A
18	rs485296	0	77385843	A	G
18	rs7228520	0	77385879	G	A
18	rs4799072	0	77385977	G	A
18	rs8087444	0	77386780	A	G
18	rs118075465	0	77386912	G	A
18	rs76186427	0	77387432	G	A
18	rs4799073	0	77387774	G	A
18	rs12454347	0	77388431	T	C
18	rs12456080	0	77388519	G	A
18	rs504331	0	77388875	A	G
18	rs662647	0	77388890	C	T
18	rs9956970	0	77388928	G	A
18	rs8087924	0	77389401	T	C
18	rs8088061	0	77389498	T	C
18	rs8084582	0	77389544	A	C
18	rs8092139	0	77389925	T	A
18	rs62096849	0	77390100	C	T
18	rs7231598	0	77390317	G	A
18	rs2363127	0	77390343	G	A
18	rs76599478	0	77390577	C	T
18	rs11877070	0	77390921	G	C
18	rs550225	0	77391345	T	C
18	rs616785	0	77391470	C	T
18	rs7233060	0	77392379	G	A
18	rs57747618	0	77392544	C	T
18	rs59565021	0	77392784	G	A
18	rs683643	0	77394924	C	T
18	rs12958589	0	77395199	G	A
18	rs75276047	0	77395281	T	A
18	rs695018	0	77395953	C	T
18	rs12963907	0	77396240	G	A
18	rs9966948	0	77397320	C	T
18	rs77546629	0	77397392	G	A
18	rs35638682	0	77398057	C	T
18	rs12955875	0	77398161	G	C
18	rs34717366	0	77398483	G	C
18	rs76021146	0	77398860	C	T
18	rs1624968	0	77398867	C	T
18	rs80083918	0	77399444	G	A
18	rs9962591	0	77399659	A	C
18	rs649867	0	77400047	C	T
18	rs57643706	0	77400232	A	G
18	rs12958918	0	77401349	T	C
18	rs59657947	0	77401892	G	A
18	rs73972703	0	77401923	C	T
18	rs73480951	0	77401940	G	A
18	rs73972704	0	77402395	C	T
18	rs75712602	0	77402643	T	G
18	rs58710583	0	77402709	C	T
18	rs9960189	0	77403088	T	C
18	rs9945398	0	77403255	G	A
18	rs11660386	0	77403918	C	A
18	rs11660220	0	77403963	G	A
18	rs73972705	0	77404361	A	G
18	rs9948812	0	77404456	G	A
18	rs3809939	0	77405227	G	C
18	rs3809940	0	77405408	C	T
18	rs3809941	0	77405417	C	T
18	rs3809942	0	77405465	A	G
18	rs11081550	0	77405529	C	T
18	rs73003657	0	77405534	A	G
18	rs73003658	0	77405655	G	A
18	rs732771	0	77405731	A	G
18	rs4461148	0	77406203	T	C
18	rs1075780	0	77406421	C	T
18	rs1075779	0	77406427	A	C
18	rs73003664	0	77406681	G	A
18	rs377325961	0	77406884	A	G
18	rs668013	0	77407516	G	A
18	rs11081552	0	77407875	A	C
18	rs73003676	0	77408202	G	A
18	rs77351434	0	77408217	C	T
18	rs117835808	0	77408421	G	A
18	rs73003677	0	77408468	T	C
18	rs34282905	0	77409240	G	A
18	rs73003680	0	77409669	T	A
18	rs73003682	0	77409800	C	T
18	rs73003684	0	77409986	A	G
18	rs580675	0	77410032	T	C
18	rs73003687	0	77410108	C	T
18	rs73003689	0	77410114	G	A
18	rs77337889	0	77410226	C	T
18	rs73003692	0	77410300	T	C
18	rs73003693	0	77410656	T	C
18	rs2439346	0	77410663	G	A
18	rs73003694	0	77410704	A	C
18	rs2460397	0	77410755	A	G
18	rs141489755	0	77410845	A	G
18	rs73005555	0	77410876	G	A
18	rs117657985	0	77410928	G	A
18	rs35522341	0	77411343	G	A
18	rs9789182	0	77411890	G	A
18	rs9789100	0	77411903	A	G
18	rs2460398	0	77412201	G	A
18	rs9789187	0	77412248	G	C
18	rs35948672	0	77412623	G	A
18	rs589394	0	77413729	C	T
18	rs7237034	0	77414199	G	A
18	rs62097682	0	77414344	G	A
18	rs8098000	0	77414446	T	G
18	rs8098133	0	77414556	T	A
18	rs570029	0	77414729	T	C
18	rs605183	0	77414943	C	T
18	rs62097683	0	77415362	C	T
18	rs187792912	0	77415472	G	A
18	rs35776827	0	77415524	C	T
18	rs201181142	0	77415586	A	C
18	rs1660169	0	77416142	T	C
18	rs73005561	0	77416504	G	A
18	rs73005562	0	77416956	A	G
18	rs79972592	0	77417228	T	G
18	rs1660170	0	77417704	A	G
18	rs2460386	0	77417934	T	C
18	rs2364352	0	77418230	T	C
18	rs73005566	0	77418236	C	T
18	rs73005569	0	77419039	T	C
18	rs1788651	0	77419549	A	G
18	rs543510583	0	77420458	G	T
18	rs555833552	0	77420459	C	G
18	rs868678	0	77420703	C	G
18	rs9963625	0	77421100	G	C
18	rs73005571	0	77421188	A	G
18	rs146682440	0	77421289	G	A
18	rs118094982	0	77421355	C	T
18	rs948803	0	77421807	G	C
18	rs117732097	0	77421878	G	A
18	rs1715089	0	77422760	C	T
18	rs73005583	0	77423119	C	T
18	rs146374059	0	77424510	A	G
18	rs1788656	0	77424589	G	A
18	rs34242155	0	77425192	G	A
18	rs73005590	0	77425813	C	G
18	rs73005592	0	77425818	T	C
18	rs35806234	0	77426058	G	A
18	rs139501558	0	77426299	T	C
18	rs73005595	0	77426776	T	C
18	rs1612815	0	77427088	C	T
18	rs73005597	0	77427356	T	C
18	rs73005599	0	77427526	C	T
18	rs9958397	0	77427844	A	G
18	rs73005600	0	77428314	A	G
18	rs117606114	0	77428744	G	A
18	rs73007403	0	77429020	C	T
18	rs73007405	0	77429030	T	C
18	rs56322269	0	77429231	T	C
18	rs1788659	0	77429701	C	G
18	rs183784515	0	77430514	G	A
18	rs113739041	0	77430668	T	C
18	rs960943	0	77431449	T	G
18	rs71367520	0	77431532	A	C
18	rs56285895	0	77431586	T	C
18	rs114148106	0	77431704	C	T
18	rs71367521	0	77431709	G	A
18	rs117077158	0	77432056	G	T
18	rs77960492	0	77432789	C	T
18	rs77988933	0	77432981	G	A
18	rs2680752	0	77433717	T	C
18	rs9963231	0	77433820	T	G
18	rs143931326	0	77434432	C	T
18	rs57841796	0	77434508	C	T
18	rs150910492	0	77434839	T	C
18	rs77742790	0	77434918	G	C
18	rs73007474	0	77435294	A	G
18	rs76401746	0	77437119	G	T
18	rs73007477	0	77437628	G	A
18	rs553352	0	77437805	A	G
18	rs552569	0	77437845	T	C
18	rs680014	0	77437993	A	G
18	rs73007480	0	77438195	T	C
18	rs56235016	0	77438656	G	A
18	rs585571	0	77438688	T	C
18	rs111905286	0	77438695	T	G
18	rs113297720	0	77438699	T	C
18	rs113432577	0	77438703	C	T
18	rs35928863	0	77438956	A	G
18	rs77067725	0	77439001	T	C
18	rs75631874	0	77439239	G	C
18	rs978579	0	77439258	A	G
18	rs3826573	0	77439532	T	C
18	rs75667721	0	77439637	G	T
18	rs56246515	0	77439756	G	A
18	rs56006341	0	77439844	G	T
18	rs17855830	0	77440128	T	G
18	rs113762153	0	77440361	C	T
18	rs11081553	0	77441133	G	T
18	rs73007486	0	77441296	C	T
18	rs618342	0	77441355	T	G
18	rs520874	0	77441442	C	A
18	rs496281	0	77441822	C	G
18	rs75691266	0	77441929	C	G
18	rs493557	0	77442107	C	T
18	rs3859315	0	77442583	T	G
18	rs3859316	0	77442622	C	A
18	rs11081554	0	77442937	G	C
18	rs1788661	0	77443046	C	T
18	rs3859317	0	77443093	A	C
18	rs10432147	0	77443371	T	G
18	rs77409154	0	77443537	G	A
18	rs9635877	0	77443708	C	T
18	rs545978	0	77443827	C	T
18	rs545038	0	77443935	C	T
18	rs73007489	0	77444260	C	T
18	rs7238206	0	77444285	C	T
18	rs79888394	0	77444409	A	C
18	rs677768	0	77445417	A	G
18	rs10432149	0	77445434	A	C
18	rs60489061	0	77446397	T	C
18	rs601402	0	77446446	T	A
18	rs500795	0	77448041	T	C
18	rs368779744	0	77448136	T	G
18	rs149245000	0	77448592	G	A
18	rs35493271	0	77448793	G	T
18	rs642810	0	77448816	A	G
18	rs472090	0	77448830	A	G
18	rs643782	0	77449074	A	G
18	rs3896722	0	77449134	G	A
18	rs645057	0	77449344	C	T
18	rs61451023	0	77449893	G	A
18	rs671424	0	77450637	A	G
18	rs12605631	0	77450915	A	G
18	rs117231913	0	77451289	G	A
18	rs2169247	0	77451403	G	A
18	rs2169248	0	77451432	C	T
18	rs78961943	0	77452287	C	T
18	rs9949776	0	77452399	G	C
18	rs11081555	0	77452439	T	C
18	rs74520436	0	77452492	A	G
18	rs582029	0	77452622	G	A
18	rs56208726	0	77452672	G	A
18	rs595578	0	77453335	T	G
18	rs596554	0	77453516	G	A
18	rs79558088	0	77453666	G	A
18	rs4799077	0	77454150	G	A
18	rs7243340	0	77454237	G	A
18	rs116565714	0	77454528	G	A
18	rs77222015	0	77454706	C	A
18	rs56976614	0	77454834	G	A
18	rs898619	0	77455577	C	T
18	rs70198	0	77455690	C	T
18	rs558700	0	77455871	C	T
18	rs58480469	0	77456161	G	A
18	rs655609	0	77456172	A	G
18	rs55781531	0	77456223	G	A
18	rs656930	0	77456440	G	A
18	rs473239	0	77456481	C	T
18	rs657348	0	77456538	T	C
18	rs472369	0	77456581	C	T
18	rs112000688	0	77456625	G	A
18	rs56352514	0	77456739	T	A
18	rs671037	0	77457324	G	A
18	rs111758099	0	77457380	C	T
18	rs77025340	0	77457424	A	T
18	rs2242174	0	77458037	T	C
18	rs73009307	0	77458464	A	C
18	rs522180	0	77458644	C	T
18	rs593378	0	77459418	A	G
18	rs73009310	0	77460094	T	C
18	rs74999672	0	77460190	C	T
18	rs79893456	0	77460251	G	A
18	rs74342111	0	77460712	G	A
18	rs111843231	0	77460916	A	G
18	rs191327419	0	77461367	G	A
18	rs73009311	0	77461681	A	G
18	rs76537594	0	77461818	C	T
18	rs73009313	0	77462003	G	A
18	rs111769371	0	77462044	C	T
18	rs60813535	0	77462054	G	A
18	rs73009315	0	77462299	C	T
18	rs72618579	0	77462396	C	T
18	rs111997636	0	77462594	G	A
18	rs1057444	0	77462801	A	T
18	rs142758790	0	77463032	C	T
18	rs3809936	0	77463175	C	G
18	rs75651623	0	77463453	G	A
18	rs111368072	0	77463861	C	T
18	rs3786228	0	77464170	T	C
18	rs2242175	0	77464406	G	A
18	rs2242176	0	77464715	G	A
18	rs185205159	0	77465121	C	T
18	rs74362627	0	77465208	C	A
18	rs681631	0	77465300	G	A
18	rs112074043	0	77465640	C	T
18	rs603957	0	77466094	C	A
18	rs145842531	0	77466315	G	A
18	rs3786229	0	77467041	C	T
18	rs503615	0	77467191	G	A
18	rs620112	0	77467391	T	G
18	rs62097723	0	77468513	C	T
18	rs485400	0	77468948	G	A
18	rs649763	0	77469403	A	G
18	rs112807410	0	77469415	A	G
18	rs3786235	0	77469713	C	G
18	rs517479	0	77470122	A	G
18	rs676713	0	77470834	C	T
18	rs677157	0	77470920	A	G
18	rs113376412	0	77471792	C	T
18	rs12458462	0	77472436	C	A
18	rs586455	0	77472471	A	G
18	rs76023025	0	77472809	G	T
18	rs599554	0	77473086	G	A
18	rs2279103	0	77473127	C	T
18	rs2279104	0	77473381	A	T
18	rs522723	0	77473522	A	G
18	rs529195	0	77474228	T	C
18	rs144647072	0	77474626	C	T
18	rs2126082	0	77474921	G	A
18	rs11549119	0	77475455	G	A
18	rs79257976	0	77475573	G	C
18	rs76553883	0	77475659	A	G
18	rs113828666	0	77475878	T	C
18	rs8082885	0	77476073	T	G
18	rs77922524	0	77476119	C	T
18	rs2007483	0	77476131	T	A
18	rs514281	0	77476603	T	C
18	rs72999407	0	77476699	G	A
18	rs673582	0	77476753	C	T
18	rs676367	0	77477372	C	G
18	rs2242177	0	77477379	G	A
18	rs8084175	0	77477515	C	T
18	rs77320492	0	77477822	T	C
18	rs35456241	0	77478011	C	T
18	rs1626962	0	77478364	T	G
18	rs3786238	0	77478577	T	C
18	rs190654928	0	77478931	C	T
18	rs685665	0	77479006	T	C
18	rs522043	0	77480478	G	A
18	rs639314	0	77480544	T	C
18	rs492597	0	77481429	T	A
18	rs490904	0	77481580	C	T
18	rs487172	0	77481980	C	G
18	rs79056705	0	77482057	C	T
18	rs12456692	0	77482189	C	T
18	rs8082862	0	77482581	C	T
18	rs670682	0	77482999	G	A
18	rs72976129	0	77484335	G	A
18	rs2510276	0	77484550	C	G
18	rs694063	0	77485001	T	A
18	rs673590	0	77485167	G	A
18	rs117655160	0	77485260	C	T
18	rs2035085	0	77485280	C	T
18	rs686433	0	77485743	G	A
18	rs478133	0	77485802	C	G
18	rs476465	0	77485941	C	G
18	rs36023428	0	77486125	C	T
18	rs474571	0	77486154	A	G
18	rs12957960	0	77486693	C	A
18	rs62097746	0	77487508	G	A
18	rs72976137	0	77487544	G	A
18	rs77158498	0	77487991	G	C
18	rs522934	0	77488346	T	C
18	rs60298379	0	77488422	C	T
18	rs36073957	0	77488441	C	T
18	rs9953991	0	77488572	C	G
18	rs111655743	0	77488825	G	A
18	rs9956086	0	77489169	G	A
18	rs77427677	0	77489462	T	C
18	rs2169249	0	77489649	G	A
18	rs35235099	0	77490179	T	C
18	rs34583578	0	77491070	C	T
18	rs503347	0	77491280	C	T
18	rs655503	0	77491380	A	G
18	rs72976144	0	77491429	G	A
18	rs526057	0	77491454	G	A
18	rs62097750	0	77492750	C	T
18	rs58558457	0	77493028	G	A
18	rs59331110	0	77493053	G	A
18	rs3786240	0	77493435	T	C
18	rs117201593	0	77493449	G	T
18	rs117598264	0	77493451	G	T
18	rs112397424	0	77493575	C	T
18	rs74429170	0	77494020	A	G
18	rs11662106	0	77494078	G	C
18	rs34814368	0	77494143	C	T
18	rs35814220	0	77494190	G	A
18	rs56335514	0	77494260	A	G
18	rs3786241	0	77494328	A	C
18	rs76961134	0	77494459	G	A
18	rs190607538	0	77494511	C	T
18	rs3786242	0	77494545	C	T
18	rs3786243	0	77494582	G	A
18	rs3786244	0	77494592	C	T
18	rs3786245	0	77494603	C	T
18	rs3786246	0	77494604	G	A
18	rs11660714	0	77494911	T	C
18	rs56145731	0	77495064	C	A
18	rs62097755	0	77495193	G	A
18	rs34031764	0	77495208	T	G
18	rs117141576	0	77495647	C	T
18	rs637103	0	77496178	G	A
18	rs4799081	0	77496677	C	A
18	rs77416799	0	77496824	G	A
18	rs579441	0	77496857	G	A
18	rs189829324	0	77496872	A	T
18	rs113507368	0	77497534	C	T
18	rs75589202	0	77497625	C	T
18	rs72976160	0	77497695	G	A
18	rs76030819	0	77497842	C	T
18	rs9646503	0	77498090	T	C
18	rs4798911	0	77498379	C	G
18	rs4799082	0	77498387	C	G
18	rs72976162	0	77498397	G	A
18	rs72618580	0	77498826	G	A
18	rs565852956	0	77499091	G	A
18	rs3859320	0	77499188	C	G
18	rs112619835	0	77499274	G	A
18	rs34719896	0	77499397	T	A
18	rs62099605	0	77499680	C	G
18	rs11874186	0	77500191	C	T
18	rs72976168	0	77500993	G	A
18	rs3859321	0	77501180	G	A
18	rs55846819	0	77501227	T	C
18	rs571096	0	77501317	G	A
18	rs3859322	0	77501394	G	A
18	rs74954741	0	77501512	A	G
18	rs56362318	0	77501609	G	A
18	rs604853	0	77501615	C	T
18	rs489025	0	77502064	A	G
18	rs62099607	0	77502075	T	C
18	rs4799083	0	77502720	T	C
18	rs4021229	0	77503036	C	T
18	rs72976180	0	77503507	C	T
18	rs72976181	0	77503608	C	A
18	rs7245376	0	77503754	A	G
18	rs72976183	0	77503905	C	T
18	rs12959048	0	77504244	C	T
18	rs56108499	0	77504809	C	T
18	rs55750992	0	77504954	T	C
18	rs56027145	0	77504987	A	G
18	rs185014553	0	77506344	G	A
18	rs117032556	0	77506380	C	T
18	rs12606069	0	77506516	C	T
18	rs638641	0	77506572	A	G
18	rs12608344	0	77506637	A	G
18	rs55760632	0	77506660	G	C
18	rs72976193	0	77506993	G	A
18	rs56378884	0	77507495	G	T
18	rs11081558	0	77507682	C	T
18	rs55660669	0	77507705	G	A
18	rs79980725	0	77507805	G	A
18	rs11081559	0	77507816	C	T
18	rs3933772	0	77508181	T	C
18	rs532797	0	77508326	C	T
18	rs12961692	0	77508336	C	T
18	rs610113	0	77508346	A	G
18	rs78458371	0	77508444	C	T
18	rs76603103	0	77508556	C	T
18	rs61193387	0	77508587	G	A
18	rs58833413	0	77508589	T	C
18	rs76737773	0	77508711	G	T
18	rs116937451	0	77508848	C	T
18	rs34661407	0	77509361	G	A
18	rs12607836	0	77509735	G	T
18	rs11081560	0	77509825	G	A
18	rs78135538	0	77509864	A	T
18	rs11081561	0	77510030	A	G
18	rs7229300	0	77510314	T	C
18	rs75658786	0	77510458	C	T
18	rs8086389	0	77513465	G	A
18	rs578051	0	77513495	C	T
18	rs76088733	0	77513841	G	A
18	rs28647377	0	77514715	G	A
18	rs58190761	0	77515031	G	A
18	rs56113369	0	77515900	G	A
18	rs57931637	0	77516071	C	A
18	rs9946977	0	77516217	C	T
18	rs9946385	0	77516225	G	A
18	rs60253145	0	77516396	C	T
18	rs55785635	0	77516883	A	G
18	rs73972728	0	77516964	C	T
18	rs118085568	0	77517705	G	A
18	rs12605690	0	77518329	G	A
18	rs12605710	0	77518512	G	A
18	rs12604701	0	77518871	T	C
18	rs77726598	0	77519029	C	T
18	rs145159641	0	77519592	C	T
18	rs111319285	0	77520137	G	A
18	rs72978126	0	77520260	C	A
18	rs632281	0	77521740	T	G
18	rs75845746	0	77522624	C	T
18	rs73972729	0	77522891	C	T
18	rs72978134	0	77523026	C	T
18	rs4147429	0	77524019	C	T
18	rs4147428	0	77524083	A	C
18	rs554659	0	77526086	A	G
18	rs551017	0	77526471	A	G
18	rs185290907	0	77526700	G	A
18	rs61270175	0	77526928	G	A
18	rs7239499	0	77526944	C	T
18	rs665138	0	77527009	G	A
18	rs2126086	0	77527346	C	G
18	rs652717	0	77527531	A	G
18	rs898621	0	77527827	G	A
18	rs4324198	0	77527872	G	A
18	rs73972730	0	77528026	G	A
18	rs576937	0	77528799	G	C
18	rs73972732	0	77528845	C	A
18	rs12605526	0	77529843	C	T
18	rs545853	0	77529844	G	A
18	rs483485	0	77530693	C	T
18	rs693112	0	77530783	G	C
18	rs117505956	0	77530854	C	G
18	rs72978154	0	77530860	C	T
18	rs34649481	0	77531596	G	A
18	rs35919595	0	77531682	A	G
18	rs36042145	0	77531798	G	A
18	rs656770	0	77532100	C	T
18	rs629084	0	77532295	G	A
18	rs79655290	0	77532677	C	T
18	rs626928	0	77532759	C	G
18	rs117993775	0	77532873	C	T
18	rs1675362	0	77532874	A	G
18	rs12953443	0	77532926	C	G
18	rs4798912	0	77532999	C	T
18	rs4798913	0	77533019	T	C
18	rs4798914	0	77533172	A	G
18	rs12954297	0	77533176	A	C
18	rs12958366	0	77533358	T	C
18	rs76557629	0	77533453	G	A
18	rs4799084	0	77533618	C	T
18	rs76298458	0	77533708	C	A
18	rs4799085	0	77533722	T	C
18	rs112852565	0	77534252	G	C
18	rs187473366	0	77534253	C	T
18	rs599156	0	77534362	G	A
18	rs509341	0	77534411	G	A
18	rs599089	0	77534416	C	G
18	rs510985	0	77534547	T	G
18	rs511887	0	77534648	A	G
18	rs55866118	0	77534651	G	A
18	rs74726	0	77534966	G	A
18	rs9951256	0	77534996	C	G
18	rs1960120	0	77535176	G	A
18	rs140288003	0	77535699	T	C
18	rs581964	0	77535845	A	G
18	rs544752	0	77535939	A	G
18	rs72978173	0	77535954	G	A
18	rs677317	0	77536345	G	A
18	rs72978174	0	77536467	G	A
18	rs676777	0	77536500	A	G
18	rs111538280	0	77536686	G	A
18	rs12955770	0	77537007	C	T
18	rs77165826	0	77537177	T	C
18	rs673559	0	77537210	G	T
18	rs11081563	0	77537571	G	C
18	rs494092	0	77537881	C	T
18	rs494137	0	77537894	C	T
18	rs8088611	0	77538038	A	G
18	rs2613526	0	77538261	G	C
18	rs519634	0	77538355	C	A
18	rs694330	0	77538371	T	C
18	rs520740	0	77538533	A	G
18	rs11876371	0	77538636	G	A
18	rs1788658	0	77538745	T	A
18	rs4799086	0	77538845	A	G
18	rs11664726	0	77539072	C	T
18	rs681113	0	77539229	C	T
18	rs681607	0	77539359	A	G
18	rs117830508	0	77539535	G	A
18	rs585811	0	77539764	C	A
18	rs79174075	0	77539980	C	T
18	rs4798915	0	77540870	C	A
18	rs112564950	0	77541952	G	A
18	rs616362	0	77541977	T	G
18	rs4799087	0	77542065	G	A
18	rs8086171	0	77542215	T	C
18	rs11659528	0	77542225	A	G
18	rs619120	0	77542588	T	C
18	rs78435641	0	77542765	T	C
18	rs72978187	0	77542857	G	A
18	rs77290800	0	77543013	G	T
18	rs141329869	0	77543415	C	T
18	rs149918142	0	77543416	A	G
18	rs6506782	0	77543450	C	T
18	rs77965780	0	77544859	T	C
18	rs676669	0	77544866	G	A
18	rs186454800	0	77545110	G	A
18	rs9304056	0	77545200	G	A
18	rs9966120	0	77545248	G	A
18	rs71367540	0	77545494	C	T
18	rs149743410	0	77545628	G	A
18	rs74931461	0	77545747	C	T
18	rs117728777	0	77545964	C	T
18	rs499732	0	77546006	G	A
18	rs113338332	0	77546367	T	C
18	rs187511769	0	77546380	A	G
18	rs149052142	0	77546426	A	G
18	rs526317	0	77546641	G	A
18	rs528859	0	77546861	C	T
18	rs60497595	0	77547250	T	G
18	rs72618581	0	77547307	G	A
18	rs12457876	0	77547535	A	G
18	rs2169250	0	77548559	A	G
18	rs28620500	0	77548685	G	A
18	rs12605743	0	77548817	G	C
18	rs71367541	0	77549150	A	C
18	rs6506784	0	77549219	T	C
18	rs6506785	0	77549237	C	T
18	rs12185379	0	77549345	C	T
18	rs631131	0	77549530	C	G
18	rs541448	0	77549734	A	G
18	rs543951	0	77549971	G	A
18	rs7230566	0	77550145	C	G
18	rs72978197	0	77550883	T	C
18	rs12455605	0	77551339	A	C
18	rs11081564	0	77551586	A	G
18	rs2061566	0	77551738	A	G
18	rs521708	0	77552696	A	G
18	rs526260	0	77553173	A	G
18	rs552064	0	77553716	A	G
18	rs611517	0	77554063	G	C
18	rs117372050	0	77555179	C	T
18	rs12958473	0	77555314	A	G
18	rs12958594	0	77555368	A	G
18	rs11664084	0	77556588	G	A
18	rs12959895	0	77558421	T	C
18	rs139441984	0	77558736	C	T
18	rs879405	0	77558874	A	G
18	rs1317903	0	77558934	C	G
18	rs12455619	0	77560205	C	T
18	rs509568	0	77560878	A	T
18	rs509573	0	77560879	A	T
18	rs8091998	0	77561978	G	T
18	rs113422755	0	77563134	C	T
18	rs11665567	0	77563334	G	A
18	rs73970106	0	77564298	C	A
18	rs140326269	0	77564632	G	A
18	rs3744839	0	77565166	G	A
18	rs1239771	0	77565620	C	T
18	rs60583885	0	77566123	C	T
18	rs6650631	0	77566535	G	C
18	rs8083903	0	77567601	C	G
18	rs143283559	0	77567761	T	G
18	rs76363327	0	77568919	A	G
18	rs61643748	0	77571358	T	C
18	rs77365428	0	77571743	G	A
18	rs4798916	0	77572586	C	G
18	rs72618582	0	77572823	T	C
18	rs586275	0	77573110	G	A
18	rs4799088	0	77573548	A	G
18	rs71367544	0	77574374	C	T
18	rs56775891	0	77575613	C	T
18	rs34945223	0	77575871	A	G
18	rs71367545	0	77576337	G	A
18	rs516890	0	77576767	C	T
18	rs185416074	0	77577321	G	A
18	rs146114025	0	77578137	G	A
18	rs11663602	0	77578191	C	A
18	rs11664298	0	77578986	G	A
18	rs67999204	0	77579038	C	G
18	rs117977085	0	77579648	T	C
18	rs7236339	0	77579773	G	A
18	rs7238071	0	77579812	A	G
18	rs7241572	0	77580712	G	A
18	rs4799089	0	77581366	G	A
18	rs80025782	0	77581741	T	A
18	rs57649315	0	77583075	G	A
18	rs62096708	0	77583315	C	T
18	rs4799090	0	77583489	G	A
18	rs12457322	0	77583797	C	T
18	rs12968863	0	77584986	A	T
18	rs28499302	0	77585130	A	G
18	rs2126083	0	77585701	G	A
18	rs540291	0	77585900	C	T
18	rs537502	0	77586223	C	T
18	rs62096709	0	77586262	G	A
18	rs536654	0	77586290	A	G
18	rs12457472	0	77586350	T	G
18	rs7231668	0	77587644	G	C
18	rs55817762	0	77587758	C	G
18	rs373898820	0	77588691	G	A
18	rs202174674	0	77589229	G	A
18	rs36087369	0	77589596	C	G
18	rs4799091	0	77589604	G	A
18	rs498541	0	77589655	G	A
18	rs499260	0	77589689	G	A
18	rs499472	0	77589759	C	T
18	rs56060931	0	77590180	G	A
18	rs12373410	0	77590657	C	T
18	rs372449039	0	77591583	G	T
18	rs12605916	0	77591759	T	C
18	rs72980036	0	77592363	A	G
18	rs537962	0	77592660	C	G
18	rs12960174	0	77592807	C	T
18	rs55852342	0	77594109	G	C
18	rs60865767	0	77594239	G	A
18	rs623546	0	77595228	C	T
18	rs635436	0	77595649	A	G
18	rs552957	0	77595748	G	A
18	rs9945153	0	77598450	C	T
18	rs8099701	0	77598720	A	G
18	rs140994167	0	77599579	A	G
18	rs7239922	0	77601336	G	A
18	rs7242867	0	77603270	A	T
18	rs7227962	0	77603283	T	G
18	rs7242289	0	77603291	C	T
18	rs12607447	0	77605212	A	G
18	rs12607940	0	77605250	T	C
18	rs12607467	0	77605313	A	G
18	rs67139807	0	77606782	A	G
18	rs9956512	0	77607517	G	A
18	rs4799092	0	77608203	C	G
18	rs116946623	0	77608750	C	A
18	rs7236023	0	77608941	C	A
18	rs7235226	0	77609167	G	A
18	rs7236646	0	77609355	C	T
18	rs56376220	0	77609462	C	T
18	rs35861047	0	77609897	C	T
18	rs7227642	0	77610877	C	T
18	rs7227794	0	77610925	C	T
18	rs28691615	0	77612254	C	T
18	rs35085469	0	77614670	T	A
18	rs113757497	0	77614682	C	G
18	rs4799093	0	77615381	G	A
18	rs4438371	0	77615988	C	T
18	rs117038223	0	77616282	G	A
18	rs62096717	0	77616819	C	T
18	rs11665573	0	77618689	T	C
18	rs11661551	0	77618757	C	T
18	rs11662211	0	77618869	C	T
18	rs11662248	0	77619009	C	T
18	rs62096745	0	77619135	A	G
18	rs12606203	0	77619180	C	T
18	rs62096746	0	77619556	T	A
18	rs62096747	0	77619568	A	G
18	rs62096748	0	77619699	T	C
18	rs11520415	0	77620620	C	T
18	rs12963180	0	77620789	T	C
18	rs4563100	0	77620835	T	C
18	rs28865701	0	77620911	A	G
18	rs62103174	0	77621048	A	G
18	rs4799094	0	77621727	T	C
18	rs11081569	0	77622356	A	C
18	rs11081570	0	77622376	G	A
18	rs62103175	0	77622467	C	T
18	rs72618583	0	77622538	G	A
18	rs28735056	0	77622879	A	G
18	rs11665111	0	77622996	T	C
18	rs4455031	0	77623415	A	G
18	rs62103176	0	77623611	G	C
18	rs77385159	0	77624450	G	T
18	rs62103177	0	77624479	G	A
18	rs62103178	0	77624555	C	G
18	rs67290479	0	77624585	G	A
18	rs67217537	0	77624600	C	T
18	rs62103181	0	77625652	A	G
18	rs62103183	0	77626564	A	G
18	rs62103187	0	77627633	G	C
18	rs62103188	0	77627661	G	A
18	rs62103189	0	77627815	G	A
18	rs9958792	0	77627876	T	C
18	rs12953738	0	77627877	A	G
18	rs12970264	0	77627950	G	A
18	rs4799095	0	77628684	A	G
18	rs35201860	0	77628719	T	C
18	rs62103191	0	77628769	C	G
18	rs12962619	0	77628832	T	C
18	rs4798922	0	77628953	G	C
18	rs12958903	0	77628996	A	G
18	rs62103192	0	77629050	A	T
18	rs62103193	0	77629217	C	T
18	rs4798923	0	77629373	G	A
18	rs62103194	0	77629482	G	A
18	rs62103195	0	77629693	T	C
18	rs112526506	0	77629986	G	A
18	rs4799096	0	77630073	A	G
18	rs72980082	0	77630170	G	T
18	rs4799097	0	77630197	T	C
18	rs118088897	0	77630199	G	A
18	rs3902996	0	77630571	A	G
18	rs11660941	0	77630600	G	C
18	rs76102855	0	77630720	A	G
18	rs59183289	0	77631198	A	G
18	rs61090726	0	77631219	A	G
18	rs8094719	0	77631296	G	A
18	rs8096292	0	77631313	A	C
18	rs34671511	0	77631611	G	A
18	rs72980085	0	77631679	A	C
18	rs35235239	0	77631745	G	A
18	rs35662980	0	77631806	G	A
18	rs72980087	0	77632194	G	A
18	rs8092688	0	77632342	A	G
18	rs8091497	0	77632565	G	A
18	rs12964590	0	77632580	G	A
18	rs8091533	0	77632611	G	A
18	rs8091657	0	77632641	G	A
18	rs12969749	0	77632882	C	T
18	rs62103197	0	77632923	G	A
18	rs74737064	0	77632949	C	T
18	rs12456372	0	77633096	A	G
18	rs9967107	0	77633343	C	T
18	rs56181785	0	77633629	G	A
18	rs34518995	0	77633681	G	A
18	rs4798924	0	77633739	T	C
18	rs4799098	0	77633955	C	T
18	rs3826576	0	77633976	G	A
18	rs3809928	0	77634234	C	G
18	rs3809929	0	77634361	C	T
18	rs3809931	0	77634764	T	C
18	rs4534922	0	77635351	C	T
18	rs62103232	0	77635553	G	A
18	rs62103233	0	77635572	A	G
18	rs8090724	0	77635804	A	T
18	rs8094528	0	77636076	A	C
18	rs56328473	0	77636101	C	T
18	rs66577990	0	77636176	C	T
18	rs12968153	0	77636250	A	G
18	rs67045798	0	77636303	G	C
18	rs8093548	0	77636451	G	A
18	rs8095131	0	77636519	A	G
18	rs8095389	0	77636659	A	G
18	rs35614280	0	77636679	C	G
18	rs891488	0	77637424	T	C
18	rs891489	0	77637493	G	A
18	rs67749077	0	77638079	G	A
18	rs147020975	0	77638265	G	A
18	rs28410029	0	77638968	G	A
18	rs4799099	0	77639585	G	A
18	rs4799100	0	77640207	A	G
18	rs4799101	0	77640340	C	T
18	rs62103236	0	77640561	C	T
18	rs74456183	0	77640757	A	G
18	rs2115998	0	77640942	G	T
18	rs4239346	0	77641226	A	G
18	rs11662267	0	77641902	C	G
18	rs12606172	0	77641916	C	T
18	rs143013335	0	77642883	C	T
18	rs73970131	0	77643293	G	A
18	rs112444116	0	77644045	G	A
18	rs7235615	0	77644742	C	T
18	rs11664834	0	77644876	G	T
18	rs58736086	0	77645575	C	T
18	rs891491	0	77647062	A	G
18	rs12454819	0	77647234	G	C
18	rs78174747	0	77647323	C	T
18	rs56071379	0	77647406	G	A
18	rs62103239	0	77647635	C	G
18	rs1864528	0	77648218	C	T
18	rs35888001	0	77648246	C	T
18	rs67798228	0	77649662	G	T
18	rs55757913	0	77649684	A	G
18	rs112446485	0	77650012	G	A
18	rs7505298	0	77650347	T	G
18	rs12455416	0	77651511	A	G
18	rs2364354	0	77651536	G	A
18	rs11660117	0	77652661	G	A
18	rs12456041	0	77654301	G	A
18	rs370380691	0	77654742	T	C
18	rs111947756	0	77655807	C	A
18	rs12605567	0	77655999	T	C
18	rs118164724	0	77656263	G	A
18	rs9960676	0	77656366	G	A
18	rs12966163	0	77656499	T	C
18	rs148265336	0	77656610	T	C
18	rs79262969	0	77656625	G	A
18	rs11661528	0	77656711	T	G
18	rs62101160	0	77657057	C	T
18	rs11081572	0	77657319	C	A
18	rs12606295	0	77657865	A	C
18	rs34977373	0	77658012	G	A
18	rs75339189	0	77659553	C	T
18	rs3744886	0	77659561	G	T
18	rs737504	0	77660015	T	C
18	rs1122941	0	77660863	A	G
18	rs2278332	0	77661170	A	G
18	rs149851097	0	77661837	G	A
18	rs4799103	0	77662080	G	C
18	rs3744884	0	77662962	C	G
18	rs3744883	0	77663046	C	T
18	rs11542373	0	77663394	G	A
18	rs13838	0	77663409	C	G
18	rs12928	0	77663863	A	G
18	rs13745	0	77663896	A	G
18	rs3744881	0	77663940	G	A
18	rs3744880	0	77664481	A	G
18	rs10401106	0	77667513	C	G
18	rs59755056	0	77667553	G	A
18	rs12606977	0	77668190	C	T
18	rs9963344	0	77669215	C	T
18	rs67367653	0	77670049	C	T
18	rs148798984	0	77670473	C	A
18	rs4799105	0	77671094	A	G
18	rs4799106	0	77671112	G	A
18	rs80114941	0	77671740	G	A
18	rs4799108	0	77671830	A	C
18	rs11661195	0	77672473	A	C
18	rs11661232	0	77672533	A	G
18	rs67651675	0	77673562	A	G
18	rs72982269	0	77673575	G	A
18	rs143912983	0	77674252	T	C
18	rs12456952	0	77674379	A	G
18	rs12454454	0	77674634	C	T
18	rs35025619	0	77675085	T	C
18	rs4799109	0	77675188	A	T
18	rs12964699	0	77675963	G	C
18	rs139186674	0	77676501	C	T
18	rs62101188	0	77676617	G	A
18	rs4799110	0	77677155	A	G
18	rs12456484	0	77677315	C	G
18	rs73971201	0	77677990	A	C
18	rs72982284	0	77678240	C	T
18	rs12454768	0	77678327	A	G
18	rs62101190	0	77678515	G	A
18	rs3744879	0	77679006	G	C
18	rs35095763	0	77682069	G	A
18	rs56390815	0	77682662	T	C
18	rs56296281	0	77683132	T	G
18	rs34635316	0	77684117	C	T
18	rs76233767	0	77684136	G	A
18	rs79510656	0	77684167	G	A
18	rs12968139	0	77685520	A	G
18	rs891486	0	77686407	T	C
18	rs55642704	0	77688124	C	T
18	rs12455965	0	77688830	G	C
18	rs77457128	0	77691753	C	T
18	rs72982298	0	77692917	T	C
18	rs60630443	0	77693370	G	A
18	rs12605316	0	77693600	C	T
18	rs2277725	0	77694168	T	G
18	rs2277724	0	77694294	C	A
18	rs75404513	0	77694333	G	A
18	rs78219109	0	77694353	T	C
18	rs59300126	0	77694439	C	A
18	rs7243921	0	77695237	G	A
18	rs7230837	0	77695384	T	A
18	rs73971309	0	77696389	T	C
18	rs73971310	0	77696394	T	C
18	rs11874805	0	77697110	T	C
18	rs75364608	0	77698255	T	C
18	rs9955995	0	77698568	A	G
18	rs7228070	0	77698967	C	T
18	rs115506111	0	77698968	G	A
18	rs139618193	0	77699608	G	A
18	rs11081573	0	77699893	C	T
18	rs9950305	0	77700038	C	T
18	rs117735010	0	77700360	C	T
18	rs74469176	0	77700674	C	A
18	rs2115996	0	77701007	C	G
18	rs8093291	0	77701294	G	A
18	rs34546559	0	77701908	T	A
18	rs115710666	0	77701917	C	T
18	rs1835410	0	77702025	T	C
18	rs12605847	0	77702098	T	C
18	rs12458585	0	77702976	C	T
18	rs72984213	0	77702991	G	A
18	rs2277723	0	77703476	A	G
18	rs3809933	0	77704512	C	G
18	rs3809935	0	77705362	A	G
18	rs72984218	0	77705632	G	C
18	rs72984220	0	77706197	C	G
18	rs7238269	0	77706294	A	G
18	rs28549295	0	77706425	T	C
18	rs145513421	0	77706725	T	C
18	rs11081574	0	77707427	C	T
18	rs11081575	0	77707525	G	T
18	rs8098333	0	77707690	C	G
18	rs10853391	0	77708532	T	A
18	rs10853392	0	77708781	G	A
18	rs10853393	0	77708992	A	G
18	rs62101202	0	77709709	T	C
18	rs9965386	0	77709831	C	T
18	rs9954782	0	77710501	A	T
18	rs9966023	0	77710516	C	T
18	rs72984244	0	77710618	C	T
18	rs2012676	0	77710980	G	A
18	rs113238839	0	77711357	T	G
18	rs71367560	0	77711964	T	C
18	rs116544356	0	77711990	A	G
18	rs111616535	0	77712065	A	G
18	rs78981554	0	77712148	G	C
18	rs8083008	0	77713260	G	C
18	rs8084593	0	77713289	A	G
18	rs11663082	0	77713494	C	T
18	rs11662894	0	77713591	G	A
18	rs7232743	0	77713983	C	A
18	rs72984258	0	77714138	G	A
18	rs113457692	0	77715687	T	C
18	rs11662586	0	77716171	A	C
18	rs12958810	0	77716540	T	C
18	rs12953577	0	77716624	G	A
18	rs12957336	0	77716889	G	A
18	rs12963360	0	77717182	T	C
18	rs111272315	0	77717256	T	C
18	rs62101205	0	77718044	A	C
18	rs139232095	0	77718693	C	G
18	rs9954674	0	77719208	C	T
18	rs8083927	0	77720079	A	G
18	rs4081877	0	77721125	A	G
18	rs4081876	0	77721149	C	T
18	rs59762424	0	77721824	C	A
18	rs60513222	0	77721832	C	T
18	rs8083990	0	77722378	G	A
18	rs9946706	0	77722401	G	A
18	rs62101232	0	77722454	T	C
18	rs144821034	0	77723354	C	G
18	rs55867755	0	77723434	C	T
18	rs59188178	0	77723435	T	C
18	rs3930043	0	77723832	G	A
18	rs3930042	0	77723843	G	A
18	rs62101233	0	77724288	C	T
18	rs75395155	0	77724637	C	A
18	rs8095764	0	77724726	A	C
18	rs12956003	0	77725655	A	G
18	rs1430597	0	77725699	A	G
18	rs149120427	0	77726892	T	G
18	rs2298643	0	77727484	G	A
18	rs2298644	0	77728045	C	T
18	rs2298645	0	77728135	G	T
18	rs35659527	0	77728221	T	C
18	rs34937055	0	77728594	A	G
18	rs76978304	0	77728715	C	T
18	rs146323375	0	77728752	C	G
18	rs55695451	0	77729449	C	T
18	rs7505247	0	77729549	T	C
18	rs12607328	0	77729568	T	G
18	rs4799113	0	77730197	A	G
18	rs75287701	0	77730600	A	G
18	rs1134231	0	77730807	C	A
18	rs11664946	0	77730825	A	G
18	rs72984289	0	77731952	C	T
18	rs76984759	0	77732134	G	A
18	rs12607496	0	77732180	C	T
18	rs62101235	0	77732269	C	T
18	rs4798931	0	77733273	C	T
18	rs72984293	0	77736088	G	A
18	rs12455687	0	77736111	C	T
18	rs4799115	0	77736365	T	A
18	rs4799116	0	77736735	T	C
18	rs12604582	0	77737240	T	G
18	rs11081576	0	77737397	C	T
18	rs7228971	0	77738025	C	T
18	rs139760018	0	77738969	G	A
18	rs12607279	0	77738994	G	A
18	rs11661671	0	77739098	T	C
18	rs9957220	0	77740544	T	C
18	rs187628648	0	77740569	A	T
18	rs112674070	0	77741409	C	T
18	rs62101236	0	77741709	G	C
18	rs57071627	0	77741832	A	G
18	rs7244926	0	77742916	G	A
18	rs11660677	0	77743996	A	G
18	rs10438902	0	77745640	A	G
18	rs11663328	0	77746403	T	A
18	rs8086024	0	77746623	T	C
18	rs7235319	0	77747542	T	C
18	rs1077511	0	77748525	A	C
18	rs1077510	0	77748659	G	A
18	rs1077512	0	77748701	G	C
18	rs1864530	0	77748859	G	C
18	rs72970145	0	77748972	C	T
18	rs1864529	0	77748975	G	A
18	rs11081578	0	77749181	C	T
18	rs8094677	0	77749211	G	T
18	rs78561698	0	77749942	G	A
18	rs74424993	0	77750783	A	G
18	rs4410147	0	77751151	A	G
18	rs12605166	0	77751380	A	G
18	rs2082172	0	77751786	C	A
18	rs113553740	0	77751897	C	T
18	rs1972752	0	77752430	A	G
18	rs12606844	0	77752459	A	G
18	rs9947741	0	77752801	C	T
18	rs9949598	0	77753037	G	A
18	rs9950371	0	77753043	C	T
18	rs3893907	0	77755179	T	C
18	rs55645353	0	77755474	C	T
18	rs9957338	0	77755660	C	T
18	rs8083389	0	77755819	A	C
18	rs8085930	0	77756289	G	A
18	rs4799117	0	77756604	G	A
18	rs4799118	0	77756664	A	C
18	rs12456805	0	77757882	T	A
18	rs4020401	0	77758837	T	C
18	rs112424411	0	77759306	C	T
18	rs4283293	0	77759582	A	G
18	rs113819744	0	77759802	G	C
18	rs151118050	0	77761259	A	G
18	rs112890438	0	77761300	C	T
18	rs28873134	0	77761335	T	C
18	rs11661780	0	77761717	C	T
18	rs35396722	0	77762141	C	T
18	rs919530	0	77762824	C	T
18	rs72970168	0	77763613	T	C
18	rs11662779	0	77763701	T	C
18	rs11662803	0	77763721	T	C
18	rs12607007	0	77764073	T	C
18	rs4799119	0	77764232	C	G
18	rs4799120	0	77764353	T	C
18	rs12604993	0	77765220	C	T
18	rs12607697	0	77765310	T	C
18	rs72970173	0	77765392	T	C
18	rs1816311	0	77765618	G	A
18	rs1816312	0	77765839	C	G
18	rs1942631	0	77765859	G	A
18	rs10164254	0	77766322	T	G
18	rs56362259	0	77766426	G	C
18	rs8091879	0	77766438	G	A
18	rs8093420	0	77766478	A	G
18	rs2364973	0	77766801	T	C
18	rs2364974	0	77766936	G	A
18	rs11659148	0	77767204	A	G
18	rs55919001	0	77767575	T	G
18	rs11662908	0	77767828	G	A
18	rs11081582	0	77767935	A	G
18	rs28489404	0	77768141	T	A
18	rs9807637	0	77768880	C	T
18	rs60536469	0	77769251	T	C
18	rs11081583	0	77769368	T	C
18	rs60050455	0	77769477	C	T
18	rs58669842	0	77769831	C	T
18	rs11664787	0	77769836	G	A
18	rs11661922	0	77770278	A	C
18	rs11664924	0	77770322	G	A
18	rs28843154	0	77771050	C	T
18	rs72970192	0	77771351	G	A
18	rs12373197	0	77771677	G	C
18	rs113092177	0	77771878	C	T
18	rs3865386	0	77771983	C	A
18	rs12607144	0	77772053	C	T
18	rs12605552	0	77772151	T	C
18	rs11661554	0	77773284	A	G
18	rs144735456	0	77773393	T	C
18	rs12965486	0	77773596	G	A
18	rs77704913	0	77774619	C	T
18	rs4799121	0	77774886	A	C
18	rs10853394	0	77775173	T	C
18	rs10853395	0	77775318	T	C
18	rs4799122	0	77778816	T	C
18	rs4799123	0	77779156	C	T
18	rs11661339	0	77779532	T	C
18	rs12961245	0	77779652	C	A
18	rs72972216	0	77780580	T	C
18	rs11664762	0	77780683	C	T
18	rs72972217	0	77781174	G	A
18	rs55726829	0	77781202	A	G
18	rs66981431	0	77781254	G	C
18	rs56173074	0	77782390	C	T
18	rs9807750	0	77782684	A	G
18	rs2364976	0	77784198	A	C
18	rs9959394	0	77784607	G	A
18	rs55921020	0	77785761	G	A
18	rs12373334	0	77785983	A	G
18	rs1808592	0	77786210	G	A
18	rs56330441	0	77786224	G	T
18	rs56088139	0	77786225	G	T
18	rs72972230	0	77786810	G	A
18	rs891490	0	77787419	A	C
18	rs2014529	0	77788456	T	C
18	rs1805272	0	77788551	T	C
18	rs8092040	0	77789118	G	A
18	rs9953161	0	77789323	C	T
18	rs9967507	0	77789356	T	C
18	rs8097974	0	77789522	T	C
18	rs57915366	0	77790402	C	T
18	rs12456461	0	77790689	G	T
18	rs9948022	0	77790723	T	C
18	rs8090064	0	77791289	T	C
18	rs8090081	0	77791319	T	C
18	rs34822641	0	77791647	T	C
18	rs9957205	0	77792097	A	G
18	rs2096966	0	77792450	C	G
18	rs147889417	0	77792591	G	A
18	rs2105717	0	77792676	T	C
18	rs151067780	0	77792766	G	T
18	rs11081586	0	77792826	A	C
18	rs11664349	0	77792946	T	A
18	rs72972251	0	77793240	C	A
18	rs140815633	0	77793252	C	T
18	rs4497762	0	77793710	A	G
18	rs112271335	0	77793734	T	C
18	rs9952086	0	77794297	C	T
18	rs9952181	0	77794410	C	T
18	rs12964779	0	77794810	G	A
18	rs4644918	0	77795232	A	T
18	rs12606141	0	77795323	C	G
18	rs7228489	0	77795985	A	G
18	rs12956098	0	77796239	G	T
18	rs28393855	0	77796386	A	C
18	rs12957601	0	77796574	C	T
18	rs77368301	0	77797056	C	T
18	rs748337	0	77797321	C	T
18	rs11081587	0	77798033	C	T
18	rs3744870	0	77798461	C	A
18	rs4799124	0	77799495	T	C
18	rs4799125	0	77799707	C	T
18	rs78078340	0	77799768	T	C
18	rs72972263	0	77799913	T	C
18	rs78232723	0	77800697	T	A
18	rs55834963	0	77800888	G	A
18	rs56334345	0	77800980	G	C
18	rs12455376	0	77801227	G	A
18	rs11081588	0	77801700	G	A
18	rs11665397	0	77801795	T	C
18	rs56310188	0	77802008	G	A
18	rs66538525	0	77802297	C	T
18	rs11663699	0	77802638	G	A
18	rs11660699	0	77802683	A	G
18	rs7238098	0	77803307	A	G
18	rs72972273	0	77803710	A	G
18	rs11661639	0	77803716	A	G
18	rs11664633	0	77803750	G	A
18	rs11662325	0	77803839	A	C
18	rs58736561	0	77804562	A	G
18	rs11663255	0	77804678	T	G
18	rs11665551	0	77804809	G	A
18	rs3744871	0	77805715	G	A
18	rs3744872	0	77805856	A	C
18	rs3744873	0	77805949	A	C
18	rs3744874	0	77806478	C	T
18	rs1320693	0	77806509	A	G
18	rs117728362	0	77806590	G	A
18	rs148151854	0	77806613	C	T
18	rs12966886	0	77807043	G	C
18	rs72972289	0	77807137	T	G
18	rs72972292	0	77807211	C	T
18	rs72972293	0	77807228	C	A
18	rs8099633	0	77807610	T	C
18	rs34978954	0	77807929	C	A
18	rs10853396	0	77808712	T	A
18	rs10853397	0	77808745	A	G
18	rs72486315	0	77808971	T	C
18	rs11660460	0	77809003	A	G
18	rs11663720	0	77809229	C	T
18	rs11081589	0	77809381	T	C
18	rs12965877	0	77810485	C	T
18	rs60007111	0	77810767	C	T
18	rs11665594	0	77811495	C	A
18	rs7228997	0	77811802	T	C
18	rs11661383	0	77812282	G	A
18	rs7239121	0	77812364	A	G
18	rs142047721	0	77812502	T	C
18	rs113267747	0	77812545	C	T
18	rs113838966	0	77812571	C	T
18	rs9965379	0	77812603	A	G
18	rs12606260	0	77812890	C	T
18	rs12606223	0	77813395	G	T
18	rs4470218	0	77813972	T	C
18	rs4603631	0	77814070	C	T
18	rs9951163	0	77814332	T	A
18	rs12607495	0	77814855	C	T
18	rs9962684	0	77814939	C	T
18	rs12605898	0	77815138	T	C
18	rs4416085	0	77815505	A	G
18	rs72974311	0	77815624	C	A
18	rs4390654	0	77816645	G	T
18	rs117025118	0	77816938	G	A
18	rs4396595	0	77816991	G	A
18	rs72974314	0	77817172	T	C
18	rs7228228	0	77817471	A	G
18	rs11659613	0	77817719	G	A
18	rs9958767	0	77817744	A	G
18	rs35871097	0	77817775	G	A
18	rs4465665	0	77818334	C	G
18	rs4550527	0	77818414	A	G
18	rs4402630	0	77818479	G	A
18	rs9966923	0	77818865	T	C
18	rs60346487	0	77818866	G	A
18	rs9967045	0	77818987	T	G
18	rs78134709	0	77819315	G	A
18	rs77860587	0	77819391	G	A
18	rs12604098	0	77819643	T	C
18	rs60861849	0	77819828	C	T
18	rs12606090	0	77819915	G	A
18	rs12604585	0	77820000	T	C
18	rs12604122	0	77820018	A	T
18	rs12606139	0	77820172	G	A
18	rs75226122	0	77820366	G	A
18	rs72974332	0	77820400	G	A
18	rs11663251	0	77820910	C	T
18	rs12962658	0	77821114	T	C
18	rs8086026	0	77821444	C	T
18	rs8086984	0	77821737	A	G
18	rs6506796	0	77822054	C	T
18	rs7245275	0	77822285	A	G
18	rs59055346	0	77822552	A	C
18	rs12606997	0	77822556	T	C
18	rs118155980	0	77822627	G	A
18	rs12604695	0	77822951	G	A
18	rs77630124	0	77823902	T	C
18	rs6506797	0	77823905	A	G
18	rs11664651	0	77824423	A	C
18	rs34540415	0	77824603	G	A
18	rs6506798	0	77824850	C	G
18	rs7239986	0	77824887	G	A
18	rs6506799	0	77824971	G	A
18	rs8096348	0	77825055	C	T
18	rs12970653	0	77825709	C	T
18	rs7228169	0	77825898	A	G
18	rs7227729	0	77825934	C	T
18	rs12454507	0	77825981	A	G
18	rs4331399	0	77826246	A	G
18	rs7227096	0	77826306	G	A
18	rs12457552	0	77827192	G	A
18	rs9807594	0	77827196	G	A
18	rs9952998	0	77827216	T	C
18	rs9961036	0	77827299	G	T
18	rs9304059	0	77827314	T	C
18	rs12457594	0	77827404	G	T
18	rs9950893	0	77827475	A	G
18	rs9961321	0	77827563	G	A
18	rs12607283	0	77827644	G	A
18	rs12606234	0	77827838	T	C
18	rs8098075	0	77828160	T	C
18	rs8093433	0	77828600	G	A
18	rs8094631	0	77828684	C	G
18	rs138501659	0	77828798	C	T
18	rs72974363	0	77829030	G	A
18	rs72974364	0	77829379	T	C
18	rs9789185	0	77829398	A	G
18	rs7231072	0	77830199	A	T
18	rs12454685	0	77830388	G	C
18	rs139252033	0	77830469	A	G
18	rs8087667	0	77830659	A	G
18	rs57171122	0	77830707	C	T
18	rs72974367	0	77830744	G	C
18	rs57159353	0	77831140	G	A
18	rs61298961	0	77831992	C	T
18	rs56850456	0	77832095	G	A
18	rs8088089	0	77832154	A	G
18	rs12607056	0	77832525	G	A
18	rs9961158	0	77832658	C	T
18	rs9963133	0	77832998	G	A
18	rs7237754	0	77833127	A	G
18	rs72974371	0	77833159	G	A
18	rs56012115	0	77833350	G	A
18	rs72974374	0	77833971	G	A
18	rs58644249	0	77834044	G	A
18	rs111721192	0	77834193	T	A
18	rs61749301	0	77835734	C	T
18	rs35923046	0	77835755	A	C
18	rs142084225	0	77835884	A	C
18	rs76357068	0	77835899	G	T
18	rs663464	0	77836264	T	C
18	rs72974381	0	77836356	G	T
18	rs144204701	0	77836447	A	T
18	rs4798935	0	77837728	T	C
18	rs948724	0	77837743	G	A
18	rs1240410	0	77838264	T	C
18	rs551643	0	77838970	C	G
18	rs552631	0	77839092	C	T
18	rs558084	0	77839701	T	C
18	rs613632	0	77840041	T	C
18	rs72974391	0	77840306	G	C
18	rs4476245	0	77840679	T	C
18	rs76635256	0	77840695	C	A
18	rs9966716	0	77840907	C	T
18	rs7227505	0	77840969	T	C
18	rs9967439	0	77841596	C	T
18	rs12971098	0	77841656	C	G
18	rs11665458	0	77841775	G	C
18	rs11665502	0	77841865	T	C
18	rs72974398	0	77841908	C	T
18	rs34108414	0	77842026	C	T
18	rs72974400	0	77842102	C	T
18	rs62102617	0	77842189	T	C
18	rs60294988	0	77842822	C	T
18	rs62102618	0	77843299	C	T
18	rs72974402	0	77843436	G	T
18	rs4799128	0	77844079	T	C
18	rs11081590	0	77844172	T	C
18	rs72976305	0	77844408	C	T
18	rs575682	0	77844522	G	A
18	rs488292	0	77844759	A	G
18	rs73497090	0	77845042	A	G
18	rs625099	0	77845502	A	G
18	rs613847	0	77845644	A	G
18	rs612913	0	77845882	A	G
18	rs612887	0	77845902	T	C
18	rs554169	0	77845949	T	C
18	rs7245044	0	77846023	T	A
18	rs1607607	0	77846261	G	A
18	rs35855588	0	77846692	T	C
18	rs9945561	0	77847196	G	T
18	rs9946232	0	77847197	C	T
18	rs113969851	0	77847372	C	T
18	rs11663051	0	77847452	A	G
18	rs10163582	0	77847559	C	G
18	rs1715230	0	77848002	T	C
18	rs1787856	0	77848204	C	T
18	rs72976317	0	77848209	T	C
18	rs620473	0	77848942	A	G
18	rs557978	0	77848968	G	A
18	rs151110585	0	77849167	A	G
18	rs473119	0	77849459	T	G
18	rs2860152	0	77849776	G	T
18	rs11874430	0	77849793	C	T
18	rs7243177	0	77849869	A	G
18	rs72976326	0	77849880	G	A
18	rs7241625	0	77849989	G	A
18	rs550040	0	77851521	T	C
18	rs652607	0	77851522	G	A
18	rs4338860	0	77852407	T	G
18	rs4603632	0	77852477	C	T
18	rs117553102	0	77852785	G	T
18	rs2139394	0	77853504	C	T
18	rs6506800	0	77853943	T	C
18	rs6506801	0	77854247	C	T
18	rs6506802	0	77854248	A	G
18	rs4799131	0	77854379	G	T
18	rs4798937	0	77854537	A	G
18	rs1047016	0	77854656	T	C
18	rs28436997	0	77855055	T	C
18	rs12456138	0	77855341	G	T
18	rs12458894	0	77855366	A	G
18	rs12456168	0	77855434	G	A
18	rs1942630	0	77855757	G	A
18	rs1942629	0	77855777	C	T
18	rs4488522	0	77855864	G	C
18	rs4799132	0	77856381	C	T
18	rs4239347	0	77856393	T	C
18	rs4799133	0	77856477	T	C
18	rs4798938	0	77856788	T	G
18	rs4798939	0	77856817	T	C
18	rs28520201	0	77857023	A	G
18	rs28444714	0	77857035	A	G
18	rs8089428	0	77857131	A	G
18	rs4467151	0	77857344	A	C
18	rs2139395	0	77859508	G	A
18	rs2176729	0	77859855	C	T
18	rs4608400	0	77861033	G	A
18	rs1240412	0	77861100	C	T
18	rs1240411	0	77861128	G	A
18	rs72976339	0	77861213	A	G
18	rs939233	0	77861659	A	G
18	rs1401732	0	77861995	C	A
18	rs72976341	0	77862082	C	G
18	rs9944683	0	77864806	C	G
18	rs3826575	0	77866128	A	C
18	rs73971894	0	77866995	C	T
18	rs34693849	0	77867027	G	T
18	rs28719851	0	77867831	C	G
18	rs11662458	0	77868036	G	A
18	rs588556	0	77869022	A	C
18	rs28752154	0	77869232	C	T
18	rs28503853	0	77869333	C	T
18	rs72976350	0	77869745	T	C
18	rs55757216	0	77869958	C	T
18	rs1914968	0	77869964	A	G
18	rs1914969	0	77869976	C	G
18	rs35321148	0	77871014	A	G
18	rs11663387	0	77871842	C	T
18	rs12458072	0	77873409	C	G
18	rs2156153	0	77873651	C	G
18	rs59185992	0	77873750	C	T
18	rs147573826	0	77873818	T	C
18	rs34682952	0	77873850	G	A
18	rs12955405	0	77873970	T	C
18	rs72976361	0	77874214	A	G
18	rs12970258	0	77874366	A	T
18	rs12970270	0	77874390	A	G
18	rs693657	0	77874482	G	A
18	rs9957987	0	77874542	T	C
18	rs12960310	0	77876077	G	A
18	rs7231580	0	77876080	G	A
18	rs12965826	0	77876089	T	C
18	rs35136387	0	77876493	G	T
18	rs4798941	0	77876658	G	A
18	rs4799134	0	77876701	C	T
18	rs8091989	0	77876903	G	A
18	rs116992609	0	77877600	G	T
18	rs11661714	0	77877799	C	G
18	rs939234	0	77877911	G	T
18	rs12954186	0	77878457	C	T
18	rs12971129	0	77878486	G	C
18	rs36046270	0	77878577	A	G
18	rs4429361	0	77878752	A	G
18	rs34337138	0	77878774	C	G
18	rs34963882	0	77878796	T	G
18	rs12958995	0	77878808	T	A
18	rs12962889	0	77878984	T	A
18	rs34302527	0	77879168	G	C
18	rs60551007	0	77879204	A	G
18	rs61154317	0	77879658	C	T
18	rs62102639	0	77879688	T	G
18	rs28878223	0	77879783	A	G
18	rs6506804	0	77880274	C	G
18	rs11081591	0	77880802	G	A
18	rs141228317	0	77881625	T	C
18	rs144939585	0	77881778	A	G
18	rs58748616	0	77881878	G	T
18	rs7407541	0	77882035	G	A
18	rs7407865	0	77882067	T	C
18	rs4799135	0	77882568	G	A
18	rs62102640	0	77883323	G	C
18	rs59018136	0	77883888	T	G
18	rs118110464	0	77884167	A	G
18	rs72976382	0	77884251	G	A
18	rs4505409	0	77885139	T	C
18	rs36064466	0	77885186	C	G
18	rs6506805	0	77885421	C	T
18	rs68010032	0	77886171	A	G
18	rs9304060	0	77886504	G	A
18	rs4798942	0	77887159	G	A
18	rs4799136	0	77887175	T	C
18	rs4798943	0	77887184	A	G
18	rs143957956	0	77887204	T	C
18	rs12955721	0	77887616	A	G
18	rs34415837	0	77887921	C	A
18	rs35925814	0	77888009	G	A
18	rs11081592	0	77888010	G	A
18	rs9916895	0	77888250	G	C
18	rs151319357	0	77888422	A	G
18	rs12457522	0	77888435	A	G
18	rs9304061	0	77888534	C	T
18	rs9304062	0	77888708	G	A
18	rs9949257	0	77888810	C	G
18	rs7407577	0	77888944	C	T
18	rs11660949	0	77888969	G	C
18	rs11665235	0	77889065	T	C
18	rs11661201	0	77889132	C	T
18	rs113438620	0	77889506	G	T
18	rs1879099	0	77889658	T	C
18	rs7239975	0	77889826	G	C
18	rs1064058	0	77891039	T	A
18	rs11662921	0	77891443	G	T
18	rs11660007	0	77891511	A	T
18	rs4020397	0	77891778	G	A
18	rs72978305	0	77891939	A	C
18	rs4383219	0	77891973	T	G
18	rs34176945	0	77892178	G	C
18	rs11665511	0	77892440	G	A
18	rs11665534	0	77892587	G	C
18	rs11662602	0	77892729	A	G
18	rs1064059	0	77893683	A	G
18	rs118035298	0	77893800	C	T
18	rs3744877	0	77894844	G	A
18	rs3744878	0	77895192	G	A
18	rs3826595	0	77896242	C	T
18	rs35287972	0	77896308	A	G
18	rs3809927	0	77897478	C	G
18	rs9960413	0	77897605	G	A
18	rs189189950	0	77898717	T	A
18	rs11665557	0	77899213	C	T
18	rs72978327	0	77899473	A	G
18	rs6506808	0	77900720	G	A
18	rs7407477	0	77900829	A	G
18	rs145194986	0	77901479	T	C
18	rs58835296	0	77901936	C	T
18	rs6506809	0	77902400	G	A
18	rs6506810	0	77902584	C	G
18	rs12960373	0	77902707	A	G
18	rs6506811	0	77902837	G	A
18	rs60628548	0	77902963	G	A
18	rs72978332	0	77903088	C	T
18	rs34248918	0	77904014	C	G
18	rs7239992	0	77904282	G	C
18	rs72978335	0	77904463	A	C
18	rs1106086	0	77905109	G	C
18	rs1879106	0	77905123	T	C
18	rs12957363	0	77905521	A	G
18	rs8088376	0	77905575	T	C
18	rs72978338	0	77905865	C	T
18	rs1050919	0	77906500	C	T
18	rs1050921	0	77907083	G	C
18	rs9952845	0	77907680	G	T
18	rs7407145	0	77907908	T	C
18	rs12953980	0	77908065	A	G
18	rs57920880	0	77909200	C	T
18	rs35106912	0	77910899	G	C
18	rs9965355	0	77911125	G	A
18	rs9955036	0	77911329	A	G
18	rs8082877	0	77911357	T	C
18	rs4511603	0	77911530	T	C
18	rs28584556	0	77911537	A	G
18	rs72978348	0	77911612	G	T
18	rs12969615	0	77912269	T	C
18	rs1568369	0	77913431	C	T
18	rs11662792	0	77913833	G	A
18	rs34479086	0	77913962	C	T
18	rs62101563	0	77914316	C	T
18	rs7233553	0	77914538	T	C
18	rs7229329	0	77914804	C	A
18	rs7237819	0	77914844	T	C
18	rs7233906	0	77914993	A	G
18	rs7233511	0	77915113	C	T
18	rs1132560	0	77915383	C	T
18	rs4799137	0	77915698	A	C
18	rs3087701	0	77915906	T	C
18	rs12201	0	77916015	T	C
18	rs56159355	0	77916382	T	C
18	rs7238232	0	77916414	G	C
18	rs9635878	0	77916485	T	C
18	rs147589981	0	77916498	G	C
18	rs7244381	0	77916565	T	C
18	rs56146932	0	77916691	T	C
18	rs8099311	0	77917062	A	G
18	rs4799138	0	77917072	C	A
18	rs7407240	0	77917264	T	C
18	rs9945590	0	77917450	C	G
18	rs62101564	0	77917479	G	A
18	rs2280349	0	77918221	C	T
18	rs76620589	0	77921406	G	A
18	rs56060717	0	77921891	G	C
18	rs12456460	0	77921954	A	C
18	rs34352924	0	77922244	C	T
18	rs11663193	0	77922382	T	C
18	rs8098143	0	77922585	C	A
18	rs4799139	0	77923379	A	C
18	rs6506812	0	77923898	C	T
18	rs62101566	0	77923958	T	C
18	rs36092512	0	77924043	T	C
18	rs59263548	0	77924089	G	A
18	rs34183539	0	77924271	T	C
18	rs11661588	0	77924998	G	A
18	rs7238655	0	77925064	G	A
18	rs6506813	0	77925103	T	C
18	rs12967805	0	77925593	G	A
18	rs1547553	0	77926197	C	A
18	rs1110276	0	77926338	T	G
18	rs72978384	0	77926862	G	A
18	rs1879105	0	77927028	A	G
18	rs4239348	0	77927112	G	A
18	rs12965444	0	77927572	T	C
18	rs8092249	0	77927608	T	C
18	rs8092372	0	77927866	A	G
18	rs11664365	0	77927876	G	A
18	rs8093107	0	77928325	A	C
18	rs8091638	0	77928345	G	C
18	rs138141780	0	77928585	T	C
18	rs7242254	0	77929048	C	T
18	rs34999032	0	77930553	C	T
18	rs11873004	0	77930817	C	G
18	rs62101567	0	77931064	C	T
18	rs58507917	0	77931131	A	C
18	rs8094066	0	77931251	T	C
18	rs11660952	0	77931598	C	T
18	rs11663486	0	77932336	C	A
18	rs11660306	0	77932404	A	G
18	rs35369556	0	77932579	T	G
18	rs35945675	0	77933024	A	G
18	rs56354609	0	77933497	G	A
18	rs4799140	0	77934367	C	G
18	rs62101568	0	77934671	G	A
18	rs8083534	0	77934838	A	G
18	rs12454428	0	77935328	C	T
18	rs11660391	0	77936214	G	A
18	rs11664130	0	77936741	A	C
18	rs11664816	0	77936752	T	C
18	rs2030336	0	77936772	A	G
18	rs11661213	0	77936877	G	A
18	rs11661412	0	77936878	C	A
18	rs11665580	0	77937261	T	C
18	rs62101569	0	77937517	A	G
18	rs7228551	0	77937866	T	C
18	rs11659187	0	77937877	A	G
18	rs12953470	0	77938205	C	T
18	rs884779	0	77938901	G	A
18	rs12457179	0	77939775	G	T
18	rs12457699	0	77939916	G	A
18	rs62101570	0	77940484	T	A
18	rs12963163	0	77940605	G	T
18	rs34929854	0	77942034	G	A
18	rs62101572	0	77942411	G	T
18	rs62101573	0	77942415	C	A
18	rs62101574	0	77942427	A	C
18	rs34257883	0	77943115	C	T
18	rs34911990	0	77944031	G	A
18	rs150852144	0	77944287	C	G
18	rs7228497	0	77944335	C	T
18	rs35666724	0	77944831	A	T
18	rs8087653	0	77944880	G	A
18	rs4799141	0	77945325	T	C
18	rs117606119	0	77945656	G	A
18	rs79819227	0	77945973	G	A
18	rs75588268	0	77947099	G	A
18	rs8091035	0	77948335	T	C
18	rs8090009	0	77948960	G	C
18	rs8095413	0	77949088	T	C
18	rs34299914	0	77949236	C	A
18	rs4799142	0	77949596	C	G
18	rs112211247	0	77950315	C	T
18	rs8083877	0	77950543	T	C
18	rs34644132	0	77951053	G	A
18	rs9956558	0	77952639	A	C
18	rs35667410	0	77952733	A	C
18	rs35737874	0	77953135	G	A
18	rs2886235	0	77955378	C	T
18	rs9945977	0	77956055	A	C
18	rs4798946	0	77956085	T	C
18	rs4799143	0	77956375	G	T
18	rs11081596	0	77958864	G	A
18	rs11877955	0	77958907	C	T
18	rs12458930	0	77959363	C	G
18	rs79980479	0	77959518	C	T
18	rs7227720	0	77960283	G	C
18	rs12962437	0	77961021	C	T
18	rs59873241	0	77961347	C	T
18	rs7235249	0	77961529	A	G
18	rs7235254	0	77961533	A	G
18	rs4798947	0	77963966	G	C
18	rs34494461	0	77965350	C	T
18	rs2886354	0	77966064	A	G
18	rs12960187	0	77966280	G	T
18	rs4799145	0	77966368	T	A
18	rs72980350	0	77966625	A	T
18	rs4799146	0	77966646	A	G
18	rs35079503	0	77966688	G	A
18	rs72980353	0	77967011	A	C
18	rs55956571	0	77967057	T	C
18	rs28572771	0	77967853	C	T
18	rs2139393	0	77967972	T	C
18	rs9956207	0	77968392	C	T
18	rs73971900	0	77968782	A	G
18	rs7243052	0	77968796	G	A
18	rs4798949	0	77969285	G	C
18	rs11081597	0	77969303	G	T
18	rs77899993	0	77969583	A	G
18	rs7235170	0	77969726	T	C
18	rs7229457	0	77969815	G	T
18	rs12968557	0	77970604	T	G
18	rs12964953	0	77970779	A	T
18	rs11660652	0	77971939	T	C
18	rs11663146	0	77972066	C	T
18	rs10468816	0	77972193	C	A
18	rs7229651	0	77972339	A	G
18	rs2365387	0	77972453	C	T
18	rs2365388	0	77973702	G	T
18	rs73975203	0	77973878	A	G
18	rs6506816	0	77974983	C	A
18	rs11875635	0	77975782	A	G
18	rs11081600	0	77976140	T	C
18	rs7236219	0	77976956	C	G
18	rs7237283	0	77977252	A	C
18	rs8095584	0	77978111	G	C
18	rs7242269	0	77978379	C	T
18	rs8088954	0	77979387	T	C
18	rs12457111	0	77979569	C	T
18	rs12953936	0	77981264	T	A
18	rs79267613	0	77981660	T	A
18	rs72980366	0	77981824	C	T
18	rs1879104	0	77982107	T	C
18	rs1533654	0	77982228	G	A
18	rs62101590	0	77982902	T	C
18	rs55671629	0	77983937	G	A
18	rs9709791	0	77984095	G	A
18	rs56191033	0	77984130	C	T
18	rs12373373	0	77984345	C	T
18	rs9675571	0	77984604	T	C
18	rs11659843	0	77984717	A	T
18	rs56257783	0	77985295	T	C
18	rs1879102	0	77985759	C	G
18	rs1879103	0	77985761	T	G
18	rs7236181	0	77986114	G	A
18	rs62101593	0	77986130	G	A
18	rs7237826	0	77986377	C	T
18	rs8093843	0	77986613	A	G
18	rs143342238	0	77986924	C	G
18	rs58823975	0	77987229	G	T
18	rs74532073	0	77987232	A	T
18	rs11659836	0	77988216	G	C
18	rs56808857	0	77988326	G	T
18	rs60673318	0	77990447	C	G
18	rs9949023	0	77991527	T	C
18	rs9676180	0	77991985	G	A
18	rs4398161	0	77997052	A	G
18	rs56350247	0	77997191	T	C
18	rs12326494	0	77997606	T	C
18	rs1122754	0	77998335	G	A
18	rs1122753	0	77998340	C	A
18	rs1122752	0	77998375	A	G
18	rs67693980	0	77998972	A	G
18	rs12709641	0	78000441	C	G
18	rs1519619	0	78001282	C	A
18	rs8089280	0	78001819	C	G
18	rs8083484	0	78002055	G	A
18	rs6506819	0	78002239	T	C
18	rs4798950	0	78002730	T	C
18	rs67491878	0	78003207	A	C
18	rs12961654	0	78003307	G	A
18	rs117523816	0	78003523	T	C
18	rs12962083	0	78003573	G	A
18	rs6506820	0	78003909	T	C
18	rs76646105	0	78003932	G	A
18	rs12456553	0	78004048	T	C
18	rs6506821	0	78004132	C	T
18	rs73496417	0	78004331	C	T
18	rs146552949	0	78005623	A	G
18	rs56361407	0	78006481	A	C
18	rs8088277	0	78006754	A	G
18	rs12965158	0	78006784	T	G
18	rs71369943	0	78007270	C	T
18	rs34170677	0	78007306	C	T
18	rs12970236	0	78007784	T	C
18	rs9955360	0	78008334	C	A
18	rs7233529	0	78010194	C	T
18	rs7505302	0	78012249	G	A
18	rs72980401	0	78012463	G	A
18	rs73496422	0	78012915	G	T
18	rs11874613	0	78012929	C	A
18	rs12954011	0	78013878	G	A
18	rs12606550	0	78014320	C	T
18	rs12456851	0	78014582	C	A
18	rs7507083	0	78014614	G	A
18	rs12959193	0	78014997	G	C
18	rs7236400	0	78015057	T	C
18	rs12960632	0	78015180	C	T
18	rs67639947	0	78015230	C	T
18	rs149056417	0	78017073	C	G
```
