## Supplementary material for "Characterization of shared and ancestry-specific signals driving complex traits using multi-ancestry fine-mapping": susiex_nc3.cs80.cs

```
CS_ID	SNP	BP	REF_ALLELE	ALT_ALLELE	REF_FRQ	BETA	SE	-LOG10P	CS_PIP	OVRL_PIP
1	rs8091497	77632565	A,A	G,G	0.631213,0.580357	0.0267055,0.044633	0.00409792,0.00866195	10.1439,6.59062	0.0878506	0.0878583
1	rs72980085	77631679	C,C	A,A	0.630219,0.580357	0.0266468,0.0445829	0.00409564,0.00866195	10.1129,6.57724	0.0860583	0.0860662
1	rs72980087	77632194	A,A	G,G	0.631213,0.580357	0.0267055,0.0445829	0.00409792,0.00866195	10.1439,6.57724	0.0859542	0.0859618
1	rs11660941	77630600	C,C	G,G	0.631213,0.575397	0.0264763,0.0448679	0.00409792,0.00864824	9.98262,6.67272	0.085267	0.0852745
1	rs4798923	77629373	A,A	G,G	0.631213,0.580357	0.0265689,0.0448388	0.00409792,0.00866195	10.0476,6.64579	0.0816628	0.0816701
1	rs4798922	77628953	C,C	G,G	0.631213,0.580357	0.0265202,0.0448889	0.00409792,0.00866195	10.0134,6.65925	0.0787766	0.0787838
1	rs61090726	77631219	G,G	A,A	0.631213,0.580357	0.0265202,0.044683	0.00409792,0.00866195	10.0134,6.60401	0.0719804	0.0719873
1	rs72980082	77630170	T,T	G,G	0.631213,0.582341	0.0263349,0.0443018	0.00409792,0.00866769	9.88383,6.49456	0.0658972	0.0659042
1	rs28735056	77622879	G,G	A,A	0.632207,0.581349	0.0264912,0.0450039	0.00410023,0.0086648	9.98262,6.68621	0.0612234	0.0612312
1	rs28865701	77620911	G,G	A,A	0.632207,0.581349	0.0265839,0.0446411	0.00410023,0.0086648	10.0476,6.58885	0.0583242	0.058332
1	rs59183289	77631198	G,G	A,A	0.630219,0.569444	0.0262763,0.0446891	0.00409564,0.00863302	9.85328,6.64579	0.0536822	0.0536898
2	rs11664298	77578986	A,A	G,G	0.837972,0.881944	0.0384543,0.0136131	0.00536574,0.0132476	12.1142,0.516918	0.416608	0.416608
2	rs71367545	77576337	A,A	G,G	0.838966,0.881944	0.0381518,0.0128845	0.00537909,0.0132476	11.8808,0.480487	0.21778	0.21778
2	rs7241572	77580712	A,A	G,G	0.83996,0.882937	0.0378966,0.0146059	0.00539257,0.0132962	11.6774,0.565454	0.182822	0.182822
3	rs12455965	77688830	C,C	G,G	0.5666,0.500992	0.0235716,0.0425455	0.00398985,0.00854937	8.46025,6.1887	0.199909	0.19991
3	rs12968139	77685520	G,G	A,A	0.565606,0.485119	0.0234736,0.0425188	0.00398879,0.00855314	8.39977,6.17676	0.19035	0.19035
3	rs2277725	77694168	G,G	T,T	0.5666,0.500992	0.023253,0.0425441	0.00398985,0.00854937	8.25119,6.18832	0.140048	0.140049
3	rs3744879	77679006	C,C	G,G	0.571571,0.507937	0.0235128,0.0421534	0.00399544,0.00855043	8.39977,6.08493	0.0941644	0.0941651
3	rs2277724	77694294	A,A	C,C	0.5666,0.50496	0.023253,0.0417436	0.00398985,0.00854977	8.25119,5.97969	0.092773	0.0927736
3	rs12454454	77674634	T,T	C,C	0.574553,0.49504	0.0238119,0.0412185	0.003999,0.00854977	8.58345,5.84516	0.0640383	0.0640392
3	rs12458585	77702976	T,T	C,C	0.553678,0.459325	0.0215414,0.0380438	0.00397729,0.00857778	7.2153,5.03618	0.0551771	0.0551787
```
