## Supplementary material for "Characterization of shared and ancestry-specific signals driving complex traits using multi-ancestry fine-mapping": susiex_nc3.cs80.snp

```
BP	SNP	PIP(CS1)	LogBF(CS1,Pop1)	LogBF(CS1,Pop2)	PIP(CS2)	LogBF(CS2,Pop1)	LogBF(CS2,Pop2)	PIP(CS3)	LogBF(CS3,Pop1)	LogBF(CS3,Pop2)
77079405	rs145228753	4.53865e-09	-0.804101	-5.29935e-10	2.28671e-17	-1.30468	-5.29935e-10	5.89694e-07	-0.487622	-5.29935e-10
77080288	rs8087400	1.15743e-09	-0.799658	-1.37087	1.56731e-17	-0.201236	-1.48119	8.6618e-08	-0.887825	-1.51789
77080632	rs6506748	1.54938e-09	-0.552706	-1.32617	2.13901e-17	0.0689214	-1.44037	1.13676e-07	-0.651536	-1.48234
77080851	rs73003822	1.7461e-09	-0.451079	-1.30827	6.692e-18	-1.39757	-1.13589	2.59614e-07	-0.153408	-1.15462
77081003	rs2068647	5.90037e-10	-1.25703	-1.58727	3.6053e-18	-1.62328	-1.52869	6.79786e-08	-1.03757	-1.61047
77081212	rs73973072	5.47042e-09	-0.617376	-5.29935e-10	7.49058e-17	-0.118143	-5.29935e-10	3.98888e-07	-0.878544	-5.29935e-10
77081757	rs117507787	2.25682e-09	-1.50277	-5.29935e-10	1.84917e-17	-1.51705	-5.29935e-10	1.93678e-07	-1.60103	-5.29935e-10
77082131	rs4799033	1.08435e-09	-0.874652	-1.3611	1.32489e-17	-0.381106	-1.46936	7.77235e-08	-1.00525	-1.50882
77082184	rs4799034	1.19727e-09	-0.771291	-1.3654	1.62068e-17	-0.176042	-1.4729	8.82482e-08	-0.875022	-1.51205
77083690	rs12456527	4.72836e-09	0.593484	-1.35664	3.95679e-17	0.697188	-1.45354	3.59984e-07	0.525204	-1.50637
77083998	rs76859179	1.41291e-09	-1.97108	-5.29935e-10	1.31505e-17	-1.85791	-5.29935e-10	1.32949e-07	-1.97726	-5.29935e-10
77084324	rs12958177	1.42831e-09	-1.96023	-5.29935e-10	1.20044e-17	-1.9491	-5.29935e-10	1.40269e-07	-1.92366	-5.29935e-10
77084476	rs4799035	1.55909e-09	-0.552706	-1.31992	2.18733e-17	0.0689214	-1.41803	1.14329e-07	-0.651536	-1.47661
77084784	rs11663426	5.25242e-09	-0.658041	-5.29935e-10	7.14246e-17	-0.165732	-5.29935e-10	3.8458e-07	-0.915073	-5.29935e-10
77085096	rs73003831	1.53814e-09	-0.415317	-1.47084	5.35309e-18	-1.39897	-1.35773	2.25388e-07	-0.0912012	-1.3582
77086568	rs113937062	1.45395e-09	-1.94245	-5.29935e-10	1.37444e-17	-1.81374	-5.29935e-10	1.44661e-07	-1.89283	-5.29935e-10
77086649	rs75099929	1.42715e-09	-1.96105	-5.29935e-10	1.20967e-17	-1.94144	-5.29935e-10	1.3265e-07	-1.97951	-5.29935e-10
77086759	rs12458154	2.61254e-10	-1.95807	-1.70092	4.6246e-18	-1.2018	-1.70119	2.58822e-08	-1.91829	-1.69538
77087149	rs55936929	1.91271e-09	-1.66821	-5.29935e-10	1.43363e-17	-1.77158	-5.29935e-10	1.64102e-07	-1.76673	-5.29935e-10
77088134	rs34520551	1.44215e-09	-0.46333	-1.48727	2.21867e-17	0.192611	-1.52749	1.08425e-07	-0.571354	-1.60982
77088768	rs6506749	1.01746e-09	-0.775592	-1.52383	1.55654e-17	-0.129197	-1.56013	7.51905e-08	-0.905326	-1.64187
77090219	rs112066680	5.50282e-09	-0.611469	-5.29935e-10	2.65457e-17	-1.1555	-5.29935e-10	4.85917e-07	-0.681188	-5.29935e-10
77090526	rs59132561	3.61674e-09	0.239442	-1.2706	1.67534e-17	-0.515889	-1.09988	5.87625e-07	0.651179	-1.14231
77090660	rs62096817	1.53081e-09	-0.631086	-1.25985	7.30199e-18	-1.35904	-1.08719	2.56439e-07	-0.190258	-1.13008
77090664	rs7238521	1.02913e-09	-0.740939	-1.54708	1.58724e-17	-0.0862966	-1.58349	7.69107e-08	-0.87258	-1.652
77090730	rs12458253	1.34806e-09	-1.90184	-0.116223	2.08405e-17	-1.50311	0.105638	9.18059e-08	-1.97717	-0.370373
77090825	rs7241425	1.02328e-09	-0.740939	-1.55277	1.57938e-17	-0.0862966	-1.58846	7.66655e-08	-0.87258	-1.65519
77091022	rs2298721	3.76202e-09	-2.00774e-10	-0.991774	4.26915e-17	-2.00774e-10	-0.680373	3.7318e-07	-2.00774e-10	-0.945164
77091153	rs117306736	1.85498e-09	-1.69885	-5.29935e-10	1.72883e-17	-1.58434	-5.29935e-10	1.53454e-07	-1.83382	-5.29935e-10
77091283	rs2298722	1.36657e-09	-0.483991	-1.52044	2.17913e-17	0.20721	-1.56007	1.01087e-07	-0.614761	-1.63648
77091308	rs3848472	1.87649e-09	-1.68733	-5.29935e-10	1.2991e-17	-1.87011	-5.29935e-10	1.65987e-07	-1.75532	-5.29935e-10
77092151	rs141980344	1.43093e-09	-1.95841	-5.29935e-10	1.16915e-17	-1.97551	-5.29935e-10	1.35904e-07	-1.95528	-5.29935e-10
77092155	rs150698140	1.43093e-09	-1.95841	-5.29935e-10	1.16915e-17	-1.97551	-5.29935e-10	1.35904e-07	-1.95528	-5.29935e-10
77092165	rs139998401	1.41868e-09	-1.967	-5.29935e-10	1.16584e-17	-1.97834	-5.29935e-10	1.35723e-07	-1.95661	-5.29935e-10
77092168	rs61666233	5.40582e-09	-0.629254	-5.29935e-10	8.38481e-17	-0.00536672	-5.29935e-10	3.97581e-07	-0.881827	-5.29935e-10
77092177	rs139641207	1.45018e-09	-1.94505	-5.29935e-10	1.17706e-17	-1.96877	-5.29935e-10	1.37847e-07	-1.94108	-5.29935e-10
77092200	rs149091941	5.40582e-09	-0.629254	-5.29935e-10	8.38481e-17	-0.00536672	-5.29935e-10	3.97581e-07	-0.881827	-5.29935e-10
77092232	rs111924115	1.67186e-09	-1.8028	-5.29935e-10	3.22167e-17	-0.961888	-5.29935e-10	1.71158e-07	-1.72464	-5.29935e-10
77092257	rs147853016	1.47077e-09	-1.93094	-5.29935e-10	1.16768e-17	-1.97677	-5.29935e-10	1.52919e-07	-1.83732	-5.29935e-10
77092385	rs6506750	7.84353e-10	-0.992109	-1.56752	1.73022e-17	0.0177221	-1.60126	5.99727e-08	-1.1101	-1.66323
77092398	rs9953785	1.33585e-09	-1.93374	-0.0934307	1.69861e-17	-1.72017	0.118191	1.1279e-07	-1.78434	-0.357359
77093626	rs117907948	1.1916e-08	0.161155	-5.29935e-10	9.0164e-17	0.0672563	-5.29935e-10	8.68049e-07	-0.100977	-5.29935e-10
77093886	rs9959068	1.38693e-09	-0.445443	-1.5442	2.23578e-17	0.253771	-1.58097	1.03434e-07	-0.577927	-1.65036
77094719	rs9960538	1.30228e-09	-0.505531	-1.54708	2.24635e-17	0.261011	-1.58349	9.84231e-08	-0.62595	-1.652
77095147	rs60476329	3.81267e-09	0.304725	-1.28312	1.7222e-17	-0.46278	-1.12541	6.1327e-07	0.722219	-1.17064
77095257	rs59853629	3.63452e-09	0.552754	-1.57901	3.02769e-17	0.589526	-1.61352	2.86983e-07	0.462168	-1.66997
77095323	rs79740044	1.41895e-09	-1.96681	-5.29935e-10	1.33492e-17	-1.84292	-5.29935e-10	1.32743e-07	-1.97881	-5.29935e-10
77096216	rs12970301	7.18287e-10	-1.08232	-1.5653	8.24123e-18	-0.69247	-1.63275	5.81691e-08	-1.1126	-1.69127
77096242	rs79438854	1.40737e-09	-1.97501	-5.29935e-10	1.29187e-17	-1.8757	-5.29935e-10	1.33344e-07	-1.9743	-5.29935e-10
77097024	rs117354171	2.0724e-09	-2.00774e-10	-1.58802	1.83305e-17	-2.00774e-10	-1.52581	2.05874e-07	-2.00774e-10	-1.53996
77097146	rs58703248	5.381e-09	-0.633856	-5.29935e-10	8.33829e-17	-0.0109315	-5.29935e-10	3.95935e-07	-0.885976	-5.29935e-10
77097360	rs585033	1.92398e-09	-1.66233	-5.29935e-10	1.31939e-17	-1.85462	-5.29935e-10	1.69672e-07	-1.73336	-5.29935e-10
77097686	rs74453642	3.25087e-08	1.16478	-5.29935e-10	8.40739e-17	-0.00267827	-5.29935e-10	2.04733e-06	0.757067	-5.29935e-10
77097817	rs8083950	9.64957e-10	-0.758326	-1.59408	1.49488e-17	-0.107807	-1.62193	7.40587e-08	-0.889013	-1.67335
77098637	rs2277713	1.24994e-09	-0.522055	-1.57158	1.99003e-17	0.161131	-1.60477	9.47011e-08	-0.651112	-1.66539
77099342	rs145509529	2.76174e-09	-1.30087	-5.29935e-10	1.81173e-17	-1.53751	-5.29935e-10	3.09809e-07	-1.13127	-5.29935e-10
77099367	rs1543069	1.87028e-09	-1.69064	-5.29935e-10	1.21331e-17	-1.93844	-5.29935e-10	1.84161e-07	-1.65142	-5.29935e-10
77099672	rs116993039	5.50928e-09	-0.610296	-5.29935e-10	8.57912e-17	0.0175428	-5.29935e-10	4.04438e-07	-0.864727	-5.29935e-10
77099743	rs117493200	1.40155e-09	-1.97915	-5.29935e-10	1.25678e-17	-1.90323	-5.29935e-10	1.34576e-07	-1.96509	-5.29935e-10
77099963	rs12953770	1.28837e-09	-0.483991	-1.57936	2.06997e-17	0.20721	-1.61146	9.78117e-08	-0.614761	-1.66942
77100108	rs62096820	1.55639e-09	-0.528488	-1.34587	7.07135e-18	-1.28884	-1.18949	2.61464e-07	-0.0723588	-1.22857
77100592	rs118069709	5.02985e-08	1.60125	-5.29935e-10	2.61168e-16	1.13079	-5.29935e-10	9.33176e-06	2.27395	-5.29935e-10
77100844	rs2062181	1.55639e-09	-0.528488	-1.34587	7.07135e-18	-1.28884	-1.18949	2.61464e-07	-0.0723588	-1.22857
77101810	rs142047995	1.86672e-09	-1.69255	-5.29935e-10	1.30551e-17	-1.8652	-5.29935e-10	1.87144e-07	-1.63535	-5.29935e-10
77101811	rs8086149	9.50473e-10	-0.758326	-1.6092	1.47286e-17	-0.107807	-1.63678	7.33005e-08	-0.889013	-1.68364
77102423	rs11659393	1.57615e-09	-0.511017	-1.35073	7.11561e-18	-1.27677	-1.19532	2.65261e-07	-0.0523363	-1.23417
77102497	rs4799043	9.48372e-10	-0.758326	-1.61141	1.47014e-17	-0.107807	-1.63863	7.32302e-08	-0.889013	-1.6846
77102672	rs4799045	9.65006e-10	-0.740939	-1.61141	1.5021e-17	-0.0862966	-1.63863	7.44436e-08	-0.87258	-1.6846
77103488	rs77538646	1.40103e-09	-1.97952	-5.29935e-10	1.20625e-17	-1.94427	-5.29935e-10	1.34129e-07	-1.96842	-5.29935e-10
77103771	rs9948968	9.48372e-10	-0.758326	-1.61141	1.47014e-17	-0.107807	-1.63863	7.32302e-08	-0.889013	-1.6846
77105991	rs113133629	6.04578e-09	-0.51737	-5.29935e-10	2.85669e-17	-1.08212	-5.29935e-10	5.32588e-07	-0.589477	-5.29935e-10
77106272	rs4799046	1.96624e-09	-1.64061	-5.29935e-10	1.23766e-17	-1.91857	-5.29935e-10	1.94082e-07	-1.59894	-5.29935e-10
77106300	rs8085057	9.58981e-10	-0.740939	-1.61768	1.4943e-17	-0.0862966	-1.64384	7.4248e-08	-0.87258	-1.68724
77106311	rs8085068	9.42451e-10	-0.758326	-1.61768	1.4625e-17	-0.107807	-1.64384	7.30378e-08	-0.889013	-1.68724
77106383	rs191199948	5.20586e-09	-0.666946	-5.29935e-10	2.54303e-17	-1.19843	-5.29935e-10	4.60359e-07	-0.735218	-5.29935e-10
77106583	rs144011433	3.07139e-09	-2.00774e-10	-1.1946	2.1073e-17	-2.00774e-10	-1.38638	2.40225e-07	-2.00774e-10	-1.38565
77106791	rs73973081	5.49349e-09	-0.613166	-5.29935e-10	8.54943e-17	0.014076	-5.29935e-10	4.03392e-07	-0.867317	-5.29935e-10
77107530	rs7239401	9.05548e-10	-0.784353	-1.63159	1.91875e-17	0.184241	-1.66435	6.44285e-08	-1.00453	-1.69714
77107934	rs9965202	2.42567e-09	-1.43062	-5.29935e-10	1.36867e-17	-1.81795	-5.29935e-10	2.44999e-07	-1.36597	-5.29935e-10
77107957	rs79647570	1.40104e-09	-1.97951	-5.29935e-10	1.24591e-17	-1.91192	-5.29935e-10	1.35137e-07	-1.96094	-5.29935e-10
77108249	rs10554572	1.62333e-09	-1.83225	-5.29935e-10	1.63991e-17	-1.63715	-5.29935e-10	1.4369e-07	-1.89957	-5.29935e-10
77108712	rs8095837	4.18996e-09	0.738684	-1.62272	3.52098e-17	0.776764	-1.64981	3.37215e-07	0.643197	-1.6897
77108792	rs8094445	4.5238e-09	0.81736	-1.62474	3.80436e-17	0.8558	-1.65144	3.79311e-07	0.761597	-1.69047
77109033	rs8099767	1.90485e-09	-1.67233	-5.29935e-10	1.22167e-17	-1.93157	-5.29935e-10	1.87658e-07	-1.6326	-5.29935e-10
77109045	rs9945501	4.18153e-09	0.738684	-1.62474	3.51525e-17	0.776764	-1.65144	3.36958e-07	0.643197	-1.69047
77109150	rs9944912	4.06317e-09	0.711287	-1.62605	3.41597e-17	0.749176	-1.6525	3.2785e-07	0.616288	-1.69096
77109240	rs9945016	3.96467e-09	0.684739	-1.62405	3.48323e-17	0.767056	-1.65088	3.21703e-07	0.596609	-1.6902
77109249	rs113631806	1.40925e-09	-1.97368	-5.29935e-10	1.43152e-17	-1.77305	-5.29935e-10	1.33729e-07	-1.97141	-5.29935e-10
77109739	rs9957980	8.17061e-10	-1.9785	-0.540274	1.08191e-17	-1.71599	-0.337075	6.58393e-08	-1.94063	-0.739383
77109757	rs7231473	1.85983e-09	-1.69625	-5.29935e-10	1.21073e-17	-1.94056	-5.29935e-10	1.83011e-07	-1.65768	-5.29935e-10
77110161	rs28648076	9.02363e-10	-1.89341	-0.526057	1.31564e-17	-1.54587	-0.311599	6.48326e-08	-1.9755	-0.719919
77110322	rs11873285	1.92881e-09	-1.65983	-5.29935e-10	1.22781e-17	-1.92656	-5.29935e-10	1.90166e-07	-1.61933	-5.29935e-10
77110409	rs12964751	9.49505e-10	-0.740606	-1.62794	1.48387e-17	-0.084848	-1.65229	7.20555e-08	-0.89855	-1.69124
77110540	rs12607209	1.92881e-09	-1.65983	-5.29935e-10	1.22781e-17	-1.92656	-5.29935e-10	1.90166e-07	-1.61933	-5.29935e-10
77110645	rs79358956	1.40398e-09	-1.97742	-5.29935e-10	1.27619e-17	-1.88791	-5.29935e-10	1.33817e-07	-1.97075	-5.29935e-10
77110713	rs12604865	1.91673e-09	-1.66611	-5.29935e-10	1.22469e-17	-1.9291	-5.29935e-10	1.88902e-07	-1.626	-5.29935e-10
77110843	rs150209318	1.91023e-09	-2.00774e-10	-1.66951	1.55719e-17	-2.00774e-10	-1.6889	1.75982e-07	-2.00774e-10	-1.69684
77110925	rs12964786	1.23737e-09	-0.488203	-1.61554	1.99519e-17	0.201015	-1.64207	9.8643e-08	-0.589364	-1.68635
77111383	rs7235858	9.02363e-10	-1.89341	-0.526057	1.31564e-17	-1.54587	-0.311599	6.48326e-08	-1.9755	-0.719919
77111540	rs6506757	1.94108e-09	-1.65348	-5.29935e-10	1.231e-17	-1.92396	-5.29935e-10	1.9145e-07	-1.6126	-5.29935e-10
77111580	rs112390370	5.20586e-09	-0.666946	-5.29935e-10	2.54303e-17	-1.19843	-5.29935e-10	4.60359e-07	-0.735218	-5.29935e-10
77111858	rs117946514	2.06969e-09	-1.58933	-5.29935e-10	1.17623e-17	-1.96947	-5.29935e-10	2.25521e-07	-1.44881	-5.29935e-10
77112053	rs78249247	1.92199e-09	-2.00774e-10	-1.66337	1.83773e-17	-2.00774e-10	-1.52326	1.99048e-07	-2.00774e-10	-1.57368
77112179	rs1105429	1.26055e-09	-0.74766	-1.33752	6.4945e-18	-1.37268	-1.19073	1.95532e-07	-0.380276	-1.21123
77112198	rs1105426	1.59479e-09	-0.483964	-1.36602	7.47248e-18	-1.19854	-1.22461	2.70051e-07	-0.0242108	-1.2444
77112253	rs144907298	3.00052e-09	-2.00774e-10	-1.21795	3.31707e-17	-2.00774e-10	-0.932706	2.92552e-07	-2.00774e-10	-1.18858
77112303	rs80311975	8.76371e-09	-2.00774e-10	-0.146111	9.76748e-17	-2.00774e-10	0.147269	9.42641e-07	-2.00774e-10	-0.0185392
77112356	rs138504853	1.71486e-09	-1.7774	-5.29935e-10	1.26419e-17	-1.89736	-5.29935e-10	1.71842e-07	-1.72065	-5.29935e-10
77112412	rs62097664	1.41839e-09	-1.96721	-5.29935e-10	1.16545e-17	-1.97868	-5.29935e-10	1.34616e-07	-1.9648	-5.29935e-10
77112420	rs116018482	5.26776e-09	-0.655125	-5.29935e-10	2.56634e-17	-1.18931	-5.29935e-10	4.65689e-07	-0.723708	-5.29935e-10
77112481	rs1105427	1.58192e-09	-0.501597	-1.35649	7.46221e-18	-1.21126	-1.21326	2.67617e-07	-0.0443793	-1.23329
77112567	rs1105428	9.10468e-10	-0.775592	-1.63494	1.41379e-17	-0.129197	-1.65632	7.14176e-08	-0.905326	-1.69335
77112791	rs192180002	5.34945e-09	-2.00774e-10	-0.639737	5.92138e-17	-2.00774e-10	-0.353219	6.5264e-07	-2.00774e-10	-0.3862
77112916	rs2015612	3.83893e-09	0.360756	-1.33229	1.84898e-17	-0.332607	-1.18455	6.2771e-07	0.780014	-1.20516
77113300	rs2015597	4.66598e-09	-0.776431	-5.29935e-10	7.01166e-17	-0.184214	-5.29935e-10	3.48318e-07	-1.01411	-5.29935e-10
77113309	rs2015589	4.69065e-09	-0.77116	-5.29935e-10	7.05695e-17	-0.177776	-5.29935e-10	3.49967e-07	-1.00939	-5.29935e-10
77113456	rs1110936	2.09439e-09	-1.57747	-5.29935e-10	1.3833e-17	-1.80732	-5.29935e-10	1.83376e-07	-1.65568	-5.29935e-10
77114136	rs12456566	1.9178e-09	-1.66555	-5.29935e-10	1.22497e-17	-1.92887	-5.29935e-10	1.89013e-07	-1.62541	-5.29935e-10
77114288	rs3744828	8.91056e-10	-1.886	-0.546079	1.25087e-17	-1.52942	-0.378523	6.31505e-08	-1.97377	-0.747929
77114445	rs62097665	1.60511e-09	-0.501597	-1.34194	7.59228e-18	-1.21126	-1.19598	2.72185e-07	-0.0443793	-1.21636
77114798	rs73973086	1.22932e-09	-1.5283	-0.581967	2.5976e-17	-0.760256	-0.416946	7.22716e-08	-1.80629	-0.780506
77114912	rs77075974	9.13547e-10	-1.8747	-0.532446	1.30059e-17	-1.50503	-0.363938	6.41325e-08	-1.97073	-0.735541
77114959	rs62097666	1.6629e-09	-0.466226	-1.34194	7.78885e-18	-1.1857	-1.19598	2.83419e-07	-0.00393565	-1.21636
77115372	rs12454592	1.27093e-09	-1.50143	-0.575553	2.73294e-17	-0.716336	-0.410076	7.39247e-08	-1.78949	-0.774688
77115408	rs117017851	3.43757e-09	-1.08197	-5.29935e-10	1.74893e-17	-1.57279	-5.29935e-10	3.17227e-07	-1.10761	-5.29935e-10
77115513	rs4799048	1.6334e-09	-0.483964	-1.3421	7.68808e-18	-1.19854	-1.19617	2.77679e-07	-0.0242108	-1.21655
77115514	rs12957826	9.20079e-10	-0.758326	-1.6417	1.43416e-17	-0.107807	-1.6634	7.24097e-08	-0.889013	-1.69587
77115529	rs59127741	4.59044e-09	-0.792754	-5.29935e-10	6.87316e-17	-0.204166	-5.29935e-10	3.43264e-07	-1.02873	-5.29935e-10
77115951	rs12963835	1.44406e-09	-0.384877	-1.56439	2.28405e-17	0.29499	-1.60083	1.03712e-07	-0.55758	-1.66803
77116116	rs28660688	1.28554e-09	-1.54539	-0.520158	2.58877e-17	-0.82981	-0.350795	7.54997e-08	-1.81873	-0.724368
77116485	rs9965837	3.25324e-09	0.507387	-1.64447	2.82553e-17	0.568163	-1.66126	2.52259e-07	0.3583	-1.69507
77119676	rs3744829	1.32646e-09	-1.4923	-0.541915	2.87543e-17	-0.70152	-0.374068	7.66585e-08	-1.78372	-0.744146
77119727	rs3744830	8.39183e-10	-1.96769	-0.524363	1.1444e-17	-1.6313	-0.365605	6.45496e-08	-1.96501	-0.734784
77119736	rs3744831	2.91657e-09	0.405003	-1.65133	2.53224e-17	0.46429	-1.66698	2.36712e-07	0.296801	-1.69718
77120293	rs34249856	1.61703e-09	-0.501597	-1.33454	7.49469e-18	-1.21126	-1.20892	2.69566e-07	-0.0443793	-1.22603
77120854	rs3809944	9.86685e-10	-1.6763	-0.653834	1.89782e-17	-0.997069	-0.494013	6.18736e-08	-1.89655	-0.845577
77121397	rs11665475	1.56923e-09	-0.536542	-1.3296	7.35058e-18	-1.2364	-1.20319	2.60452e-07	-0.0843967	-1.22041
77121704	rs3826565	8.99746e-10	-0.785058	-1.63732	1.51113e-17	-0.0654133	-1.65352	7.13678e-08	-0.907195	-1.69218
77121753	rs6506758	2.07933e-09	-1.58469	-5.29935e-10	1.38662e-17	-1.80492	-5.29935e-10	1.81572e-07	-1.66557	-5.29935e-10
77121816	rs7243979	9.17057e-10	-0.767858	-1.63546	1.54685e-17	-0.0436567	-1.65191	7.25919e-08	-0.890895	-1.69148
77121914	rs3826566	8.08671e-10	-1.97771	-0.551386	1.27909e-17	-1.51285	-0.37279	6.50828e-08	-1.94388	-0.747683
77122321	rs7238022	4.49071e-09	-0.81472	-5.29935e-10	6.6908e-17	-0.231055	-5.29935e-10	3.36584e-07	-1.04838	-5.29935e-10
77122334	rs6506759	2.80226e-09	0.356422	-1.64273	2.42808e-17	0.415106	-1.65979	2.26349e-07	0.249341	-1.69449
77122400	rs7239734	2.06721e-09	-1.59053	-5.29935e-10	1.38125e-17	-1.8088	-5.29935e-10	1.80629e-07	-1.67078	-5.29935e-10
77122434	rs4640258	2.06721e-09	-1.59053	-5.29935e-10	1.38125e-17	-1.8088	-5.29935e-10	1.80629e-07	-1.67078	-5.29935e-10
77122597	rs9953864	9.07038e-10	-1.8747	-0.539597	1.29068e-17	-1.50503	-0.371587	6.37171e-08	-1.97073	-0.74204
77122830	rs9955635	8.69686e-10	-1.41123	-1.04512	9.92319e-18	-1.02387	-1.11563	6.08263e-08	-1.49038	-1.26883
77123584	rs62097668	1.46282e-09	-0.571062	-1.3653	7.17006e-18	-1.26111	-1.20335	2.70357e-07	-0.123988	-1.14349
77123895	rs4799049	1.94276e-09	-1.65262	-5.29935e-10	1.21131e-17	-1.94009	-5.29935e-10	1.90526e-07	-1.61744	-5.29935e-10
77123950	rs4798905	9.32906e-10	-0.802136	-1.58405	1.50447e-17	-0.0870492	-1.6363	7.00872e-08	-0.923373	-1.69411
77124095	rs62097670	1.23299e-09	-0.779841	-1.32745	6.5646e-18	-1.39521	-1.15748	2.11717e-07	-0.416972	-1.095
77124136	rs141194205	2.02533e-09	-2.00774e-10	-1.611	1.87577e-17	-2.00774e-10	-1.50277	1.90249e-07	-2.00774e-10	-1.61889
77124141	rs112089184	1.50224e-09	-0.553855	-1.35591	7.34218e-18	-1.24881	-1.19193	2.79099e-07	-0.104246	-1.13141
77124149	rs138862427	4.49071e-09	-0.81472	-5.29935e-10	6.6908e-17	-0.231055	-5.29935e-10	3.36584e-07	-1.04838	-5.29935e-10
77124605	rs116386429	5.84755e-09	-0.550708	-5.29935e-10	2.78316e-17	-1.1082	-5.29935e-10	5.15557e-07	-0.621978	-5.29935e-10
77124606	rs56723703	1.49494e-09	-0.553855	-1.36079	7.49882e-18	-1.24881	-1.17082	2.83569e-07	-0.104246	-1.11552
77124760	rs74508745	4.30686e-09	-0.856522	-5.29935e-10	6.35621e-17	-0.282357	-5.29935e-10	3.2425e-07	-1.08571	-5.29935e-10
77124819	rs28783773	2.97943e-09	0.321021	-1.54602	2.44019e-17	0.379729	-1.61944	2.07392e-07	0.152268	-1.68488
77124982	rs57844226	1.46546e-09	-0.731733	-1.20283	7.29676e-18	-1.46971	-0.977229	2.70552e-07	-0.357981	-0.908781
77125080	rs57585496	1.2787e-09	-0.692639	-1.37825	6.64462e-18	-1.31622	-1.22435	2.32297e-07	-0.270359	-1.14885
77125547	rs8092403	1.11615e-09	-1.6763	-0.530542	1.97868e-17	-0.997069	-0.45229	6.6234e-08	-1.89655	-0.777476
77125698	rs11664560	2.01175e-09	-0.276	-1.34172	9.36639e-18	-1.02808	-1.16916	3.91067e-07	0.202681	-1.10103
77125975	rs55662907	1.5421e-09	-0.519122	-1.36447	7.4102e-18	-1.22388	-1.20763	2.90589e-07	-0.0644413	-1.13087
77125978	rs79905514	1.40191e-09	-1.97889	-5.29935e-10	1.26081e-17	-1.90004	-5.29935e-10	1.34396e-07	-1.96644	-5.29935e-10
77126099	rs7240019	1.52597e-09	-1.47471	-0.419389	3.06822e-17	-0.673128	-0.337565	8.27859e-08	-1.77251	-0.678458
77126193	rs78321723	1.40308e-09	-1.97806	-5.29935e-10	1.27043e-17	-1.89243	-5.29935e-10	1.34014e-07	-1.96928	-5.29935e-10
77126279	rs28372989	1.54036e-09	-1.46532	-0.419389	3.11481e-17	-0.658057	-0.337565	8.32862e-08	-1.76648	-0.678458
77126347	rs3848473	9.69729e-10	-0.758326	-1.58914	1.468e-17	-0.107807	-1.64008	7.24492e-08	-0.889013	-1.69533
77126458	rs56297023	1.52262e-09	-0.536542	-1.35975	7.35988e-18	-1.2364	-1.20193	2.86598e-07	-0.0843967	-1.12475
77126680	rs7241030	9.66075e-10	-0.758326	-1.59292	1.46116e-17	-0.107807	-1.64475	7.23706e-08	-0.889013	-1.69641
77127532	rs117368095	3.57595e-09	-2.00774e-10	-1.0425	3.20715e-17	-2.00774e-10	-0.966408	3.04343e-07	-2.00774e-10	-1.14907
77128114	rs150553923	2.28275e-09	-2.00774e-10	-1.49135	1.62332e-17	-2.00774e-10	-1.64732	1.94969e-07	-2.00774e-10	-1.59439
77128145	rs6506760	1.39327e-09	-1.51621	-0.468868	2.87147e-17	-0.68835	-0.388615	7.7e-08	-1.80082	-0.722604
77128324	rs7232241	9.43786e-10	-0.775592	-1.59899	1.4266e-17	-0.129197	-1.6473	7.11282e-08	-0.905326	-1.69742
77128378	rs7233408	9.39702e-10	-0.775592	-1.60333	1.41291e-17	-0.129197	-1.65694	7.1041e-08	-0.905326	-1.69864
77128458	rs57085175	1.51736e-09	-0.553855	-1.3459	7.39169e-18	-1.24881	-1.18521	2.86057e-07	-0.104246	-1.10679
77128468	rs80181510	9.78568e-10	-0.661514	-1.67688	3.8384e-18	-1.42875	-1.66056	1.25281e-07	-0.349655	-1.68701
77129022	rs116956074	1.71046e-09	-1.77997	-5.29935e-10	1.48405e-17	-1.73701	-5.29935e-10	1.57242e-07	-1.80944	-5.29935e-10
77129426	rs11081531	1.59034e-09	-0.521505	-1.33128	7.72022e-18	-1.22292	-1.16761	3.01418e-07	-0.07081	-1.08792
77129428	rs11081532	1.56291e-09	-0.538905	-1.33128	7.62417e-18	-1.23544	-1.16761	2.95475e-07	-0.0907261	-1.08792
77129465	rs7237828	4.71454e-09	-0.766078	-5.29935e-10	7.10087e-17	-0.171571	-5.29935e-10	3.51564e-07	-1.00483	-5.29935e-10
77129563	rs7239079	2.65126e-09	0.289788	-1.63148	2.36321e-17	0.399659	-1.67143	2.09128e-07	0.17695	-1.70123
77129928	rs3927205	2.14108e-09	-1.55542	-5.29935e-10	1.41412e-17	-1.78528	-5.29935e-10	1.86383e-07	-1.63942	-5.29935e-10
77129955	rs3927204	2.00467e-09	-1.62125	-5.29935e-10	1.24805e-17	-1.91021	-5.29935e-10	1.98102e-07	-1.57844	-5.29935e-10
77130088	rs7242557	9.16599e-10	-0.792736	-1.61108	1.38452e-17	-0.150467	-1.65597	6.98438e-08	-0.921517	-1.69945
77130120	rs3927203	1.52987e-09	-1.46532	-0.426222	3.09293e-17	-0.658057	-0.344614	8.27795e-08	-1.76648	-0.684561
77130187	rs55982914	1.50592e-09	-0.571062	-1.33626	7.38651e-18	-1.26111	-1.17361	2.83978e-07	-0.123988	-1.09434
77130268	rs55979241	1.55789e-09	-0.537134	-1.33626	7.12583e-18	-1.29704	-1.17361	2.95547e-07	-0.0840584	-1.09434
77130310	rs55711855	1.50592e-09	-0.571062	-1.33626	7.38651e-18	-1.26111	-1.17361	2.83978e-07	-0.123988	-1.09434
77131112	rs6506761	2.11666e-09	-1.56689	-5.29935e-10	1.40321e-17	-1.79302	-5.29935e-10	1.8448e-07	-1.64969	-5.29935e-10
77131510	rs113664741	1.47811e-09	-1.92596	-5.29935e-10	1.17861e-17	-1.96745	-5.29935e-10	1.33861e-07	-1.97042	-5.29935e-10
77131737	rs78430536	4.34121e-09	-0.848578	-5.29935e-10	1.22353e-17	-1.93005	-5.29935e-10	7.50767e-07	-0.24613	-5.29935e-10
77131902	rs113177745	7.15742e-09	-0.348581	-5.29935e-10	3.26381e-17	-0.948893	-5.29935e-10	6.27935e-07	-0.424788	-5.29935e-10
77132006	rs35755749	1.64482e-09	-0.519122	-1.29998	7.73999e-18	-1.22388	-1.16409	2.77935e-07	-0.0644413	-1.17539
77132016	rs7226407	2.97979e-09	0.405003	-1.62988	2.52408e-17	0.46429	-1.6702	2.37e-07	0.296801	-1.69597
77132051	rs7230630	3.05174e-09	0.430776	-1.63179	2.58755e-17	0.490381	-1.67146	2.4292e-07	0.321985	-1.69648
77132052	rs7243874	1.49111e-09	-1.46532	-0.451882	3.01213e-17	-0.658057	-0.371086	8.09054e-08	-1.76648	-0.70746
77132090	rs7244998	1.48113e-09	-1.46532	-0.4586	2.99132e-17	-0.658057	-0.378018	8.04222e-08	-1.76648	-0.713451
77132122	rs7245121	1.51831e-09	-1.44725	-0.451882	3.10038e-17	-0.62918	-0.371086	8.18566e-08	-1.7548	-0.70746
77132755	rs2271392	1.57485e-09	-0.553855	-1.30871	7.3977e-18	-1.24881	-1.1844	2.6427e-07	-0.104246	-1.18601
77132793	rs3817178	1.26824e-09	-0.795769	-1.28333	6.50608e-18	-1.40631	-1.15533	1.95406e-07	-0.435158	-1.15699
77133147	rs8086293	5.07074e-09	-0.693243	-5.29935e-10	6.85381e-17	-0.206985	-5.29935e-10	3.72068e-07	-0.948148	-5.29935e-10
77133362	rs9304054	9.74166e-10	-0.723431	-1.61947	1.51644e-17	-0.064665	-1.65076	7.52444e-08	-0.856025	-1.69046
77133402	rs8086602	1.99148e-09	-1.62785	-5.29935e-10	1.24445e-17	-1.91309	-5.29935e-10	1.96722e-07	-1.58543	-5.29935e-10
77133487	rs113884243	7.21432e-09	-0.340663	-5.29935e-10	3.64847e-17	-0.837481	-5.29935e-10	6.45114e-07	-0.397798	-5.29935e-10
77133717	rs28407194	3.03153e-09	0.430776	-1.63844	2.59943e-17	0.490381	-1.66688	2.42835e-07	0.321985	-1.69683
77133780	rs115486482	7.24574e-09	-0.336316	-5.29935e-10	3.66174e-17	-0.833852	-5.29935e-10	6.47874e-07	-0.393528	-5.29935e-10
77134252	rs3786181	1.57156e-09	-0.536542	-1.32812	7.32489e-18	-1.2364	-1.2067	2.63632e-07	-0.0843967	-1.20827
77134275	rs3786182	1.68924e-09	-0.390411	-1.40204	6.04823e-18	-1.33403	-1.30057	2.65767e-07	-0.00584522	-1.27876
77134640	rs7236514	1.11927e-09	-1.63008	-0.573973	2.05581e-17	-0.913955	-0.497163	6.46224e-08	-1.88265	-0.816011
77134723	rs4606794	9.96701e-10	-0.704032	-1.616	1.55742e-17	-0.0407309	-1.64803	7.67363e-08	-0.837674	-1.68918
77135340	rs8097299	1.40706e-09	-1.47471	-0.500522	2.82179e-17	-0.673128	-0.421289	7.70094e-08	-1.77251	-0.750788
77135472	rs2280058	1.60841e-09	-0.536542	-1.30494	7.59995e-18	-1.2364	-1.16983	2.709e-07	-0.0843967	-1.18108
77136731	rs8089768	1.44281e-09	-1.45585	-0.494286	2.9939e-17	-0.642898	-0.392314	8.01239e-08	-1.76037	-0.72328
77136755	rs8085627	1.0929e-09	-1.63951	-0.58838	2.03342e-17	-0.93169	-0.490381	6.55379e-08	-1.87681	-0.807788
77136851	rs2013180	1.76555e-09	-0.438255	-1.31002	8.77529e-18	-1.08672	-1.17571	3.0839e-07	0.0510332	-1.18689
77136899	rs3630	1.82223e-09	-0.402113	-1.31455	8.97312e-18	-1.05916	-1.18098	3.19772e-07	0.0924859	-1.1921
77136918	rs1318234	1.78901e-09	-0.420238	-1.31483	8.84703e-18	-1.073	-1.1813	3.13097e-07	0.0717061	-1.19242
77137155	rs1110783	5.29513e-09	-0.649943	-5.29935e-10	2.98542e-17	-1.03805	-5.29935e-10	4.19235e-07	-0.828793	-5.29935e-10
77137202	rs1110784	1.9552e-09	-1.64624	-5.29935e-10	1.23472e-17	-1.92094	-5.29935e-10	1.92928e-07	-1.60491	-5.29935e-10
77137508	rs118169460	2.33681e-09	-1.46794	-5.29935e-10	2.39405e-17	-1.2588	-5.29935e-10	2.13883e-07	-1.5018	-5.29935e-10
77138035	rs2280057	1.42675e-09	-1.47471	-0.486625	2.86257e-17	-0.673128	-0.406942	7.79678e-08	-1.77251	-0.73842
77138068	rs3591	3.36789e-09	0.556538	-1.65898	3.1723e-17	0.70619	-1.68352	2.76406e-07	0.45545	-1.7008
77138172	rs3744833	3.74191e-09	0.655774	-1.65291	3.71566e-17	0.860285	-1.67952	2.97269e-07	0.527417	-1.7
77138214	rs3744834	9.01003e-10	-1.89904	-0.521936	1.17149e-17	-1.53011	-0.443402	6.1623e-08	-1.97636	-0.76983
77138395	rs3744835	1.07057e-08	1.72935	-1.67531	7.07431e-17	1.51736	-1.69268	7.89624e-07	1.50511	-1.70078
77138575	rs11081533	9.19061e-10	-1.71703	-0.684099	1.40523e-17	-1.07156	-0.720025	5.0549e-08	-1.91716	-1.02712
77138600	rs4798906	3.3439e-09	0.308089	-1.41768	1.3315e-17	-0.534744	-1.31074	6.25964e-07	0.884208	-1.31214
77138748	rs11081534	6.21764e-09	1.12023	-1.60957	5.8798e-17	1.27242	-1.63269	4.7051e-07	0.973539	-1.68695
77138868	rs139119023	1.85786e-09	-2.00774e-10	-1.6973	1.54579e-17	-2.00774e-10	-1.69626	1.82418e-07	-2.00774e-10	-1.66093
77138918	rs7243156	4.39408e-09	-0.836472	-5.29935e-10	6.51469e-17	-0.257729	-5.29935e-10	3.30105e-07	-1.06781	-5.29935e-10
77138971	rs7244471	2.1174e-09	-1.56654	-5.29935e-10	1.43951e-17	-1.76748	-5.29935e-10	1.83541e-07	-1.65479	-5.29935e-10
77139494	rs11872421	5.87095e-10	-1.88083	-0.968473	9.99091e-18	-1.54215	-0.590546	5.53238e-08	-1.97613	-0.87789
77139929	rs12959453	1.67504e-09	-1.80089	-5.29935e-10	1.28217e-17	-1.88324	-5.29935e-10	1.86195e-07	-1.64043	-5.29935e-10
77140246	rs74787684	8.62942e-10	-1.88108	-0.583054	1.1846e-17	-1.48891	-0.473471	5.89981e-08	-1.97207	-0.817645
77140874	rs1078035	3.13128e-09	0.448435	-1.62372	2.70915e-17	0.508544	-1.6437	2.4027e-07	0.308391	-1.69385
77140909	rs116584366	6.64939e-09	-0.422205	-5.29935e-10	3.40897e-17	-0.905378	-5.29935e-10	5.95462e-07	-0.477888	-5.29935e-10
77141027	rs76265905	1.85335e-09	-2.00774e-10	-1.69974	1.54598e-17	-2.00774e-10	-1.69613	1.77257e-07	-2.00774e-10	-1.68963
77141096	rs1078036	9.15267e-10	-1.96495	-0.440325	9.3985e-18	-1.83631	-0.357518	6.98459e-08	-1.92401	-0.69692
77141097	rs1078037	1.97177e-09	-1.6378	-5.29935e-10	2.34658e-17	-1.27883	-5.29935e-10	1.52313e-07	-1.84129	-5.29935e-10
77141111	rs117336311	1.40131e-09	-1.97932	-5.29935e-10	1.20189e-17	-1.94789	-5.29935e-10	1.35812e-07	-1.95595	-5.29935e-10
77141139	rs1078038	1.40296e-09	-1.97815	-5.29935e-10	1.2227e-17	-1.93072	-5.29935e-10	1.3279e-07	-1.97846	-5.29935e-10
77141167	rs13313629	1.12103e-09	-1.53399	-0.668494	2.22855e-17	-0.767355	-0.563081	6.25228e-08	-1.83829	-0.893407
77141302	rs61641526	4.39794e-10	-1.91625	-1.22193	3.78583e-18	-1.97937	-1.12374	4.69265e-08	-1.7207	-1.29794
77141379	rs147869025	4.67781e-09	-0.773901	-5.29935e-10	1.22073e-17	-1.93234	-5.29935e-10	8.27873e-07	-0.148366	-5.29935e-10
77141592	rs13313623	1.80888e-09	-0.730147	-0.993873	2.02997e-17	-0.27976	-1.14401	1.13788e-07	-0.869158	-1.26373
77141595	rs13313631	1.16665e-09	-1.02922	-1.13337	1.29341e-17	-0.607545	-1.26696	7.32626e-08	-1.20137	-1.37181
77141960	rs2055900	9.41521e-10	-0.70037	-1.67662	1.48425e-17	-0.0397488	-1.69713	7.61931e-08	-0.833246	-1.70071
77142244	rs9961122	8.84485e-10	-0.771191	-1.66829	1.36713e-17	-0.127195	-1.69188	7.12192e-08	-0.900234	-1.70123
77142701	rs304931	2.55882e-09	-1.37718	-5.29935e-10	2.64154e-17	-1.16043	-5.29935e-10	1.82206e-07	-1.66209	-5.29935e-10
77142999	rs118191875	1.86464e-09	-2.00774e-10	-1.69366	1.55962e-17	-2.00774e-10	-1.68735	1.82563e-07	-2.00774e-10	-1.66013
77143075	rs74698197	1.85198e-09	-2.00774e-10	-1.70047	1.54862e-17	-2.00774e-10	-1.69443	1.77702e-07	-2.00774e-10	-1.68712
77143106	rs78800544	1.85129e-09	-2.00774e-10	-1.70085	1.55071e-17	-2.00774e-10	-1.69308	1.78043e-07	-2.00774e-10	-1.6852
77143126	rs35685147	1.47196e-09	-0.290549	-1.63958	9.0232e-18	-0.560829	-1.67375	1.3276e-07	-0.284216	-1.69447
77143192	rs2885469	6.70505e-10	-1.14616	-1.5703	6.0872e-18	-1.01153	-1.61665	6.6706e-08	-1.00529	-1.66164
77143203	rs35064876	1.6957e-09	-0.177461	-1.61117	1.09691e-17	-0.388741	-1.65055	1.51848e-07	-0.161387	-1.68296
77143277	rs13313638	4.03672e-09	-0.921298	-5.29935e-10	5.27714e-17	-0.468404	-5.29935e-10	2.82281e-07	-1.22432	-5.29935e-10
77143386	rs9953396	9.23644e-10	-0.736893	-1.65927	1.43237e-17	-0.0847857	-1.68767	7.362e-08	-0.867805	-1.7005
77143501	rs150535665	4.11304e-09	-0.902568	-5.29935e-10	5.3965e-17	-0.446038	-5.29935e-10	2.86787e-07	-1.20848	-5.29935e-10
77143914	rs114571411	4.1551e-09	-0.892394	-5.29935e-10	5.46239e-17	-0.433902	-5.29935e-10	2.89268e-07	-1.19987	-5.29935e-10
77144011	rs9966739	5.7313e-10	-1.29545	-1.57793	5.23944e-18	-1.15962	-1.61854	5.50501e-08	-1.20071	-1.65827
77144045	rs79097465	1.27882e-09	-0.557471	-1.51332	4.43316e-18	-1.517	-1.42827	1.7335e-07	-0.18454	-1.52737
77144183	rs9966936	8.8757e-10	-0.77961	-1.65639	1.29781e-17	-0.183434	-1.68768	7.27671e-08	-0.879093	-1.70087
77144587	rs4799050	1.99959e-09	-1.62379	-5.29935e-10	1.30692e-17	-1.86412	-5.29935e-10	1.7052e-07	-1.72837	-5.29935e-10
77144607	rs4799051	7.37238e-10	-0.995829	-1.62575	1.01798e-17	-0.44718	-1.66679	5.56211e-08	-1.15461	-1.69406
77144645	rs2625393	8.62977e-09	-0.161513	-5.29935e-10	3.50881e-17	-0.876512	-5.29935e-10	5.2374e-07	-0.606229	-5.29935e-10
77144736	rs9959431	7.05695e-10	-1.54847	-1.11683	7.37406e-18	-1.20464	-1.23176	4.95071e-08	-1.61702	-1.34809
77144905	rs6506762	1.96172e-09	-1.64291	-5.29935e-10	1.43424e-17	-1.77116	-5.29935e-10	1.61042e-07	-1.78556	-5.29935e-10
77144919	rs9959378	2.02657e-09	-1.61039	-5.29935e-10	1.40335e-17	-1.79292	-5.29935e-10	1.65303e-07	-1.75944	-5.29935e-10
77145025	rs9962029	1.40857e-09	-1.97415	-5.29935e-10	1.25541e-17	-1.90433	-5.29935e-10	1.33171e-07	-1.97559	-5.29935e-10
77145052	rs9959530	3.05064e-10	-1.85632	-1.64764	2.53863e-18	-1.86071	-1.64204	3.15307e-08	-1.78147	-1.6348
77145085	rs9962042	6.04711e-10	-1.2432	-1.57653	5.80872e-18	-1.05762	-1.6174	6.16437e-08	-1.08841	-1.65745
77145204	rs28661885	1.41171e-09	-1.97193	-5.29935e-10	1.21194e-17	-1.93957	-5.29935e-10	1.36261e-07	-1.95266	-5.29935e-10
77145479	rs55796937	5.2367e-10	-1.38425	-1.57938	4.73729e-18	-1.25712	-1.62179	4.97752e-08	-1.2964	-1.66331
77145563	rs79357764	1.40109e-09	-1.97948	-5.29935e-10	1.24813e-17	-1.91014	-5.29935e-10	1.35013e-07	-1.96185	-5.29935e-10
77145700	rs76014244	1.40419e-09	-1.97727	-5.29935e-10	1.27746e-17	-1.88691	-5.29935e-10	1.33776e-07	-1.97106	-5.29935e-10
77145841	rs78562495	4.74633e-10	-1.64697	-1.41498	4.25972e-18	-1.33888	-1.64629	3.7506e-08	-1.70681	-1.53591
77146003	rs111350587	1.4043e-09	-1.97719	-5.29935e-10	1.23412e-17	-1.92143	-5.29935e-10	1.33846e-07	-1.97054	-5.29935e-10
77146212	rs79749525	1.95504e-09	-1.64632	-5.29935e-10	1.41807e-17	-1.78249	-5.29935e-10	3.23509e-07	-1.088	-5.29935e-10
77146295	rs118139318	1.48323e-09	-1.92251	-5.29935e-10	1.16468e-17	-1.97934	-5.29935e-10	1.53019e-07	-1.83666	-5.29935e-10
77146606	rs78799909	4.95608e-10	-1.97767	-1.04103	5.70269e-18	-1.83631	-0.857124	4.7399e-08	-1.93892	-1.0697
77147073	rs9966116	4.65424e-09	-0.778951	-5.29935e-10	1.72848e-16	0.718037	-5.29935e-10	5.25427e-07	-0.603014	-5.29935e-10
77147413	rs11661968	1.40452e-09	-1.97703	-5.29935e-10	1.21203e-17	-1.93949	-5.29935e-10	1.32783e-07	-1.97851	-5.29935e-10
77147472	rs9954562	3.74063e-10	-1.60041	-1.69965	6.03617e-18	-0.93537	-1.70124	3.31569e-08	-1.66675	-1.69923
77147640	rs9807411	6.07851e-10	-1.85708	-0.957477	5.12692e-18	-1.92867	-0.871199	6.2096e-08	-1.71209	-1.02645
77147642	rs304920	6.16816e-10	-1.84246	-0.957454	5.08241e-18	-1.93741	-0.871175	6.3441e-08	-1.69068	-1.02643
77147661	rs304921	5.80659e-10	-1.97437	-0.885955	7.16498e-18	-1.68963	-0.775535	5.3647e-08	-1.88983	-0.994966
77147706	rs73007631	1.40129e-09	-1.97934	-5.29935e-10	1.18537e-17	-1.96173	-5.29935e-10	1.3626e-07	-1.95266	-5.29935e-10
77147758	rs56098794	4.4148e-10	-1.44418	-1.69018	7.60153e-18	-0.705025	-1.701	3.81526e-08	-1.5256	-1.70003
77147792	rs55900923	4.09375e-10	-1.52137	-1.68848	7.01337e-18	-0.786254	-1.7003	3.54426e-08	-1.59878	-1.70054
77147841	rs11662535	5.56781e-10	-1.97873	-0.923581	4.91766e-18	-1.86104	-0.980503	4.68119e-08	-1.97909	-1.042
77148079	rs111715003	3.00397e-09	-1.2168	-5.29935e-10	6.91575e-17	-0.197988	-5.29935e-10	3.11779e-07	-1.12493	-5.29935e-10
77148098	rs177526	5.91779e-10	-1.14436	-1.69699	1.05513e-17	-0.377024	-1.70111	5.0157e-08	-1.25496	-1.6971
77148177	rs62097702	9.50408e-10	-1.06521	-1.30239	7.15376e-18	-1.32936	-1.13737	1.42437e-07	-0.70832	-1.20001
77148371	rs12956473	5.81471e-10	-1.97111	-0.887818	7.02052e-18	-1.6986	-0.786938	5.39074e-08	-1.87909	-1.00086
77148537	rs62097703	9.11814e-10	-1.14072	-1.26833	7.54208e-18	-1.36191	-1.05196	1.43612e-07	-0.777265	-1.12285
77148580	rs77552521	1.87458e-09	-1.68834	-5.29935e-10	3.22125e-17	-0.962018	-5.29935e-10	2.00333e-07	-1.56724	-5.29935e-10
77148699	rs304923	2.63924e-10	-1.94777	-1.70105	3.16252e-18	-1.59101	-1.692	2.49037e-08	-1.97109	-1.68112
77148973	rs3859314	4.53504e-10	-1.90922	-1.19827	5.71493e-18	-1.53509	-1.1562	3.63385e-08	-1.92988	-1.34447
77149289	rs304924	2.02618e-09	-1.61058	-5.29935e-10	1.36782e-17	-1.81857	-5.29935e-10	2.13966e-07	-1.50141	-5.29935e-10
77149574	rs304925	3.63163e-10	-1.67762	-1.65201	2.64102e-18	-1.82783	-1.63538	3.30322e-08	-1.73058	-1.63916
77149615	rs304926	3.22828e-10	-1.95152	-1.49585	2.34255e-18	-1.91864	-1.6645	2.59222e-08	-1.94099	-1.67114
77149991	rs118062226	2.06544e-09	-1.59139	-5.29935e-10	1.16984e-17	-1.97492	-5.29935e-10	2.17335e-07	-1.48578	-5.29935e-10
77150335	rs9963656	3.74497e-10	-1.93308	-1.36582	5.10664e-18	-1.5033	-1.30053	3.17078e-08	-1.95427	-1.45639
77150792	rs304929	4.30098e-10	-1.97885	-1.18162	1.0401e-17	-1.69129	-0.401189	6.08345e-08	-1.97395	-0.785117
77150977	rs304930	4.31571e-10	-1.97338	-1.18367	9.61351e-18	-1.76677	-0.40443	6.13848e-08	-1.96223	-0.787838
77151515	rs151232632	5.58447e-10	-1.85378	-1.04554	4.51827e-18	-1.97919	-0.947052	7.14499e-08	-1.83474	-0.76349
77151516	rs117852890	5.52529e-10	-1.85085	-1.05913	4.45228e-18	-1.97933	-0.961631	7.05189e-08	-1.83159	-0.779755
77151520	rs669332	5.33785e-10	-1.84771	-1.09678	4.27534e-18	-1.97943	-1.00208	6.76283e-08	-1.82823	-0.824971
77151531	rs182726423	1.63813e-09	-1.82318	-5.29935e-10	1.19972e-17	-1.9497	-5.29935e-10	1.68217e-07	-1.74197	-5.29935e-10
77151867	rs62096860	6.89482e-09	-0.38596	-5.29935e-10	1.63587e-17	-1.63961	-5.29935e-10	1.05637e-06	0.0953688	-5.29935e-10
77152142	rs11081535	9.03055e-10	-1.53901	-0.879695	1.76505e-17	-0.941736	-0.621874	1.03585e-07	-1.28004	-0.946797
77152631	rs56159319	2.46062e-09	-2.00774e-10	-1.41632	2.31859e-17	-2.00774e-10	-1.29083	2.2121e-07	-2.00774e-10	-1.46811
77153339	rs62096861	3.26803e-10	-1.89762	-1.5375	4.86765e-18	-1.57437	-1.2774	3.16353e-08	-1.95839	-1.45456
77153340	rs7244445	2.84769e-10	-1.91777	-1.65503	4.27669e-18	-1.45408	-1.52712	2.98206e-08	-1.96583	-1.50619
77153907	rs142036145	1.40512e-09	-1.97661	-5.29935e-10	1.28606e-17	-1.8802	-5.29935e-10	1.33792e-07	-1.97093	-5.29935e-10
77153995	rs75298862	7.80466e-10	-1.78496	-0.779637	1.53184e-17	-1.97336	0.268044	1.58867e-07	-1.87369	0.0745341
77153996	rs77258694	9.87677e-10	-1.5539	-0.775225	1.57421e-17	-1.95253	0.274491	1.90305e-07	-1.69925	0.0806564
77154009	rs145875564	1.41551e-09	-1.96924	-5.29935e-10	1.53974e-17	-1.70018	-5.29935e-10	1.33447e-07	-1.97352	-5.29935e-10
77154184	rs76857335	1.8892e-09	-2.00774e-10	-1.68058	1.70312e-17	-2.00774e-10	-1.59933	1.93636e-07	-2.00774e-10	-1.60124
77154670	rs2667439	1.54644e-09	-1.88077	-5.29935e-10	1.27765e-17	-1.88677	-5.29935e-10	1.5606e-07	-1.81698	-5.29935e-10
77155184	rs9962479	2.84806e-10	-1.96737	-1.60531	2.64922e-18	-1.89982	-1.56029	2.93462e-08	-1.84223	-1.64583
77155419	rs2667438	3.11593e-10	-1.80351	-1.67928	5.67244e-18	-1.00754	-1.69121	2.73893e-08	-1.86481	-1.69226
77156103	rs71359461	8.77415e-10	-0.820224	-1.62728	5.46789e-18	-1.17646	-1.55903	1.22026e-07	-0.438766	-1.62422
77156197	rs62096862	6.22063e-10	-1.80437	-0.987074	6.71424e-18	-1.97863	-0.551511	7.23286e-08	-1.76484	-0.82117
77156448	rs111602851	1.46606e-09	-1.93415	-5.29935e-10	3.0016e-17	-1.03264	-5.29935e-10	1.39937e-07	-1.92603	-5.29935e-10
77156449	rs58346397	1.47475e-09	-1.92824	-5.29935e-10	2.86593e-17	-1.0789	-5.29935e-10	1.39557e-07	-1.92875	-5.29935e-10
77156458	rs8097032	1.48354e-09	-1.9223	-5.29935e-10	2.9366e-17	-1.05453	-5.29935e-10	1.40384e-07	-1.92284	-5.29935e-10
77156536	rs113456414	1.42554e-09	-1.96218	-5.29935e-10	2.52018e-17	-1.20746	-5.29935e-10	1.36166e-07	-1.95335	-5.29935e-10
77156537	rs8096658	5.65054e-10	-1.38329	-1.50427	4.63496e-18	-1.48307	-1.41768	7.18427e-08	-1.08932	-1.50342
77157017	rs12454232	2.99662e-10	-1.84128	-1.68055	2.40818e-18	-1.90554	-1.64996	2.63057e-08	-1.92632	-1.67112
77157138	rs12604473	3.07998e-10	-1.79721	-1.69718	2.41557e-18	-1.87248	-1.67995	2.69938e-08	-1.89783	-1.67379
77157416	rs62096864	2.94241e-09	-1.2375	-5.29935e-10	1.21797e-17	-1.9346	-5.29935e-10	4.77956e-07	-0.697707	-5.29935e-10
77157643	rs76137363	2.78245e-10	-1.95072	-1.64526	3.43625e-18	-1.51078	-1.68921	2.51929e-08	-1.94911	-1.69155
77157781	rs112781888	1.44227e-09	-1.95051	-5.29935e-10	2.59809e-17	-1.17701	-5.29935e-10	1.3915e-07	-1.93167	-5.29935e-10
77157798	rs562952	1.40734e-09	-1.88357	-0.0914577	1.70439e-17	-1.96728	0.368698	1.69896e-07	-1.85971	0.127675
77157806	rs76940125	5.01058e-10	-1.33843	-1.66933	3.00147e-18	-1.6537	-1.68157	4.68006e-08	-1.35541	-1.66592
77157846	rs62096865	2.91596e-09	-1.24653	-5.29935e-10	1.21529e-17	-1.9368	-5.29935e-10	4.72312e-07	-0.709586	-5.29935e-10
77157894	rs620146	1.78117e-09	-1.862	0.122541	4.72483e-17	-1.91551	1.33655	3.64531e-07	-1.83606	0.86745
77158019	rs4799053	9.70109e-10	-1.97946	-0.367621	1.18427e-17	-1.95647	-0.00619023	9.4827e-08	-1.97611	-0.339063
77158225	rs549752	4.82918e-10	-1.90046	-1.14418	3.92788e-18	-1.96759	-1.09868	4.23409e-08	-1.92622	-1.19525
77158354	rs11660685	1.46543e-09	-1.93458	-5.29935e-10	2.80433e-17	-1.10063	-5.29935e-10	1.41956e-07	-1.91171	-5.29935e-10
77158397	rs7233264	2.96256e-09	-1.23068	-5.29935e-10	1.23291e-17	-1.92241	-5.29935e-10	4.64496e-07	-0.726272	-5.29935e-10
77159355	rs9953344	1.55073e-09	-1.87801	-5.29935e-10	2.94599e-17	-1.05135	-5.29935e-10	1.46441e-07	-1.8806	-5.29935e-10
77159404	rs114177961	1.45346e-09	-1.94279	-5.29935e-10	1.17521e-17	-1.97035	-5.29935e-10	1.42324e-07	-1.90912	-5.29935e-10
77159427	rs115196740	1.42048e-09	-1.96573	-5.29935e-10	1.16493e-17	-1.97913	-5.29935e-10	1.37705e-07	-1.94211	-5.29935e-10
77159443	rs117289643	1.40747e-09	-1.97494	-5.29935e-10	1.16467e-17	-1.97935	-5.29935e-10	1.3574e-07	-1.95649	-5.29935e-10
77159599	rs115785143	1.44286e-09	-1.9501	-5.29935e-10	1.17086e-17	-1.97405	-5.29935e-10	1.41029e-07	-1.91826	-5.29935e-10
77159609	rs117011420	2.78824e-09	-1.29132	-5.29935e-10	1.23996e-17	-1.91671	-5.29935e-10	4.29169e-07	-0.805375	-5.29935e-10
77160066	rs117314773	4.15488e-10	-1.53878	-1.65625	1.05776e-17	-0.458141	-1.6175	3.63383e-08	-1.66674	-1.60762
77160968	rs2958431	7.05808e-10	-1.97886	-0.686284	1.3139e-17	-1.95223	0.0934389	1.20491e-07	-1.95284	-0.12281
77161063	rs73007650	1.63843e-09	-1.82299	-5.29935e-10	1.29766e-17	-1.87123	-5.29935e-10	1.69635e-07	-1.73358	-5.29935e-10
77161100	rs117955674	1.49128e-09	-1.91709	-5.29935e-10	1.23362e-17	-1.92184	-5.29935e-10	1.48781e-07	-1.86475	-5.29935e-10
77161236	rs115139772	1.40261e-09	-1.97839	-5.29935e-10	1.2202e-17	-1.93277	-5.29935e-10	1.34996e-07	-1.96198	-5.29935e-10
77161324	rs117777118	3.35031e-09	-1.10768	-5.29935e-10	1.38684e-17	-1.80476	-5.29935e-10	4.69534e-07	-0.715485	-5.29935e-10
77161396	rs116724883	1.58864e-09	-1.85385	-5.29935e-10	1.17884e-17	-1.96726	-5.29935e-10	1.69896e-07	-1.73204	-5.29935e-10
77161411	rs649774	1.96644e-09	-1.6405	-5.29935e-10	4.00448e-17	-0.744376	-5.29935e-10	1.82642e-07	-1.65969	-5.29935e-10
77161434	rs73007652	5.28436e-10	-1.76868	-1.18589	6.33046e-18	-1.54502	-1.04398	6.80303e-08	-1.6107	-1.03657
77161484	rs75320316	1.41104e-09	-0.315928	-1.65648	2.93458e-18	-1.70618	-1.65163	1.69406e-07	-0.168334	-1.56659
77161671	rs643705	1.68899e-09	-1.7926	-5.29935e-10	2.7042e-17	-1.13698	-5.29935e-10	1.47642e-07	-1.87243	-5.29935e-10
77161840	rs115269440	1.40732e-09	-1.97505	-5.29935e-10	1.17023e-17	-1.97459	-5.29935e-10	1.37475e-07	-1.94378	-5.29935e-10
77161859	rs557325	3.64317e-10	-1.63092	-1.69554	7.8301e-18	-0.675913	-1.70049	3.3881e-08	-1.64626	-1.69811
77162393	rs115403956	1.41101e-09	-1.97242	-5.29935e-10	1.19452e-17	-1.95405	-5.29935e-10	1.41269e-07	-1.91656	-5.29935e-10
77162462	rs657693	3.35441e-10	-1.97047	-1.43857	4.57867e-18	-1.73329	-1.17968	4.73502e-08	-1.91932	-1.09033
77162525	rs652730	2.23978e-09	-1.51035	-5.29935e-10	5.36927e-17	-0.451097	-5.29935e-10	2.02149e-07	-1.55822	-5.29935e-10
77162713	rs2850724	2.01902e-09	-1.61412	-5.29935e-10	4.45094e-17	-0.638674	-5.29935e-10	1.88059e-07	-1.63047	-5.29935e-10
77162816	rs2596606	7.907e-10	-1.84036	-0.711202	1.15821e-17	-1.74104	-0.243874	1.42534e-07	-1.82601	-0.0816397
77163422	rs216118	2.12761e-09	-1.84034	0.278605	1.2759e-16	-1.47415	1.88859	5.0987e-07	-1.86223	1.22917
77163678	rs62096874	2.12991e-09	-1.78147	0.220816	1.29994e-16	-1.44662	1.87973	4.92681e-07	-1.82418	1.15682
77163929	rs8090692	6.9664e-10	-1.9032	-0.775013	3.08353e-17	-1.41952	0.413803	1.30937e-07	-1.90056	-0.0919492
77163990	rs55665015	2.6955e-10	-1.93544	-1.6923	2.21043e-18	-1.96474	-1.67645	2.6187e-08	-1.93636	-1.6656
77164056	rs8090864	4.31377e-10	-1.9192	-1.2383	8.40763e-18	-1.54875	-0.75648	5.73985e-08	-1.91765	-0.899561
77164243	rs8091180	5.28816e-10	-1.41515	-1.53869	4.49418e-18	-1.7126	-1.21899	8.84479e-08	-1.08008	-1.30473
77164385	rs8091347	5.77442e-10	-1.25493	-1.61095	4.45712e-18	-1.3785	-1.56137	8.50277e-08	-0.866773	-1.55747
77164443	rs304933	4.49269e-09	-0.814279	-5.29935e-10	2.29944e-17	-1.29912	-5.29935e-10	7.85837e-07	-0.200476	-5.29935e-10
77164766	rs116014524	3.28198e-10	-1.73293	-1.69794	3.76189e-18	-1.44232	-1.66713	3.09397e-08	-1.77036	-1.66483
77165089	rs12606132	2.88442e-10	-1.96539	-1.5946	3.50693e-18	-1.86766	-1.31197	3.37221e-08	-1.9679	-1.38117
77165991	rs68734	3.2081e-10	-1.85785	-1.59578	2.80484e-18	-1.95995	-1.44308	3.14672e-08	-1.89548	-1.5228
77166453	rs476897	7.11839e-10	-0.95563	-1.701	1.02087e-17	-0.549423	-1.56171	6.79911e-08	-0.951092	-1.69676
77166584	rs150712125	5.74996e-09	-2.00774e-10	-0.567538	1.04054e-16	-2.00774e-10	0.21054	1.21779e-06	-2.00774e-10	0.237566
77166896	rs112114537	3.46825e-09	-1.07308	-5.29935e-10	2.31907e-17	-1.29062	-5.29935e-10	4.68847e-07	-0.716948	-5.29935e-10
77166915	rs114622819	4.66297e-09	-0.0615713	-0.715507	2.53931e-17	-1.06489	-0.135011	1.12225e-06	0.259419	-0.103556
77166949	rs59922507	3.4787e-10	-1.7513	-1.62136	9.10778e-18	-0.554758	-1.67049	3.03105e-08	-1.76918	-1.68655
77166953	rs74975924	2.05263e-09	-1.59761	-5.29935e-10	1.54902e-17	-1.69416	-5.29935e-10	1.61654e-07	-1.78176	-5.29935e-10
77167580	rs304934	3.74086e-08	0.772477	0.532695	7.68778e-16	0.891962	1.31847	1.31898e-05	1.3205	1.29948
77167767	rs7235416	9.98229e-10	-1.21521	-1.10329	2.51672e-17	-0.578571	-0.630261	2.38229e-07	-0.657457	-0.736533
77167920	rs160087	2.59574e-10	-1.96834	-1.6971	2.30207e-18	-1.90375	-1.69681	2.44053e-08	-1.97145	-1.70098
77168448	rs112983892	1.68907e-09	-1.79255	-5.29935e-10	1.16703e-17	-1.97733	-5.29935e-10	1.58645e-07	-1.80055	-5.29935e-10
77168536	rs2036892	4.8715e-10	-1.34162	-1.69429	2.68717e-18	-1.77034	-1.67554	9.31972e-08	-0.632878	-1.69963
77168646	rs304935	3.28388e-10	-1.85649	-1.57381	5.5351e-18	-1.08255	-1.64071	3.79801e-08	-1.64402	-1.58614
77168753	rs12968504	4.85846e-10	-1.34117	-1.69742	2.67483e-18	-1.78233	-1.66816	9.29787e-08	-0.637423	-1.69743
77169394	rs76192411	2.01345e-09	-1.62062	0.00374505	1.45704e-17	-1.42735	-0.328028	3.34358e-07	-1.42391	0.368899
77169405	rs66920840	2.85927e-09	-1.59569	0.32953	2.10631e-17	-1.32697	-0.0598777	4.83743e-07	-1.38371	0.698036
77169571	rs1562724	3.19565e-09	-1.56559	0.410648	2.4188e-17	-1.28789	0.0393762	5.64496e-07	-1.34634	0.815047
77170006	rs182507	6.1404e-09	0.353182	-0.855022	2.57112e-17	-1.09139	-0.0960555	4.94266e-06	1.88591	-0.247475
77170428	rs150374931	1.80299e-09	-1.72728	-5.29935e-10	1.20837e-17	-1.94252	-5.29935e-10	1.78857e-07	-1.68064	-5.29935e-10
77170477	rs1051978	1.78585e-09	-1.73684	-5.29935e-10	1.28568e-17	-1.8805	-5.29935e-10	3.04206e-07	-1.14952	-5.29935e-10
77170542	rs55863211	1.41225e-09	-1.97155	-5.29935e-10	1.16492e-17	-1.97914	-5.29935e-10	1.32661e-07	-1.97942	-5.29935e-10
77171061	rs2230112	3.72617e-10	-1.61129	-1.69264	6.22881e-18	-1.0086	-1.59659	4.47688e-08	-1.4129	-1.65281
77171518	rs113881412	1.53016e-09	-1.89136	-5.29935e-10	1.3955e-17	-1.79854	-5.29935e-10	2.22352e-07	-1.46296	-5.29935e-10
77171938	rs7229088	2.69387e-10	-1.93212	-1.69621	2.65789e-18	-1.80383	-1.65302	2.53598e-08	-1.94954	-1.68452
77172078	rs304932	8.71539e-10	-0.768468	-1.68576	4.36838e-18	-1.25945	-1.70054	2.1943e-07	0.224174	-1.70037
77172206	rs1017860	7.06656e-10	-1.31044	-1.3535	9.64333e-18	-1.02037	-1.14773	1.09532e-07	-0.95103	-1.21998
77172316	rs116989867	2.0315e-09	-2.00774e-10	-1.60796	1.62433e-17	-2.00774e-10	-1.64669	1.80225e-07	-2.00774e-10	-1.67302
77172860	rs8089805	1.50847e-09	-1.90564	-5.29935e-10	1.48784e-17	-1.73447	-5.29935e-10	2.14804e-07	-1.4975	-5.29935e-10
77172943	rs142348393	2.22858e-09	-2.00774e-10	-1.51537	1.66729e-17	-2.00774e-10	-1.62059	2.05151e-07	-2.00774e-10	-1.54348
77173038	rs8086439	1.48255e-09	-1.92296	-5.29935e-10	1.41218e-17	-1.78665	-5.29935e-10	1.82239e-07	-1.6619	-5.29935e-10
77173129	rs1106549	5.41293e-09	-1.78019	1.15225	5.88295e-17	-1.23629	0.876562	6.43177e-07	-1.36668	0.965878
77173149	rs78149888	1.40189e-09	-1.97891	-5.29935e-10	1.39261e-17	-1.80061	-5.29935e-10	1.32785e-07	-1.97849	-5.29935e-10
77173158	rs8086051	1.48797e-09	-1.91932	-5.29935e-10	1.48763e-17	-1.7346	-5.29935e-10	2.01379e-07	-1.56204	-5.29935e-10
77173571	rs62096876	5.31237e-09	-1.73415	1.08746	7.13497e-17	-1.07942	0.912638	8.19329e-07	-1.27915	1.12041
77173944	rs896011	5.68485e-09	-1.97941	1.40049	1.56581e-16	-1.3754	1.9946	6.69271e-07	-1.97869	1.61766
77173979	rs2002311	1.16903e-08	-1.9795	2.12153	2.92178e-16	-1.39874	2.64173	1.3973e-06	-1.97759	2.35266
77174220	rs7240256	5.99321e-09	-1.9792	1.45309	1.78282e-16	-1.36355	2.11254	7.17992e-07	-1.97907	1.68831
77174646	rs7240932	4.4394e-10	-1.83941	-1.28938	5.28412e-18	-1.92403	-0.845639	7.77311e-08	-1.33887	-1.1751
77174865	rs62096877	5.70717e-09	-1.7094	1.1344	7.38414e-17	-1.03256	0.900107	9.31612e-07	-1.23774	1.20744
77175007	rs966887	4.6877e-10	-1.88427	-1.1901	7.55584e-18	-1.76589	-0.646167	5.49178e-08	-1.79711	-1.06428
77175357	rs111379882	1.45207e-09	-1.94374	-5.29935e-10	1.57772e-17	-1.67581	-5.29935e-10	1.87863e-07	-1.63151	-5.29935e-10
77175533	rs603435	5.70736e-10	-1.84638	-1.03118	8.83537e-18	-1.00174	-1.25388	5.69857e-08	-1.69108	-1.13335
77175573	rs62096878	4.01001e-09	-1.7645	0.836559	4.80007e-17	-1.17835	0.615189	6.03358e-07	-1.3704	0.905682
77175610	rs112024357	1.45207e-09	-1.94374	-5.29935e-10	1.57772e-17	-1.67581	-5.29935e-10	1.87863e-07	-1.63151	-5.29935e-10
77175867	rs111375523	1.46396e-09	-1.93559	-5.29935e-10	1.54321e-17	-1.69793	-5.29935e-10	1.9253e-07	-1.60697	-5.29935e-10
77176537	rs62096879	3.97525e-09	-1.77016	0.833514	4.87986e-17	-1.18931	0.642636	5.95337e-07	-1.37995	0.901853
77178068	rs73969235	4.07474e-10	-1.8671	-1.34741	5.62377e-18	-1.74052	-0.966849	4.65013e-08	-1.77362	-1.25413
77178187	rs8093148	3.7978e-09	-1.77016	0.787849	4.67025e-17	-1.18931	0.598731	5.68413e-07	-1.37995	0.855573
77178302	rs8093850	5.03442e-09	-1.97497	1.27454	1.58847e-16	-1.20666	1.84022	6.15991e-07	-1.9788	1.53481
77178511	rs7237333	1.45196e-09	-1.94381	-5.29935e-10	1.50074e-17	-1.72583	-5.29935e-10	1.88828e-07	-1.62639	-5.29935e-10
77179239	rs11875260	4.44257e-10	-1.77899	-1.34909	4.40418e-18	-1.97375	-0.978068	8.2162e-08	-1.20036	-1.25817
77179495	rs56154933	3.88294e-10	-1.853	-1.40972	5.19665e-18	-1.72016	-1.0662	4.40798e-08	-1.75469	-1.32653
77179564	rs7242868	1.44137e-09	-1.95113	-5.29935e-10	1.53266e-17	-1.70479	-5.29935e-10	1.84369e-07	-1.65029	-5.29935e-10
77179746	rs7244366	1.43927e-09	-1.95259	-5.29935e-10	1.62293e-17	-1.64756	-5.29935e-10	1.82504e-07	-1.66045	-5.29935e-10
77179833	rs34712138	1.43689e-09	-1.95425	-5.29935e-10	1.63256e-17	-1.64164	-5.29935e-10	1.81457e-07	-1.66621	-5.29935e-10
77180325	rs11659959	1.4477e-09	-1.94675	-5.29935e-10	1.65495e-17	-1.62802	-5.29935e-10	1.8659e-07	-1.63831	-5.29935e-10
77180607	rs76804350	1.43238e-09	-1.9574	-5.29935e-10	1.65227e-17	-1.62964	-5.29935e-10	1.79409e-07	-1.67756	-5.29935e-10
77180635	rs72486307	4.37478e-10	-1.79669	-1.34677	6.18678e-18	-1.64177	-0.970189	5.18921e-08	-1.68135	-1.23671
77180731	rs77449518	1.42817e-09	-1.96034	-5.29935e-10	1.67258e-17	-1.61742	-5.29935e-10	1.77421e-07	-1.6887	-5.29935e-10
77180758	rs113319243	1.63088e-09	-1.82761	-5.29935e-10	1.25984e-17	-1.9008	-5.29935e-10	1.42489e-07	-1.90796	-5.29935e-10
77181003	rs79991310	1.22106e-09	-1.91813	-0.198887	2.80521e-17	-0.709081	-0.391228	1.23644e-07	-1.77906	-0.270763
77181200	rs4799054	1.62409e-09	-1.83178	-5.29935e-10	1.2205e-17	-1.93253	-5.29935e-10	1.4094e-07	-1.91889	-5.29935e-10
77181220	rs149574519	2.75246e-09	-1.30424	-5.29935e-10	1.16668e-17	-1.97763	-5.29935e-10	2.35787e-07	-1.4043	-5.29935e-10
77181247	rs56303882	1.43886e-09	-1.95288	-5.29935e-10	1.17746e-17	-1.96843	-5.29935e-10	1.33837e-07	-1.97061	-5.29935e-10
77181332	rs60367979	2.86728e-09	-1.81344	0.550073	5.0701e-17	-0.7385	0.230072	2.30576e-07	-1.81131	0.384663
77181391	rs28515572	2.97288e-09	-1.86832	0.641126	4.85244e-17	-1.36727	0.814959	3.62118e-07	-1.61719	0.641937
77181489	rs78124041	1.44688e-09	-1.94732	-5.29935e-10	1.59486e-17	-1.665	-5.29935e-10	1.85739e-07	-1.64288	-5.29935e-10
77181693	rs113790072	2.25554e-09	-1.50334	-5.29935e-10	4.68667e-17	-0.587067	-5.29935e-10	2.32687e-07	-1.41753	-5.29935e-10
77181887	rs55705322	2.01595e-09	-1.23576	-0.37988	3.60779e-17	-0.30165	-0.547044	3.51616e-07	-0.695317	-0.309368
77181989	rs11663549	2.09648e-09	-1.57647	-5.29935e-10	1.231e-17	-1.92396	-5.29935e-10	3.58793e-07	-0.98448	-5.29935e-10
77182003	rs4799055	2.05033e-09	-1.9425	0.343769	1.47123e-17	-1.96989	0.224202	2.02347e-07	-1.81181	0.254569
77182275	rs34318055	2.1218e-09	-1.56447	-5.29935e-10	1.45347e-17	-1.75783	-5.29935e-10	2.21488e-07	-1.46686	-5.29935e-10
77182325	rs11660472	1.837e-09	-1.7086	-5.29935e-10	1.35019e-17	-1.83154	-5.29935e-10	1.44567e-07	-1.89348	-5.29935e-10
77182476	rs111858882	6.27622e-10	-1.38095	-1.4016	1.3883e-17	-0.372943	-1.43076	7.67267e-08	-1.03738	-1.4896
77182498	rs148578645	2.19419e-09	-1.53092	-5.29935e-10	1.35901e-17	-1.82503	-5.29935e-10	1.96908e-07	-1.58449	-5.29935e-10
77182544	rs57652885	5.78779e-10	-1.37366	-1.48991	1.6139e-17	-0.0690648	-1.58407	6.8594e-08	-1.12423	-1.51479
77182583	rs35229627	6.0299e-10	-1.62346	-1.19913	3.07382e-18	-1.86553	-1.44592	4.20742e-08	-1.77989	-1.3479
77182836	rs60389750	5.44966e-09	-1.91067	1.28949	1.38914e-16	-1.0699	1.56938	4.19942e-07	-1.96425	1.13714
77182877	rs61583665	4.47645e-10	-1.45467	-1.66582	4.01089e-18	-1.52647	-1.51889	8.3938e-08	-0.928232	-1.50892
77183108	rs117563792	2.85025e-09	-1.26932	-5.29935e-10	2.03391e-17	-1.42183	-5.29935e-10	3.31708e-07	-1.06297	-5.29935e-10
77183319	rs74422611	3.52614e-10	-1.9485	-1.41062	2.99109e-18	-1.9788	-1.35993	3.22774e-08	-1.96896	-1.4239
77183529	rs79548165	1.40446e-09	-1.97707	-5.29935e-10	1.46049e-17	-1.75302	-5.29935e-10	1.55071e-07	-1.82334	-5.29935e-10
77183679	rs148176442	1.56473e-09	-1.86902	-5.29935e-10	1.379e-17	-1.81043	-5.29935e-10	1.44878e-07	-1.89133	-5.29935e-10
77184016	rs58014733	4.25362e-09	-1.29715	0.428185	1.48584e-16	0.0113698	0.555405	3.93089e-07	-1.24819	0.355004
77184282	rs35455644	1.4049e-09	-1.97677	-5.29935e-10	1.62622e-17	-1.64553	-5.29935e-10	1.44556e-07	-1.89356	-5.29935e-10
77184362	rs73007681	5.6486e-09	-0.0802318	-0.505091	7.20572e-17	0.498945	-0.655859	1.27409e-06	0.907892	-0.625127
77184667	rs59725651	2.75275e-09	-0.854265	-0.449865	8.8789e-17	0.645896	-0.594007	2.37268e-07	-0.830691	-0.567345
77185295	rs561179	6.5294e-10	-1.11529	-1.62771	5.72287e-18	-1.24267	-1.44724	7.16449e-08	-1.02251	-1.57299
77185878	rs55785023	6.39808e-09	-0.0138435	-0.446889	8.36962e-17	0.574702	-0.581882	1.50104e-06	0.989615	-0.542928
77186059	rs75956686	4.35956e-09	-2.00774e-10	-0.844358	4.46645e-17	-2.00774e-10	-0.635195	4.34464e-07	-2.00774e-10	-0.793113
77186200	rs73494217	1.41746e-09	-1.96787	-5.29935e-10	1.73924e-17	-1.57834	-5.29935e-10	1.40361e-07	-1.92301	-5.29935e-10
77186287	rs76247824	1.42117e-09	-1.96525	-5.29935e-10	1.76502e-17	-1.56363	-5.29935e-10	1.39613e-07	-1.92835	-5.29935e-10
77186296	rs78870434	5.06263e-10	-1.92465	-1.07278	4.9948e-18	-1.9536	-0.872376	4.86223e-08	-1.94206	-1.04108
77186319	rs77069608	1.42117e-09	-1.96525	-5.29935e-10	1.76502e-17	-1.56363	-5.29935e-10	1.39613e-07	-1.92835	-5.29935e-10
77186643	rs55940050	6.28451e-09	0.036279	-0.514921	8.42324e-17	0.631794	-0.632588	1.4546e-06	1.05114	-0.635884
77187165	rs1562722	4.84342e-09	-1.11826	0.379154	2.03476e-16	0.379699	0.501473	4.78732e-07	-1.03101	0.33493
77188390	rs113625826	1.55035e-09	-1.87825	-5.29935e-10	1.17098e-17	-1.97395	-5.29935e-10	1.37263e-07	-1.94533	-5.29935e-10
77188406	rs12606408	1.72714e-09	-1.95403	0.183767	1.87061e-17	-1.69883	0.193308	1.27132e-07	-1.973	-0.0489949
77188486	rs1562723	3.2777e-09	-1.75069	0.621103	6.04375e-17	-1.04401	0.711242	2.76346e-07	-1.73917	0.493596
77188550	rs1004148	7.02307e-10	-1.41924	-1.25087	9.46116e-18	-1.07011	-1.11707	7.5959e-08	-1.28456	-1.25247
77189387	rs7231498	4.76406e-10	-1.79637	-1.26185	3.82241e-18	-1.97108	-1.12241	7.00291e-08	-1.3706	-1.24772
77189855	rs55673638	7.20022e-09	0.122437	-0.465056	9.64276e-17	0.729732	-0.595313	1.7036e-06	1.15658	-0.583308
77190142	rs8095551	6.96718e-10	-1.82107	-0.857033	6.23011e-18	-1.97847	-0.626509	1.04759e-07	-1.40244	-0.813119
77190887	rs34858889	3.30373e-09	-1.12168	-5.29935e-10	1.69242e-17	-1.60563	-5.29935e-10	2.81404e-07	-1.22743	-5.29935e-10
77191247	rs7241538	1.41413e-09	-1.97022	-5.29935e-10	1.71429e-17	-1.59279	-5.29935e-10	1.4115e-07	-1.9174	-5.29935e-10
77191733	rs113853791	1.40861e-09	-1.97413	-5.29935e-10	1.66681e-17	-1.62088	-5.29935e-10	1.42854e-07	-1.9054	-5.29935e-10
77191849	rs7241445	3.14466e-09	-1.51736	0.346342	6.35171e-17	-0.692742	0.409677	2.54316e-07	-1.57474	0.24609
77192116	rs11664725	3.67565e-10	-1.76094	-1.55665	2.5072e-18	-1.96224	-1.55297	5.24132e-08	-1.30728	-1.60079
77192442	rs8091962	7.35614e-10	-1.40206	-1.22172	9.85614e-18	-1.04825	-1.09803	8.06713e-08	-1.26544	-1.21141
77192453	rs6506764	6.21992e-10	-1.65035	-1.14121	4.47007e-18	-1.92886	-1.00811	1.00022e-07	-1.13177	-1.13007
77192807	rs34539926	1.03613e-08	0.0213502	-5.29935e-10	8.87235e-17	0.0511509	-5.29935e-10	6.54103e-07	-0.38396	-5.29935e-10
77192983	rs8097131	2.73634e-09	-1.586	0.275886	5.65366e-17	-0.745026	0.345541	2.24035e-07	-1.64752	0.192091
77193040	rs142796661	1.57705e-09	-1.86117	-5.29935e-10	1.1662e-17	-1.97804	-5.29935e-10	2.03307e-07	-1.55251	-5.29935e-10
77193246	rs8097537	2.66665e-09	-1.59606	0.260147	5.71728e-17	-0.762893	0.374598	2.1884e-07	-1.65675	0.177867
77194097	rs3786183	5.4741e-10	-1.77477	-1.14451	4.42365e-18	-1.96597	-0.98144	8.0692e-08	-1.35078	-1.1258
77194471	rs141166125	1.40211e-09	-1.97875	-5.29935e-10	1.286e-17	-1.88026	-5.29935e-10	1.34696e-07	-1.96421	-5.29935e-10
77194497	rs77484655	3.00046e-10	-1.89444	-1.6261	4.41792e-18	-1.27725	-1.67145	3.10553e-08	-1.75326	-1.67819
77195473	rs56310413	4.24197e-09	-0.871702	-5.29935e-10	3.02021e-17	-1.02646	-5.29935e-10	4.9232e-07	-0.668096	-5.29935e-10
77195553	rs8090536	5.76137e-10	-1.77477	-1.09337	4.50865e-18	-1.96597	-0.962407	8.43139e-08	-1.35078	-1.0819
77195813	rs11664153	1.41179e-09	-1.97188	-5.29935e-10	1.69532e-17	-1.60391	-5.29935e-10	1.40825e-07	-1.91971	-5.29935e-10
77195885	rs3786184	5.76137e-10	-1.77477	-1.09337	4.50865e-18	-1.96597	-0.962407	8.43139e-08	-1.35078	-1.0819
77195893	rs306870	5.87536e-10	-1.19887	-1.64968	5.04949e-18	-1.31968	-1.49541	6.43233e-08	-1.11058	-1.59273
77197508	rs117121680	1.52437e-09	-1.89515	-5.29935e-10	1.16473e-17	-1.9793	-5.29935e-10	1.90109e-07	-1.61963	-5.29935e-10
77197555	rs11663658	1.41484e-09	-1.96971	-5.29935e-10	1.71984e-17	-1.58956	-5.29935e-10	1.40047e-07	-1.92525	-5.29935e-10
77197571	rs11663659	6.11716e-10	-1.82589	-0.982325	5.61031e-18	-1.97922	-0.73055	8.92402e-08	-1.39419	-0.981706
77197795	rs28505636	5.58342e-10	-1.92487	-0.974647	5.35596e-18	-1.9593	-0.796866	7.00029e-08	-1.65641	-0.962275
77198217	rs7236190	7.20276e-10	-1.74579	-0.899057	5.66008e-18	-1.97581	-0.725127	1.01702e-07	-1.35609	-0.889089
77198322	rs76032846	1.40257e-09	-1.97842	-5.29935e-10	1.66855e-17	-1.61984	-5.29935e-10	1.43581e-07	-1.90033	-5.29935e-10
77198331	rs7230704	6.10764e-10	-1.80128	-1.00849	5.04558e-18	-1.97828	-0.837577	8.34443e-08	-1.4481	-0.994951
77198370	rs78531995	1.40993e-09	-1.97319	-5.29935e-10	1.72104e-17	-1.58886	-5.29935e-10	1.40347e-07	-1.92311	-5.29935e-10
77198540	rs6506767	5.4504e-10	-1.78083	-1.14279	4.10876e-18	-1.96749	-1.05376	7.95623e-08	-1.36143	-1.12925
77198702	rs6506768	7.81283e-10	-1.42204	-1.1415	1.04345e-17	-1.07368	-1.01558	8.55455e-08	-1.28768	-1.1305
77198863	rs7241066	4.79035e-09	0.247463	-0.997591	6.78319e-17	0.928339	-1.14568	1.02203e-06	1.22466	-1.16233
77198868	rs56372496	4.72515e-09	0.310277	-1.07411	5.6693e-17	0.816704	-1.21343	1.09176e-06	1.35734	-1.22902
77198934	rs78250476	1.41484e-09	-1.96971	-5.29935e-10	1.71984e-17	-1.58956	-5.29935e-10	1.40047e-07	-1.92525	-5.29935e-10
77198964	rs79747802	1.41484e-09	-1.96971	-5.29935e-10	1.71984e-17	-1.58956	-5.29935e-10	1.40047e-07	-1.92525	-5.29935e-10
77199004	rs117957761	1.41091e-09	-1.9725	-5.29935e-10	1.28262e-17	-1.88289	-5.29935e-10	1.3277e-07	-1.9786	-5.29935e-10
77199023	rs3786185	6.21332e-10	-1.76862	-1.024	4.87393e-18	-1.96435	-0.886121	9.14043e-08	-1.34004	-1.01189
77199322	rs75588847	1.84639e-08	0.599086	-5.29935e-10	8.87123e-17	0.0510248	-5.29935e-10	3.44553e-06	1.27761	-5.29935e-10
77199443	rs142155706	2.16231e-09	-1.54555	-5.29935e-10	1.19113e-17	-1.95689	-5.29935e-10	1.98955e-07	-1.57415	-5.29935e-10
77199460	rs62096887	1.80291e-09	-1.72733	-5.29935e-10	1.27527e-17	-1.88863	-5.29935e-10	1.69782e-07	-1.73271	-5.29935e-10
77199478	rs3826567	8.01868e-10	-1.41535	-1.1222	1.0751e-17	-1.06515	-0.994226	8.78828e-08	-1.28022	-1.111
77199479	rs3826568	2.3432e-09	-0.470852	-0.994361	3.00591e-17	-0.0420042	-0.989204	4.61744e-07	0.380747	-1.11296
77199638	rs12608349	2.07216e-09	-1.48477	-0.103369	4.06118e-17	-0.611389	-0.118927	1.49717e-07	-1.57491	-0.283567
77199759	rs111833747	3.62121e-09	-1.02992	-5.29935e-10	2.66554e-17	-1.15138	-5.29935e-10	3.93348e-07	-0.89253	-5.29935e-10
77199829	rs12606110	6.39668e-09	-2.00774e-10	-0.460951	4.68331e-17	-2.00774e-10	-0.587785	4.44176e-07	-2.00774e-10	-0.771004
77200655	rs76617579	1.40173e-09	-1.97903	-5.29935e-10	1.46875e-17	-1.74738	-5.29935e-10	1.58125e-07	-1.80384	-5.29935e-10
77200845	rs306872	2.68703e-10	-1.94459	-1.68628	2.13383e-18	-1.97945	-1.697	2.52278e-08	-1.97909	-1.66019
77201610	rs3786187	1.87553e-09	-1.48121	-0.206632	3.8935e-17	-0.533782	-0.238699	1.36839e-07	-1.56721	-0.381207
77201766	rs3786188	7.49918e-10	-1.41535	-1.18918	9.91681e-18	-1.06515	-1.075	8.18757e-08	-1.28022	-1.1818
77201837	rs3786189	5.56959e-10	-1.76118	-1.14081	4.21552e-18	-1.96737	-1.02823	8.46158e-08	-1.29943	-1.12967
77202052	rs3786190	6.14526e-10	-1.73066	-1.07298	4.64114e-18	-1.95947	-0.939945	9.55574e-08	-1.24618	-1.06132
77202193	rs3786191	2.0675e-09	-2.00774e-10	-1.59039	1.70149e-17	-2.00774e-10	-1.60028	1.84078e-07	-2.00774e-10	-1.65187
77202394	rs3786192	6.59132e-10	-1.69217	-1.0414	4.77764e-18	-1.96521	-0.90522	1.08566e-07	-1.15042	-1.02945
77202591	rs117368211	2.70728e-09	-1.32079	-5.29935e-10	2.49144e-17	-1.21893	-5.29935e-10	2.82425e-07	-1.22381	-5.29935e-10
77202592	rs139850579	1.44598e-09	-1.94794	-5.29935e-10	1.25304e-17	-1.90622	-5.29935e-10	1.40106e-07	-1.92482	-5.29935e-10
77202645	rs2060611	2.1307e-09	-0.183252	-1.37703	2.66199e-17	0.220815	-1.37353	4.68915e-07	0.73879	-1.45559
77202786	rs9709477	1.42135e-09	-1.96512	-5.29935e-10	1.82185e-17	-1.53194	-5.29935e-10	1.39932e-07	-1.92607	-5.29935e-10
77202949	rs2055899	6.51117e-10	-1.73734	-1.00846	4.97269e-18	-1.96133	-0.86908	1.00819e-07	-1.25768	-0.996214
77203088	rs9675464	3.27673e-09	-1.12989	-5.29935e-10	1.41929e-17	-1.78163	-5.29935e-10	2.34766e-07	-1.40864	-5.29935e-10
77203558	rs62096888	1.51967e-09	-1.89823	-5.29935e-10	1.42278e-17	-1.77918	-5.29935e-10	1.49032e-07	-1.86306	-5.29935e-10
77204231	rs28723685	7.12132e-10	-1.74339	-0.912837	5.45109e-18	-1.95829	-0.780271	1.05426e-07	-1.2908	-0.918425
77204397	rs59828426	4.92735e-10	-1.96889	-1.05563	6.59139e-18	-1.62254	-0.926068	4.89241e-08	-1.91989	-1.05707
77204477	rs75026480	3.73045e-10	-1.94212	-1.36067	3.42973e-18	-1.97806	-1.22383	4.36112e-08	-1.64781	-1.4441
77204705	rs527411019	1.85454e-09	-2.00774e-10	-1.69909	1.5446e-17	-2.00774e-10	-1.69702	1.75219e-07	-2.00774e-10	-1.70119
77204708	rs545600032	1.8506e-09	-2.00774e-10	-1.70122	1.55867e-17	-2.00774e-10	-1.68796	1.75472e-07	-2.00774e-10	-1.69975
77204710	rs145687746	1.86479e-09	-2.00774e-10	-1.69358	1.60014e-17	-2.00774e-10	-1.6617	1.78042e-07	-2.00774e-10	-1.6852
77204768	rs113722543	6.15613e-10	-1.49059	-1.31128	6.41143e-18	-1.35682	-1.21948	6.51503e-08	-1.4129	-1.27763
77205023	rs73007688	1.40529e-08	0.326098	-5.29935e-10	6.50267e-17	-0.259576	-5.29935e-10	2.48912e-06	0.952459	-5.29935e-10
77205220	rs11872455	6.24553e-10	-1.60878	-1.17867	9.90379e-18	-1.09302	-1.04843	6.46372e-08	-1.53436	-1.16408
77205408	rs8096475	1.50185e-09	-1.51508	-0.394951	2.37029e-17	-0.947061	-0.321716	1.11269e-07	-1.55004	-0.605237
77205416	rs9946069	6.56184e-10	-1.81323	-0.924816	5.41024e-18	-1.95286	-0.793222	8.81015e-08	-1.45837	-0.930361
77205508	rs8083140	8.02029e-10	-1.5298	-1.00754	1.31776e-17	-0.972983	-0.882871	8.19628e-08	-1.44818	-1.01278
77205520	rs8096725	7.27306e-10	-1.59661	-1.03853	1.15139e-17	-1.07426	-0.916564	7.38875e-08	-1.52103	-1.04365
77205536	rs8095166	6.25377e-10	-1.86869	-0.917442	5.36032e-18	-1.97441	-0.780943	7.8716e-08	-1.56346	-0.937921
77206600	rs117281037	1.42925e-09	-1.95958	-5.29935e-10	1.19768e-17	-1.95141	-5.29935e-10	1.34697e-07	-1.9642	-5.29935e-10
77207124	rs3786194	5.7796e-10	-1.64919	-1.21579	4.1963e-18	-1.88951	-1.11066	5.28695e-08	-1.67922	-1.22018
77207420	rs3786195	4.82655e-09	-2.00774e-10	-0.742599	5.55705e-17	-2.00774e-10	-0.416721	6.55399e-07	-2.00774e-10	-0.381981
77207458	rs3786196	2.3813e-09	-0.214295	-1.23479	3.11197e-17	0.309456	-1.30599	4.36996e-07	0.611993	-1.39929
77207613	rs141493714	2.03377e-09	-1.60684	-5.29935e-10	1.19507e-17	-1.95358	-5.29935e-10	1.92583e-07	-1.6067	-5.29935e-10
77207633	rs146159808	2.27018e-09	-1.49687	-5.29935e-10	1.24024e-17	-1.91649	-5.29935e-10	2.23392e-07	-1.4583	-5.29935e-10
77208141	rs8092987	1.41474e-09	-1.96978	-5.29935e-10	1.71514e-17	-1.59229	-5.29935e-10	1.37739e-07	-1.94186	-5.29935e-10
77208509	rs73494235	1.40516e-09	-1.97658	-5.29935e-10	1.67274e-17	-1.61733	-5.29935e-10	1.41783e-07	-1.91293	-5.29935e-10
77208922	rs25657	5.21437e-10	-1.95976	-1.00814	4.2591e-18	-1.96826	-1.01705	4.18037e-08	-1.97633	-1.15791
77209015	rs2278801	1.51175e-09	-1.47388	-0.429589	2.20468e-17	-0.851392	-0.489813	9.26753e-08	-1.52733	-0.810795
77209180	rs11663202	1.40848e-09	-1.97422	-5.29935e-10	1.71114e-17	-1.59463	-5.29935e-10	1.40479e-07	-1.92217	-5.29935e-10
77209534	rs73007691	1.4325e-09	-1.95731	-5.29935e-10	1.46061e-17	-1.75293	-5.29935e-10	1.40675e-07	-1.92078	-5.29935e-10
77209538	rs58471143	1.11334e-09	-1.96512	-0.244243	8.93092e-18	-1.96145	-0.283404	7.02903e-08	-1.9795	-0.635088
77209568	rs7242726	1.56003e-09	-1.46283	-0.409197	2.34154e-17	-0.834922	-0.446059	9.70153e-08	-1.51688	-0.775477
77209720	rs59569700	6.9351e-09	0.727444	-1.10758	6.97339e-17	0.936096	-1.12578	1.30927e-06	1.56233	-1.25233
77209976	rs9959462	1.48607e-09	-1.29992	-0.620672	1.11621e-17	-1.36749	-0.65436	1.49269e-07	-0.908441	-0.953034
77210072	rs62096889	4.35188e-09	-0.846123	-5.29935e-10	1.36479e-17	-1.82079	-5.29935e-10	3.19826e-07	-1.09945	-5.29935e-10
77210152	rs80321964	1.40773e-09	-1.97475	-5.29935e-10	1.60866e-17	-1.65639	-5.29935e-10	1.3843e-07	-1.93686	-5.29935e-10
77210255	rs9962247	2.7379e-09	-1.00474	-0.304798	1.95056e-17	-1.12054	-0.34313	2.75629e-07	-0.561376	-0.686795
77210909	rs55928096	1.40908e-09	-1.97379	-5.29935e-10	1.49521e-17	-1.72952	-5.29935e-10	1.37521e-07	-1.94345	-5.29935e-10
77211175	rs2290154	2.24868e-09	-1.39629	-0.110097	2.89671e-17	-0.77522	-0.292993	1.2236e-07	-1.46168	-0.598572
77211764	rs15350	1.57559e-09	-1.97531	0.113212	1.2668e-17	-1.97878	0.0834823	9.60112e-08	-1.95032	-0.352444
77211908	rs55953864	2.4689e-08	0.889629	-5.29935e-10	1.56659e-16	0.6197	-5.29935e-10	4.60249e-06	1.56713	-5.29935e-10
77211956	rs55811982	6.9645e-09	-0.375904	-5.29935e-10	8.10822e-17	-0.0389112	-5.29935e-10	9.45989e-07	-0.0149941	-5.29935e-10
77212281	rs55879720	3.68821e-09	-1.01159	-5.29935e-10	2.06023e-17	-1.40897	-5.29935e-10	5.43359e-07	-0.569455	-5.29935e-10
77212326	rs35163331	2.86472e-09	-1.08426	-0.179997	2.33271e-17	-1.09536	-0.189397	2.8366e-07	-0.654911	-0.564539
77212989	rs73007700	1.54776e-08	0.422666	-5.29935e-10	1.08416e-16	0.251605	-5.29935e-10	2.80817e-06	1.07306	-5.29935e-10
77213155	rs8090560	3.0867e-09	-1.15354	-0.0360873	2.22273e-17	-1.26849	-0.0645621	2.86215e-07	-0.729755	-0.480726
77213176	rs118145127	7.84387e-09	-0.256998	-5.29935e-10	5.17927e-17	-0.487124	-5.29935e-10	7.22862e-07	-0.284007	-5.29935e-10
77213188	rs28628390	1.81031e-09	-1.97492	0.251688	1.45226e-17	-1.97951	0.22084	1.08484e-07	-1.94792	-0.232701
77214032	rs55748815	1.72744e-09	-1.97172	0.201628	1.27087e-17	-1.97893	0.0868411	1.02654e-07	-1.94022	-0.295635
77214468	rs11665469	2.19809e-09	-1.8397	0.310557	2.21409e-17	-1.87972	0.542777	2.08811e-07	-1.65842	0.132623
77214594	rs113864961	1.51967e-09	-1.89824	-5.29935e-10	1.67966e-17	-1.6132	-5.29935e-10	1.77067e-07	-1.6907	-5.29935e-10
77214695	rs61658505	1.42904e-09	-1.97158	0.0118568	9.74935e-18	-1.96059	-0.196583	8.44372e-08	-1.97815	-0.453064
77214906	rs117974339	5.01141e-09	-0.705013	-5.29935e-10	3.35042e-17	-0.922705	-5.29935e-10	5.42832e-07	-0.570425	-5.29935e-10
77214995	rs11659753	1.2569e-09	-1.97669	-0.111394	8.40341e-18	-1.97174	-0.334	7.78679e-08	-1.94919	-0.563022
77215564	rs73007702	1.52722e-09	-1.89328	-5.29935e-10	1.42935e-17	-1.77457	-5.29935e-10	1.58895e-07	-1.79898	-5.29935e-10
77215999	rs11660473	3.19024e-09	-0.969996	-0.186637	5.47149e-17	-0.0257725	-0.406466	2.00099e-07	-1.07307	-0.495338
77216083	rs9950063	1.36662e-09	-1.97924	-0.0251564	9.91568e-18	-1.96142	-0.178836	8.732e-08	-1.95829	-0.439357
77216583	rs11081539	1.29617e-09	-1.79468	-0.26264	1.18183e-17	-1.54955	-0.415181	1.1391e-07	-1.62316	-0.508659
77216756	rs77865749	1.41469e-09	-1.96982	-5.29935e-10	1.76912e-17	-1.56131	-5.29935e-10	1.39113e-07	-1.93194	-5.29935e-10
77217019	rs9783930	1.73582e-09	-1.97594	0.210686	1.27087e-17	-1.92958	0.0374965	1.11129e-07	-1.94961	-0.206922
77217030	rs7239086	1.409e-09	-1.97385	-5.29935e-10	1.71775e-17	-1.59077	-5.29935e-10	1.40604e-07	-1.92128	-5.29935e-10
77217164	rs62096900	5.43726e-09	-0.623454	-5.29935e-10	1.51807e-17	-1.71435	-5.29935e-10	3.74067e-07	-0.942789	-5.29935e-10
77217455	rs2280052	1.81429e-09	-1.95035	0.229314	1.28272e-17	-1.90753	0.0247298	1.17958e-07	-1.89863	-0.198266
77217603	rs2280053	1.88806e-09	-1.96911	0.287931	1.31324e-17	-1.92966	0.0703656	1.18853e-07	-1.93978	-0.14955
77217632	rs2280054	2.66469e-09	-1.97103	0.63439	2.64236e-17	-1.55823	0.398112	1.56309e-07	-1.97346	0.158072
77217924	rs2280055	2.00683e-09	-1.96	0.339826	1.37528e-17	-1.91141	0.098276	1.23126e-07	-1.92334	-0.130675
77217973	rs2280056	6.80148e-09	-2.00774e-10	-0.39959	4.87374e-17	-2.00774e-10	-0.547927	6.20074e-07	-2.00774e-10	-0.437387
77218815	rs79299663	1.70566e-08	-2.00774e-10	0.519806	1.86475e-16	-2.00774e-10	0.793923	1.52464e-06	-2.00774e-10	0.46229
77218855	rs11663201	2.45662e-09	-1.95242	0.534476	2.31058e-17	-1.59828	0.303991	1.43174e-07	-1.97937	0.0762002
77218906	rs11663401	1.7862e-09	-1.96371	0.227067	1.23322e-17	-1.93562	0.0134606	1.14276e-07	-1.93195	-0.196667
77218926	rs11660937	2.58742e-09	-1.95743	0.591363	2.36213e-17	-1.63011	0.357885	1.50683e-07	-1.979	0.126961
77219475	rs12959655	2.2912e-09	-1.96675	0.479096	1.35029e-17	-1.92463	0.0931651	1.31181e-07	-1.93528	-0.0553661
77219669	rs148555843	1.85122e-09	-2.00774e-10	-1.70089	1.55914e-17	-2.00774e-10	-1.68765	1.75219e-07	-2.00774e-10	-1.70119
77220439	rs145166189	3.18226e-09	-1.15914	-5.29935e-10	2.61153e-17	-1.17185	-5.29935e-10	3.81061e-07	-0.924266	-5.29935e-10
77220616	rs7236492	1.45649e-09	-1.9407	-5.29935e-10	1.58587e-17	-1.67066	-5.29935e-10	1.32954e-07	-1.97722	-5.29935e-10
77220644	rs7235530	2.15521e-09	-1.96963	0.420786	1.2375e-17	-1.93079	0.012101	1.20463e-07	-1.9408	-0.135088
77220879	rs56217927	1.8187e-09	-1.96939	0.250776	1.14371e-17	-1.94549	-0.0520179	1.01893e-07	-1.94225	-0.30105
77221094	rs2304736	1.92577e-09	-1.9735	0.312095	1.0636e-17	-1.95918	-0.110955	1.10789e-07	-1.95158	-0.208016
77221095	rs2304737	1.92758e-09	-1.97256	0.312095	1.0654e-17	-1.95748	-0.110955	1.11009e-07	-1.9496	-0.208016
77221207	rs2304738	1.91767e-09	-1.96598	0.300358	1.10986e-17	-1.92304	-0.104511	1.1156e-07	-1.93385	-0.21881
77221264	rs2304739	1.87734e-09	-1.9566	0.269731	1.11833e-17	-1.90518	-0.114772	1.10967e-07	-1.91767	-0.240324
77221539	rs58788654	1.64902e-09	-1.97053	0.153974	9.66312e-18	-1.94761	-0.218446	9.7809e-08	-1.94447	-0.339739
77221698	rs117790468	1.61656e-09	-1.83643	-5.29935e-10	1.21394e-17	-1.93791	-5.29935e-10	1.61241e-07	-1.78432	-5.29935e-10
77221800	rs11665496	1.79905e-09	-1.96717	0.237701	1.0648e-17	-1.92551	-0.143495	1.05982e-07	-1.93607	-0.267881
77222613	rs3786197	1.88577e-09	-1.9201	0.237701	1.16565e-17	-1.83501	-0.143495	1.14796e-07	-1.85619	-0.267881
77222862	rs11659752	2.69695e-09	-1.9176	0.59299	2.21304e-17	-1.51393	0.176509	1.39388e-07	-1.96965	0.0396893
77222996	rs143894304	3.85679e-09	-2.00774e-10	-0.966896	3.44703e-17	-2.00774e-10	-0.894277	2.95561e-07	-2.00774e-10	-1.17835
77223270	rs55687145	2.53797e-09	-1.9342	0.54884	2.09413e-17	-1.4901	0.0974479	1.32334e-07	-1.97393	-0.00796985
77223302	rs55797387	2.49014e-09	-1.94033	0.53594	2.08918e-17	-1.51074	0.115728	1.34546e-07	-1.97594	0.0106159
77223322	rs78538334	1.43757e-09	-1.95378	-5.29935e-10	1.71524e-17	-1.59223	-5.29935e-10	1.35161e-07	-1.96076	-5.29935e-10
77223654	rs8085063	2.53252e-09	-1.90041	0.512892	2.20681e-17	-1.44435	0.104112	1.31038e-07	-1.96175	-0.0299937
77223783	rs8085237	2.52837e-09	-1.90041	0.511253	2.20355e-17	-1.44435	0.102632	1.30851e-07	-1.96175	-0.0314177
77223827	rs8088705	2.63931e-09	-1.90414	0.55793	2.2761e-17	-1.45413	0.144802	1.36033e-07	-1.96349	0.00916507
77224192	rs9958919	2.52165e-09	-1.90307	0.511253	2.09043e-17	-1.49705	0.102632	1.30676e-07	-1.96309	-0.0314177
77224429	rs76733789	1.44091e-09	-1.95146	-5.29935e-10	1.64968e-17	-1.63121	-5.29935e-10	1.35065e-07	-1.96147	-5.29935e-10
77225154	rs8090312	2.36281e-09	-1.93314	0.476261	1.92135e-17	-1.54981	0.0710502	1.25166e-07	-1.97576	-0.0618203
77225777	rs7235273	2.76676e-09	-1.75453	0.455476	4.84977e-17	-0.587332	0.0344744	1.28325e-07	-1.89162	-0.12104
77225912	rs7239147	1.49882e-09	-1.96674	0.0546819	9.23456e-18	-1.88053	-0.330894	8.58758e-08	-1.93303	-0.481294
77225939	rs117511469	2.12299e-09	-2.00774e-10	-1.56391	1.97907e-17	-2.00774e-10	-1.44916	2.13501e-07	-2.00774e-10	-1.50358
77226368	rs754505	5.51258e-10	-1.45471	-1.45757	2.73173e-17	0.354043	-1.4809	6.22605e-08	-1.21105	-1.52485
77226571	rs60115988	1.4145e-09	-1.96995	-5.29935e-10	1.60636e-17	-1.65782	-5.29935e-10	1.39446e-07	-1.92955	-5.29935e-10
77226947	rs8099716	2.42899e-09	-1.94872	0.519467	1.88405e-17	-1.58209	0.0837266	1.26337e-07	-1.97944	-0.048836
77226973	rs11659416	1.43552e-09	-1.95521	-5.29935e-10	1.75775e-17	-1.56776	-5.29935e-10	1.36036e-07	-1.9543	-5.29935e-10
77227135	rs117312536	1.44761e-09	-1.94682	-5.29935e-10	1.19463e-17	-1.95395	-5.29935e-10	1.4039e-07	-1.9228	-5.29935e-10
77227217	rs9957497	1.41975e-09	-1.96625	-5.29935e-10	1.63886e-17	-1.63779	-5.29935e-10	1.38407e-07	-1.93702	-5.29935e-10
77227285	rs2304741	2.5722e-09	-1.93724	0.565276	2.0409e-17	-1.54322	0.124821	1.31627e-07	-1.97796	-0.00928832
77227293	rs9960080	1.4145e-09	-1.96995	-5.29935e-10	1.60636e-17	-1.65782	-5.29935e-10	1.39446e-07	-1.92955	-5.29935e-10
77227476	rs25656	2.28059e-09	-1.95551	0.463215	1.68128e-17	-1.6121	-0.000131907	1.15935e-07	-1.97843	-0.135762
77227554	rs35099556	3.69622e-09	-1.00942	-5.29935e-10	2.74402e-17	-1.12236	-5.29935e-10	2.68103e-07	-1.27585	-5.29935e-10
77227678	rs56196496	1.42157e-09	-1.96497	-5.29935e-10	1.16538e-17	-1.97874	-5.29935e-10	1.43241e-07	-1.9027	-5.29935e-10
77227950	rs11660128	1.40479e-09	-1.97684	-5.29935e-10	1.5503e-17	-1.69334	-5.29935e-10	1.47741e-07	-1.87177	-5.29935e-10
77228151	rs74660043	1.87554e-09	-2.00774e-10	-1.68783	1.63739e-17	-2.00774e-10	-1.63869	1.79259e-07	-2.00774e-10	-1.67839
77228358	rs117676440	3.42484e-09	-1.08567	-5.29935e-10	2.80903e-17	-1.09895	-5.29935e-10	4.14084e-07	-0.841157	-5.29935e-10
77228659	rs8087923	1.82119e-09	-1.95231	0.235069	1.14946e-17	-1.86297	-0.129519	1.04532e-07	-1.91078	-0.306945
77228970	rs117393075	5.41436e-10	-1.62318	-1.30708	2.79917e-17	0.310244	-1.41271	5.25594e-08	-1.43003	-1.47525
77229057	rs144994587	1.90708e-09	-2.00774e-10	-1.67116	1.6909e-17	-2.00774e-10	-1.60653	1.83017e-07	-2.00774e-10	-1.65764
77229409	rs74949301	1.40922e-09	-1.97369	-5.29935e-10	1.54417e-17	-1.6973	-5.29935e-10	1.49984e-07	-1.8567	-5.29935e-10
77229438	rs3786198	1.43762e-09	-1.97946	0.0257243	8.69248e-18	-1.95263	-0.319284	8.98461e-08	-1.96494	-0.404186
77229524	rs192722368	3.85697e-09	-2.00774e-10	-0.966848	4.46665e-17	-2.00774e-10	-0.635151	5.13977e-07	-2.00774e-10	-0.625046
77229738	rs78536295	1.41262e-09	-1.97128	-5.29935e-10	1.59461e-17	-1.66516	-5.29935e-10	1.51558e-07	-1.84625	-5.29935e-10
77229778	rs116961762	2.05648e-09	-1.59574	-5.29935e-10	1.41975e-17	-1.78131	-5.29935e-10	2.11505e-07	-1.51298	-5.29935e-10
77229860	rs11661940	4.22039e-10	-1.72676	-1.45263	4.15326e-18	-1.48111	-1.52937	3.57204e-08	-1.81369	-1.47782
77229869	rs55946845	1.52181e-08	0.405757	-5.29935e-10	1.27818e-16	0.416235	-5.29935e-10	1.78061e-06	0.617487	-5.29935e-10
77230098	rs9954601	2.26012e-09	-1.97473	0.473413	1.21386e-17	-1.97743	0.0394451	1.29177e-07	-1.94507	-0.0609663
77230355	rs9989553	3.34027e-09	-1.91992	0.809243	1.72139e-17	-1.97194	0.383281	1.98338e-07	-1.81426	0.237004
77230398	rs73009606	3.86419e-09	-0.964978	-5.29935e-10	1.77572e-17	-1.55759	-5.29935e-10	2.99317e-07	-1.16572	-5.29935e-10
77230409	rs9989509	3.72368e-09	-1.35095	0.348932	1.87489e-17	-1.3254	-0.177844	1.88562e-07	-1.42798	-0.199818
77230567	rs117309233	3.3577e-09	-1.10547	-5.29935e-10	1.34561e-17	-1.83494	-5.29935e-10	3.18244e-07	-1.10441	-5.29935e-10
77230822	rs78226032	1.40908e-09	-1.97379	-5.29935e-10	1.64924e-17	-1.63147	-5.29935e-10	1.47674e-07	-1.87222	-5.29935e-10
77231166	rs3786199	7.21376e-10	-1.23823	-1.4051	3.77976e-18	-1.52937	-1.57534	5.68942e-08	-1.28705	-1.53898
77231299	rs8083750	2.81389e-09	-0.397431	-0.884733	7.03742e-18	-1.7574	-0.725729	2.14712e-07	-0.681705	-0.81622
77231307	rs7228738	1.41035e-09	-1.97289	-5.29935e-10	1.63816e-17	-1.63821	-5.29935e-10	1.48235e-07	-1.86842	-5.29935e-10
77231787	rs7234119	7.97386e-09	-1.97935	1.73878	3.59568e-17	-1.97554	1.12348	4.18747e-07	-1.96449	1.13453
77231946	rs143068679	1.86643e-09	-1.6927	-5.29935e-10	1.1927e-17	-1.95557	-5.29935e-10	1.67335e-07	-1.74722	-5.29935e-10
77232204	rs3786201	8.73615e-09	-1.95781	1.80855	4.14539e-17	-1.9457	1.23591	4.89324e-07	-1.88294	1.20874
77232698	rs74569193	1.40908e-09	-1.97379	-5.29935e-10	1.64924e-17	-1.63147	-5.29935e-10	1.47674e-07	-1.87222	-5.29935e-10
77232709	rs160189	8.05279e-09	-1.97806	1.74735	5.14112e-17	-1.90073	1.40621	5.96584e-07	-1.92062	1.44461
77233109	rs76375112	9.16241e-10	-1.40867	-0.995534	1.10247e-17	-0.933079	-1.10116	8.40135e-08	-1.34376	-1.09249
77233125	rs74631059	1.4198e-09	-1.96621	-5.29935e-10	1.20332e-17	-1.94671	-5.29935e-10	1.42111e-07	-1.91061	-5.29935e-10
77233572	rs182996479	1.42913e-09	-1.95966	-5.29935e-10	1.2153e-17	-1.9368	-5.29935e-10	1.44124e-07	-1.89655	-5.29935e-10
77235104	rs146328922	2.31235e-09	-2.00774e-10	-1.47846	1.74711e-17	-2.00774e-10	-1.57383	1.89569e-07	-2.00774e-10	-1.62247
77235802	rs665500	1.8507e-09	-1.70116	-5.29935e-10	1.44244e-17	-1.76545	-5.29935e-10	1.62949e-07	-1.77379	-5.29935e-10
77236006	rs76694706	1.42806e-09	-1.96042	-5.29935e-10	1.53793e-17	-1.70135	-5.29935e-10	1.54453e-07	-1.82734	-5.29935e-10
77236259	rs112187368	1.42927e-09	-1.95957	-5.29935e-10	1.53303e-17	-1.70454	-5.29935e-10	1.5482e-07	-1.82496	-5.29935e-10
77236276	rs6506771	6.79071e-10	-1.9554	-0.748358	4.01968e-18	-1.97501	-1.06816	5.03339e-08	-1.9793	-0.969243
77236279	rs7408082	7.08669e-10	-1.82521	-0.835882	4.08861e-18	-1.88706	-1.13911	5.67238e-08	-1.78334	-1.04569
77236299	rs7408083	6.35251e-10	-1.8371	-0.933361	3.81837e-18	-1.87743	-1.21712	5.23387e-08	-1.79677	-1.11271
77236372	rs117089251	2.58528e-09	-2.00774e-10	-1.3669	2.48324e-17	-2.00774e-10	-1.22222	2.75111e-07	-2.00774e-10	-1.25005
77236480	rs182667935	1.40111e-09	-1.97947	-5.29935e-10	1.21372e-17	-1.9381	-5.29935e-10	1.34879e-07	-1.96285	-5.29935e-10
77236511	rs893896	6.44954e-10	-1.8984	-0.856908	4.34327e-18	-1.80972	-1.15603	5.12084e-08	-1.86734	-1.06398
77236571	rs893897	6.09923e-10	-1.89408	-0.91707	4.11212e-18	-1.82575	-1.19469	4.84813e-08	-1.86097	-1.12508
77236636	rs35674676	5.04745e-10	-1.36713	-1.6333	3.40002e-18	-1.51394	-1.69665	4.43013e-08	-1.39378	-1.68243
77236726	rs77063573	1.73383e-09	-1.7664	-5.29935e-10	1.8878e-17	-1.49637	-5.29935e-10	1.75113e-07	-1.7018	-5.29935e-10
77236877	rs73496361	5.49384e-10	-1.31025	-1.60544	3.19097e-18	-1.58509	-1.68896	4.66821e-08	-1.3566	-1.66726
77236974	rs35903852	3.23174e-10	-1.75945	-1.68685	2.47954e-18	-1.84055	-1.68576	2.85103e-08	-1.83942	-1.67754
77237142	rs79617804	1.43955e-09	-1.9524	-5.29935e-10	1.49854e-17	-1.7273	-5.29935e-10	1.57928e-07	-1.80509	-5.29935e-10
77237519	rs148766493	3.65241e-09	-1.02134	-5.29935e-10	1.58867e-17	-1.66889	-5.29935e-10	4.03365e-07	-0.867382	-5.29935e-10
77238007	rs117087578	1.49797e-09	-1.91262	-5.29935e-10	1.2032e-17	-1.94681	-5.29935e-10	1.38485e-07	-1.93646	-5.29935e-10
77238078	rs111354805	1.48216e-09	-1.92323	-5.29935e-10	2.39227e-17	-1.25955	-5.29935e-10	1.32649e-07	-1.97952	-5.29935e-10
77238955	rs560665388	2.06286e-09	-2.00774e-10	-1.59264	1.8727e-17	-2.00774e-10	-1.50441	2.02712e-07	-2.00774e-10	-1.55544
77239253	rs3786203	6.4071e-10	-1.83128	-0.930633	4.22208e-18	-1.81624	-1.1778	5.41773e-08	-1.71187	-1.16309
77239654	rs147231671	2.61568e-09	-2.00774e-10	-1.35521	2.12971e-17	-2.00774e-10	-1.3758	2.39112e-07	-2.00774e-10	-1.39029
77239775	rs117383241	1.7855e-09	-1.73703	-5.29935e-10	1.28059e-17	-1.88447	-5.29935e-10	2.10611e-07	-1.51721	-5.29935e-10
77239863	rs4567804	3.96592e-10	-1.94766	-1.29392	3.53901e-18	-1.77224	-1.39829	3.65483e-08	-1.93202	-1.33657
77239879	rs139077721	2.44637e-09	-1.42213	-5.29935e-10	2.20393e-17	-1.34155	-5.29935e-10	3.12137e-07	-1.12378	-5.29935e-10
77241092	rs438478	7.30622e-10	-1.83011	-0.800477	3.92914e-18	-1.94195	-1.12401	5.21678e-08	-1.77575	-1.13701
77241141	rs74647275	3.38291e-09	-1.09799	-5.29935e-10	1.52188e-17	-1.71184	-5.29935e-10	3.71348e-07	-0.950086	-5.29935e-10
77241142	rs146125038	4.25567e-09	-0.868478	-5.29935e-10	1.73737e-17	-1.57942	-5.29935e-10	4.75371e-07	-0.70313	-5.29935e-10
77241207	rs3786204	7.86766e-10	-1.82074	-0.73581	4.29278e-18	-1.97639	-1.00105	5.64181e-08	-1.87046	-0.963972
77241357	rs3786205	6.29763e-10	-1.80812	-0.97102	3.69443e-18	-1.97416	-1.15339	4.70801e-08	-1.84335	-1.17202
77241374	rs3786206	6.84915e-10	-1.80397	-0.891222	3.96981e-18	-1.97784	-1.07782	4.87442e-08	-1.86627	-1.11437
77241665	rs3826569	9.16999e-10	-1.6369	-0.766475	5.09653e-18	-1.87141	-0.934407	6.55847e-08	-1.72847	-0.955417
77241715	rs117246954	1.4022e-09	-1.97869	-5.29935e-10	1.29909e-17	-1.87013	-5.29935e-10	1.33691e-07	-1.97169	-5.29935e-10
77242090	rs838056	5.0616e-10	-1.86706	-1.13058	3.5412e-18	-1.85573	-1.31417	4.21481e-08	-1.8218	-1.30423
77242497	rs113118218	1.80946e-09	-1.7237	-5.29935e-10	3.61784e-17	-0.845911	-5.29935e-10	1.47665e-07	-1.87228	-5.29935e-10
77243399	rs55819605	3.50616e-10	-1.75301	-1.61179	1.06362e-17	-0.379733	-1.69038	3.13154e-08	-1.74768	-1.67543
77243594	rs838057	6.02406e-10	-1.77451	-1.04904	3.37077e-18	-1.96629	-1.25294	4.58861e-08	-1.81366	-1.2274
77243606	rs183268324	2.22576e-09	-2.00774e-10	-1.51663	2.06727e-17	-2.00774e-10	-1.40556	2.2102e-07	-2.00774e-10	-1.46897
77243624	rs9748849	1.63179e-09	-1.82705	-5.29935e-10	2.72678e-17	-1.12867	-5.29935e-10	1.37021e-07	-1.94709	-5.29935e-10
77243835	rs9748645	1.85979e-09	-0.833731	-0.862537	6.40974e-18	-1.46666	-1.10989	1.50542e-07	-0.746169	-1.10681
77243847	rs139254367	1.82084e-09	-1.71743	-5.29935e-10	3.4684e-17	-0.888095	-5.29935e-10	1.47991e-07	-1.87008	-5.29935e-10
77243925	rs142456823	1.71009e-09	-1.78018	-5.29935e-10	3.89322e-17	-0.772552	-5.29935e-10	1.4486e-07	-1.89146	-5.29935e-10
77243955	rs9748916	1.5592e-09	-1.87256	-5.29935e-10	3.20467e-17	-0.967179	-5.29935e-10	1.35799e-07	-1.95605	-5.29935e-10
77244083	rs374625	4.66237e-10	-1.89312	-1.18667	3.56382e-18	-1.795	-1.36854	3.86475e-08	-1.8512	-1.36154
77244328	rs117883570	1.40216e-09	-1.97871	-5.29935e-10	1.5641e-17	-1.68448	-5.29935e-10	1.32964e-07	-1.97715	-5.29935e-10
77244352	rs144731745	1.77477e-09	-1.74306	-5.29935e-10	2.15142e-17	-1.36566	-5.29935e-10	1.54871e-07	-1.82463	-5.29935e-10
77244747	rs36113664	1.9778e-09	-1.63474	-5.29935e-10	1.59813e-17	-1.66295	-5.29935e-10	2.05057e-07	-1.54394	-5.29935e-10
77245000	rs1667667	4.2453e-10	-1.93209	-1.24142	3.71586e-18	-1.72528	-1.39648	3.57153e-08	-1.89985	-1.39179
77245448	rs117728822	1.47335e-09	-1.92919	-5.29935e-10	4.64404e-17	-0.596204	-5.29935e-10	1.52901e-07	-1.83744	-5.29935e-10
77245489	rs80040510	1.77615e-09	-1.74228	-5.29935e-10	3.47772e-17	-0.885413	-5.29935e-10	1.45917e-07	-1.88419	-5.29935e-10
77245765	rs60943195	2.91532e-09	-2.00774e-10	-1.24675	2.44585e-17	-2.00774e-10	-1.2374	3.03845e-07	-2.00774e-10	-1.15071
77246406	rs754093	2.86079e-10	-1.96705	-1.60117	3.79053e-18	-1.43085	-1.67102	2.59766e-08	-1.95479	-1.65524
77246444	rs7233684	1.65243e-09	-1.81448	-5.29935e-10	3.26701e-17	-0.947913	-5.29935e-10	1.40078e-07	-1.92503	-5.29935e-10
77246527	rs200207441	1.99273e-09	-2.00774e-10	-1.62723	1.78545e-17	-2.00774e-10	-1.55212	1.94646e-07	-2.00774e-10	-1.59604
77246978	rs754096	4.55081e-10	-1.85715	-1.24686	3.48587e-18	-1.78474	-1.40091	3.86812e-08	-1.81562	-1.39626
77247093	rs56048808	1.54291e-09	-1.88306	-5.29935e-10	2.67962e-17	-1.14611	-5.29935e-10	1.47066e-07	-1.87634	-5.29935e-10
77247117	rs754094	1.81439e-09	-1.72098	-5.29935e-10	2.27792e-17	-1.30853	-5.29935e-10	1.68553e-07	-1.73997	-5.29935e-10
77247198	rs112470200	1.67746e-09	-1.79945	-5.29935e-10	3.39045e-17	-0.910827	-5.29935e-10	1.41313e-07	-1.91625	-5.29935e-10
77247250	rs118041947	3.06057e-07	-2.00774e-10	3.40704	1.17954e-15	-2.00774e-10	2.63851	1.11239e-05	-2.00774e-10	2.44963
77247686	rs370989	6.25183e-10	-1.72053	-1.06591	3.33325e-18	-1.97946	-1.25097	4.63727e-08	-1.78524	-1.24527
77247922	rs145332138	1.48165e-09	-1.92357	-5.29935e-10	1.76527e-17	-1.56348	-5.29935e-10	1.42899e-07	-1.90509	-5.29935e-10
77248194	rs62096903	3.9609e-09	-0.940259	-5.29935e-10	2.11198e-17	-1.38416	-5.29935e-10	4.16212e-07	-0.836031	-5.29935e-10
77248213	rs1660165	4.80543e-10	-1.85467	-1.1949	3.02259e-18	-1.97185	-1.35641	3.63533e-08	-1.92024	-1.3537
77248287	rs79702884	1.65243e-09	-1.81448	-5.29935e-10	3.26701e-17	-0.947913	-5.29935e-10	1.40078e-07	-1.92503	-5.29935e-10
77248402	rs62096904	6.55101e-09	-0.437111	-5.29935e-10	3.11953e-17	-0.994106	-5.29935e-10	7.38704e-07	-0.262327	-5.29935e-10
77248691	rs78015143	1.45364e-09	-1.94266	-5.29935e-10	2.38584e-17	-1.26224	-5.29935e-10	1.32671e-07	-1.97935	-5.29935e-10
77249040	rs374203	5.21392e-10	-1.8427	-1.12528	3.06756e-18	-1.97167	-1.34182	3.83402e-08	-1.91057	-1.31015
77249122	rs390439	4.19887e-10	-1.95543	-1.22907	3.9335e-18	-1.64212	-1.42272	3.38943e-08	-1.94921	-1.39477
77249212	rs410628	5.09608e-10	-1.87171	-1.11914	3.09567e-18	-1.96741	-1.33696	3.77317e-08	-1.93164	-1.30509
77249311	rs419923	5.13754e-10	-1.8816	-1.10114	3.1516e-18	-1.96377	-1.32269	3.80484e-08	-1.93815	-1.29021
77249693	rs445630	4.77306e-10	-1.91282	-1.14351	3.05333e-18	-1.96196	-1.35618	3.67858e-08	-1.93697	-1.32515
77249705	rs368795	4.75019e-10	-1.94199	-1.11914	3.15585e-18	-1.94816	-1.33696	3.6673e-08	-1.9601	-1.30509
77249831	rs416522	4.53318e-10	-1.94113	-1.16676	3.03747e-18	-1.94893	-1.37442	3.51929e-08	-1.96219	-1.3442
77249902	rs415428	4.64795e-10	-1.93805	-1.14483	3.09425e-18	-1.95157	-1.35326	3.55819e-08	-1.9601	-1.33529
77250197	rs112411064	1.70852e-09	-1.7811	-5.29935e-10	3.36164e-17	-0.919359	-5.29935e-10	1.44181e-07	-1.89616	-5.29935e-10
77250638	rs396127	4.38159e-10	-1.92959	-1.21231	2.9229e-18	-1.95198	-1.40982	3.42057e-08	-1.95359	-1.38124
77250669	rs111626441	1.68778e-09	-1.79332	-5.29935e-10	3.26724e-17	-0.947844	-5.29935e-10	1.43054e-07	-1.904	-5.29935e-10
77250679	rs111858849	1.68778e-09	-1.79332	-5.29935e-10	3.26724e-17	-0.947844	-5.29935e-10	1.43054e-07	-1.904	-5.29935e-10
77250686	rs9962906	1.61654e-09	-1.83644	-5.29935e-10	3.09348e-17	-1.00249	-5.29935e-10	1.39152e-07	-1.93166	-5.29935e-10
77250717	rs8091867	8.18375e-10	-1.70134	-0.815826	9.93331e-18	-1.2771	-0.861382	1.25561e-07	-1.72105	-0.313388
77250878	rs410263	3.80951e-10	-1.97948	-1.30233	4.49081e-18	-1.45406	-1.47828	3.10384e-08	-1.9788	-1.4532
77251061	rs1667670	4.47077e-10	-1.94912	-1.17264	3.04627e-18	-1.94144	-1.37901	3.48384e-08	-1.96751	-1.349
77251241	rs72991916	1.41897e-09	-1.9668	-5.29935e-10	1.90767e-17	-1.48591	-5.29935e-10	1.34241e-07	-1.96759	-5.29935e-10
77251254	rs1660159	4.94198e-10	-1.9435	-1.07805	3.3104e-18	-1.94722	-1.29009	3.74004e-08	-1.96389	-1.28165
77251511	rs78107380	1.41818e-09	-1.96736	-5.29935e-10	2.42637e-17	-1.24539	-5.29935e-10	1.32658e-07	-1.97945	-5.29935e-10
77251559	rs1660158	4.44471e-10	-1.94912	-1.17849	3.03241e-18	-1.94144	-1.38358	3.46726e-08	-1.96751	-1.35377
77251586	rs117693422	4.244e-09	-2.00774e-10	-0.871223	3.73579e-17	-2.00774e-10	-0.81383	3.8737e-07	-2.00774e-10	-0.907844
77251622	rs1667671	3.8642e-10	-1.97948	-1.28808	4.60218e-18	-1.45406	-1.45378	3.14956e-08	-1.9788	-1.43857
77251848	rs1660157	4.4696e-10	-1.94938	-1.17264	3.04717e-18	-1.94115	-1.37901	3.48327e-08	-1.96767	-1.349
77251941	rs1667672	4.48171e-10	-1.94667	-1.17264	3.03826e-18	-1.94407	-1.37901	3.48926e-08	-1.96595	-1.349
77252044	rs1667673	4.5371e-10	-1.94667	-1.16035	3.06759e-18	-1.94407	-1.36941	3.52447e-08	-1.96595	-1.33896
77252099	rs56225057	1.41574e-09	-1.96908	-5.29935e-10	1.8797e-17	-1.50068	-5.29935e-10	1.33946e-07	-1.96979	-5.29935e-10
77252158	rs2581732	3.9227e-10	-1.97707	-1.27547	4.73692e-18	-1.4209	-1.45808	3.16944e-08	-1.97916	-1.43192
77252234	rs2581731	4.49941e-10	-1.94386	-1.1715	3.03389e-18	-1.9464	-1.37813	3.4982e-08	-1.96432	-1.34807
77252492	rs11661220	1.70852e-09	-1.7811	-5.29935e-10	3.36164e-17	-0.919359	-5.29935e-10	1.44181e-07	-1.89616	-5.29935e-10
77253036	rs73498310	1.44078e-09	-1.95154	-5.29935e-10	2.33569e-17	-1.28348	-5.29935e-10	1.32734e-07	-1.97887	-5.29935e-10
77253338	rs428324	4.26488e-10	-1.88844	-1.28047	3.30655e-18	-1.8058	-1.43266	3.70449e-08	-1.91718	-1.33792
77253456	rs4297774	1.49412e-09	-1.9152	-5.29935e-10	2.57942e-17	-1.18422	-5.29935e-10	1.33135e-07	-1.97586	-5.29935e-10
77253459	rs4550524	1.53369e-09	-1.88905	-5.29935e-10	2.59034e-17	-1.18	-5.29935e-10	1.34097e-07	-1.96866	-5.29935e-10
77253564	rs4625789	1.46801e-09	-1.93282	-5.29935e-10	2.8983e-17	-1.06767	-5.29935e-10	1.33051e-07	-1.97649	-5.29935e-10
77253705	rs4426412	1.47018e-09	-1.93135	-5.29935e-10	2.90079e-17	-1.06681	-5.29935e-10	1.33105e-07	-1.97609	-5.29935e-10
77253719	rs4564646	1.43147e-09	-1.95803	-5.29935e-10	2.07637e-17	-1.40117	-5.29935e-10	1.32679e-07	-1.97929	-5.29935e-10
77253756	rs411056	1.46566e-09	-1.94059	0.00616179	1.20764e-17	-1.75965	-0.183471	8.50206e-08	-1.97838	-0.445953
77253866	rs454854	6.16593e-10	-1.64274	-1.15754	3.20411e-18	-1.96938	-1.30056	5.69429e-08	-1.5846	-1.24057
77255155	rs117199912	2.09713e-09	-1.57616	-5.29935e-10	3.4839e-17	-0.883637	-5.29935e-10	2.13579e-07	-1.50322	-5.29935e-10
77255261	rs113442483	1.61362e-09	-1.83825	-5.29935e-10	4.83184e-17	-0.556561	-5.29935e-10	1.40041e-07	-1.92529	-5.29935e-10
77255511	rs79094566	1.61362e-09	-1.83825	-5.29935e-10	4.83184e-17	-0.556561	-5.29935e-10	1.40041e-07	-1.92529	-5.29935e-10
77255917	rs118131425	3.07022e-09	-2.00774e-10	-1.19498	2.58487e-17	-2.00774e-10	-1.18212	2.83707e-07	-2.00774e-10	-1.21928
77255952	rs1660155	5.75992e-10	-1.81368	-1.05472	3.78526e-18	-1.91682	-1.18644	4.6814e-08	-1.78756	-1.23348
77256062	rs1660154	5.79796e-10	-1.81368	-1.04813	3.80757e-18	-1.91682	-1.18057	4.7077e-08	-1.78756	-1.22788
77256102	rs79334569	1.62384e-09	-1.83194	-5.29935e-10	4.9289e-17	-0.536674	-5.29935e-10	1.40594e-07	-1.92135	-5.29935e-10
77256325	rs11664879	1.62384e-09	-1.83194	-5.29935e-10	4.9289e-17	-0.536674	-5.29935e-10	1.40594e-07	-1.92135	-5.29935e-10
77256499	rs62096906	2.61603e-10	-1.95643	-1.70123	2.75144e-18	-1.72248	-1.69977	2.47359e-08	-1.95775	-1.70122
77256620	rs1667676	8.06999e-10	-1.61976	-0.911404	5.04587e-18	-1.75801	-1.05779	5.85237e-08	-1.68728	-1.11051
77256621	rs11664970	1.64029e-09	-1.82186	-5.29935e-10	5.08496e-17	-0.505501	-5.29935e-10	1.41496e-07	-1.91496	-5.29935e-10
77256725	rs11664996	1.60317e-09	-1.84475	-5.29935e-10	4.73247e-17	-0.577343	-5.29935e-10	1.39483e-07	-1.92928	-5.29935e-10
77256941	rs1660153	5.73075e-10	-1.81368	-1.05979	3.75978e-18	-1.91682	-1.1932	4.72153e-08	-1.78756	-1.22495
77256972	rs1660152	5.52604e-10	-1.83123	-1.07862	3.74044e-18	-1.90523	-1.20994	4.55858e-08	-1.80648	-1.24115
77257093	rs11659212	1.60317e-09	-1.84475	-5.29935e-10	4.73247e-17	-0.577343	-5.29935e-10	1.39483e-07	-1.92928	-5.29935e-10
77257403	rs409329	7.8353e-10	-1.65652	-0.904155	4.75979e-18	-1.82292	-1.05125	5.67614e-08	-1.72413	-1.10424
77257541	rs371010	1.28431e-09	-1.87884	-0.187663	1.12626e-17	-1.58934	-0.423542	8.03565e-08	-1.9409	-0.539856
77258078	rs118138727	2.4574e-09	-1.41762	-5.29935e-10	1.35523e-16	0.474767	-5.29935e-10	1.91655e-07	-1.61153	-5.29935e-10
77258291	rs1667679	5.97494e-10	-1.80761	-1.02413	3.85389e-18	-1.92046	-1.16483	4.82272e-08	-1.78103	-1.21027
77258581	rs1667682	8.04511e-10	-1.64107	-0.893183	4.82893e-18	-1.81211	-1.04764	5.7914e-08	-1.71037	-1.0979
77258649	rs11663866	1.59304e-09	-1.85109	-5.29935e-10	4.63586e-17	-0.597967	-5.29935e-10	1.38948e-07	-1.93312	-5.29935e-10
77258793	rs11660317	1.61362e-09	-1.83825	-5.29935e-10	4.83184e-17	-0.556561	-5.29935e-10	1.40041e-07	-1.92529	-5.29935e-10
77259619	rs432328	5.68494e-10	-1.80143	-1.08007	3.67422e-18	-1.924	-1.20904	4.64241e-08	-1.7744	-1.25501
77260212	rs118022989	2.36471e-09	-1.45608	-5.29935e-10	1.26718e-17	-1.895	-5.29935e-10	2.55572e-07	-1.32372	-5.29935e-10
77260507	rs112035505	1.61362e-09	-1.83825	-5.29935e-10	4.83184e-17	-0.556561	-5.29935e-10	1.40041e-07	-1.92529	-5.29935e-10
77261229	rs8083584	1.59304e-09	-1.85109	-5.29935e-10	4.63586e-17	-0.597967	-5.29935e-10	1.38948e-07	-1.93312	-5.29935e-10
77261323	rs142909590	1.43211e-09	-1.95758	-5.29935e-10	1.17343e-17	-1.97186	-5.29935e-10	1.43943e-07	-1.89781	-5.29935e-10
77261391	rs8084818	1.59806e-09	-1.84794	-5.29935e-10	4.68382e-17	-0.587674	-5.29935e-10	1.39213e-07	-1.93122	-5.29935e-10
77261727	rs1667683	5.65754e-10	-1.78223	-1.10409	3.49284e-18	-1.93395	-1.24971	4.62357e-08	-1.75384	-1.27964
77261765	rs113405719	1.64631e-09	-1.81819	-5.29935e-10	5.14203e-17	-0.494341	-5.29935e-10	1.41829e-07	-1.9126	-5.29935e-10
77262485	rs76714050	1.60317e-09	-1.84475	-5.29935e-10	4.73247e-17	-0.577343	-5.29935e-10	1.39483e-07	-1.92928	-5.29935e-10
77263156	rs1660151	7.52413e-10	-1.56788	-1.03332	4.42331e-18	-1.75957	-1.18791	5.47435e-08	-1.64471	-1.21985
77263169	rs7234252	1.62384e-09	-1.83194	-5.29935e-10	4.9289e-17	-0.536674	-5.29935e-10	1.40594e-07	-1.92135	-5.29935e-10
77263537	rs112718099	1.60317e-09	-1.84475	-5.29935e-10	4.73247e-17	-0.577343	-5.29935e-10	1.39483e-07	-1.92928	-5.29935e-10
77263617	rs116955659	1.98286e-09	-1.63219	-5.29935e-10	1.48541e-17	-1.7361	-5.29935e-10	2.14773e-07	-1.49764	-5.29935e-10
77263878	rs9962730	1.56396e-09	-1.86951	-5.29935e-10	4.61411e-17	-0.60267	-5.29935e-10	1.37308e-07	-1.945	-5.29935e-10
77264005	rs117680682	2.75271e-09	-1.30414	-5.29935e-10	1.81064e-17	-1.53811	-5.29935e-10	2.36958e-07	-1.39934	-5.29935e-10
77264121	rs12963519	3.2715e-09	-1.13148	-5.29935e-10	1.64283e-17	-1.63537	-5.29935e-10	3.18221e-07	-1.10448	-5.29935e-10
77264132	rs11664383	1.60835e-09	-1.84152	-5.29935e-10	4.7818e-17	-0.566972	-5.29935e-10	1.39759e-07	-1.9273	-5.29935e-10
77264442	rs1660150	5.28579e-10	-1.77822	-1.17607	3.30885e-18	-1.94372	-1.29405	4.37937e-08	-1.75197	-1.33576
77264481	rs8090984	1.62384e-09	-1.83194	-5.29935e-10	4.9289e-17	-0.536674	-5.29935e-10	1.40594e-07	-1.92135	-5.29935e-10
77264516	rs8091512	1.60835e-09	-1.84152	-5.29935e-10	4.7818e-17	-0.566972	-5.29935e-10	1.39759e-07	-1.9273	-5.29935e-10
77264539	rs1660149	8.27325e-10	-1.54158	-0.964709	4.78732e-18	-1.74024	-1.12816	5.93951e-08	-1.62095	-1.16206
77264649	rs1660148	7.70489e-10	-1.52359	-1.05387	4.58042e-18	-1.72689	-1.18569	5.62499e-08	-1.60466	-1.23276
77264653	rs1660147	5.3919e-10	-1.74088	-1.19354	3.23504e-18	-1.95091	-1.30942	4.50229e-08	-1.70974	-1.35031
77264720	rs8095534	1.60317e-09	-1.84475	-5.29935e-10	4.73247e-17	-0.577343	-5.29935e-10	1.39483e-07	-1.92928	-5.29935e-10
77265886	rs1667707	1.80744e-09	-1.03258	-0.692245	1.06693e-17	-1.2627	-0.804303	1.20204e-07	-1.09369	-0.984339
77266154	rs8099113	1.59806e-09	-1.84794	-5.29935e-10	4.68382e-17	-0.587674	-5.29935e-10	1.39213e-07	-1.93122	-5.29935e-10
77266512	rs559546242	1.47636e-09	-1.92715	-5.29935e-10	1.19024e-17	-1.95764	-5.29935e-10	1.4658e-07	-1.87966	-5.29935e-10
77266527	rs1660144	5.58575e-10	-1.70556	-1.19354	3.24532e-18	-1.94774	-1.30942	4.63904e-08	-1.67982	-1.35031
77266757	rs1660143	5.93133e-10	-1.65714	-1.18193	3.23352e-18	-1.96159	-1.29921	4.92697e-08	-1.62927	-1.34065
77266982	rs1542252	8.15763e-10	-1.45997	-1.06039	4.53114e-18	-1.7319	-1.1915	5.86776e-08	-1.55686	-1.23831
77267195	rs55709358	1.64425e-09	-1.81944	-5.29935e-10	1.22559e-17	-1.92837	-5.29935e-10	1.74957e-07	-1.70268	-5.29935e-10
77267381	rs79962649	1.65759e-09	-1.81137	-5.29935e-10	4.77481e-17	-0.568434	-5.29935e-10	1.44127e-07	-1.89653	-5.29935e-10
77267390	rs76073781	1.70696e-09	-1.78202	-5.29935e-10	5.1869e-17	-0.485652	-5.29935e-10	1.47182e-07	-1.87556	-5.29935e-10
77267443	rs113094875	1.65759e-09	-1.81137	-5.29935e-10	4.77481e-17	-0.568434	-5.29935e-10	1.44127e-07	-1.89653	-5.29935e-10
77267660	rs72993917	1.66834e-09	-1.8049	-5.29935e-10	3.06485e-17	-1.01179	-5.29935e-10	1.67381e-07	-1.74695	-5.29935e-10
77267674	rs11661433	1.65759e-09	-1.81137	-5.29935e-10	4.77481e-17	-0.568434	-5.29935e-10	1.44127e-07	-1.89653	-5.29935e-10
77267687	rs1660142	8.32154e-10	-1.47902	-1.02145	4.63052e-18	-1.74499	-1.15672	5.96253e-08	-1.57402	-1.20513
77267690	rs1660141	8.52861e-10	-1.46115	-1.01474	4.43116e-18	-1.79501	-1.1507	5.9136e-08	-1.588	-1.19939
77267919	rs11664436	1.65759e-09	-1.81137	-5.29935e-10	4.77481e-17	-0.568434	-5.29935e-10	1.44127e-07	-1.89653	-5.29935e-10
77268236	rs1108411	2.58885e-09	-1.36552	-5.29935e-10	1.62746e-17	-1.64477	-5.29935e-10	2.39255e-07	-1.38969	-5.29935e-10
77268413	rs78496390	1.63389e-09	-1.82577	-5.29935e-10	5.02421e-17	-0.517521	-5.29935e-10	1.42811e-07	-1.9057	-5.29935e-10
77268510	rs1078633	8.47545e-10	-1.42827	-1.05387	4.55935e-18	-1.7315	-1.18569	6.09519e-08	-1.52437	-1.23276
77268558	rs75053293	1.65165e-09	-1.81496	-5.29935e-10	4.72523e-17	-0.578872	-5.29935e-10	1.43765e-07	-1.89904	-5.29935e-10
77268694	rs1078634	9.00379e-10	-1.38755	-1.03412	4.77013e-18	-1.70395	-1.16805	6.43268e-08	-1.48731	-1.21594
77268735	rs111971103	1.62304e-09	-1.83243	-5.29935e-10	4.48621e-17	-0.630782	-5.29935e-10	1.4204e-07	-1.91111	-5.29935e-10
77268754	rs77007634	7.0077e-09	-0.369721	-5.29935e-10	1.99489e-17	-1.4412	-5.29935e-10	9.63328e-07	0.00316884	-5.29935e-10
77269128	rs77829013	1.68796e-09	-1.79321	-5.29935e-10	5.02827e-17	-0.516713	-5.29935e-10	1.45998e-07	-1.88363	-5.29935e-10
77269289	rs372741	5.79758e-10	-1.73305	-1.12883	3.4291e-18	-1.94442	-1.25765	4.67164e-08	-1.72013	-1.303
77270453	rs74901737	1.71964e-09	-1.77461	-5.29935e-10	5.293e-17	-0.465404	-5.29935e-10	1.47977e-07	-1.87017	-5.29935e-10
77270565	rs72993920	2.0685e-09	-1.58991	-5.29935e-10	1.95468e-17	-1.46156	-5.29935e-10	2.04214e-07	-1.54806	-5.29935e-10
77270698	rs1660139	5.91972e-10	-1.74033	-1.1007	3.53372e-18	-1.9416	-1.23043	4.72809e-08	-1.7276	-1.28352
77270776	rs76910276	1.69043e-09	-1.79175	-5.29935e-10	1.59962e-17	-1.66202	-5.29935e-10	1.46343e-07	-1.88127	-5.29935e-10
77271091	rs75546700	2.92298e-10	-1.90798	-1.63873	3.45416e-18	-1.55845	-1.63635	2.99043e-08	-1.80177	-1.66745
77271138	rs440085	8.68973e-10	-1.47923	-0.977945	4.5157e-18	-1.80573	-1.12109	5.93435e-08	-1.60369	-1.1802
77271311	rs74450512	3.44552e-09	-0.466338	-0.613318	1.32479e-17	-0.988212	-0.86232	2.30554e-07	-0.433335	-0.993407
77271410	rs34406707	5.17621e-09	-0.672658	-5.29935e-10	2.5647e-17	-1.18995	-5.29935e-10	7.48817e-07	-0.248731	-5.29935e-10
77271669	rs111304587	1.74696e-09	-1.75885	-5.29935e-10	5.52189e-17	-0.423069	-5.29935e-10	1.49702e-07	-1.85858	-5.29935e-10
77271730	rs113892200	1.7542e-09	-1.75472	-5.29935e-10	5.58269e-17	-0.412117	-5.29935e-10	1.50162e-07	-1.85551	-5.29935e-10
77271819	rs79367139	1.7542e-09	-1.75472	-5.29935e-10	5.58269e-17	-0.412117	-5.29935e-10	1.50162e-07	-1.85551	-5.29935e-10
77271988	rs1667709	5.83566e-10	-1.76836	-1.08697	3.80229e-18	-1.92921	-1.16956	4.93341e-08	-1.75639	-1.21222
77272024	rs1660137	6.1814e-10	-1.75457	-1.0432	3.77828e-18	-1.93562	-1.16948	4.88764e-08	-1.74222	-1.23571
77272636	rs1660136	8.46732e-10	-1.46954	-1.01356	4.27253e-18	-1.73849	-1.24368	5.71549e-08	-1.56548	-1.25598
77273178	rs28627209	2.88033e-10	-1.91688	-1.64453	3.36858e-18	-1.58045	-1.63943	2.93849e-08	-1.81596	-1.67078
77273265	rs77285956	1.554e-09	-1.8759	-5.29935e-10	1.46166e-17	-1.75221	-5.29935e-10	1.33192e-07	-1.97543	-5.29935e-10
77273325	rs2581726	4.9623e-10	-1.83608	-1.18136	3.71874e-18	-1.80973	-1.31126	4.04439e-08	-1.87173	-1.29558
77273641	rs1667701	9.81535e-10	-1.4669	-0.868472	5.39683e-18	-1.71975	-1.02881	6.98768e-08	-1.54101	-1.07948
77273646	rs1667702	9.92858e-10	-1.4764	-0.847498	5.46257e-18	-1.72651	-1.00995	7.05335e-08	-1.5498	-1.06134
77273658	rs838055	1.09424e-09	-1.40115	-0.825519	5.62862e-18	-1.71635	-0.990157	7.60925e-08	-1.49298	-1.04229
77273862	rs8088952	1.76699e-09	-1.74746	-5.29935e-10	5.69026e-17	-0.393034	-5.29935e-10	1.50977e-07	-1.8501	-5.29935e-10
77274019	rs8089152	1.65133e-09	-1.81515	-5.29935e-10	4.76204e-17	-0.571113	-5.29935e-10	1.43638e-07	-1.89993	-5.29935e-10
77274170	rs78060425	1.65133e-09	-1.81515	-5.29935e-10	4.76204e-17	-0.571113	-5.29935e-10	1.43638e-07	-1.89993	-5.29935e-10
77274445	rs838053	1.65355e-09	-1.95912	0.145321	1.25198e-17	-1.81385	-0.0932138	9.98032e-08	-1.97927	-0.284758
77274473	rs76916085	1.60333e-09	-1.84465	-5.29935e-10	1.49133e-17	-1.73212	-5.29935e-10	1.41019e-07	-1.91833	-5.29935e-10
77275049	rs113507668	3.37486e-10	-1.81263	-1.59033	2.8794e-18	-1.97952	-1.39727	3.06298e-08	-1.85554	-1.58971
77275147	rs34679792	3.96104e-09	-0.940224	-5.29935e-10	3.20371e-17	-0.96748	-5.29935e-10	3.22637e-07	-1.0907	-5.29935e-10
77275265	rs148784415	3.06606e-09	-2.00774e-10	-1.19634	3.95274e-17	-2.00774e-10	-0.75738	3.3089e-07	-2.00774e-10	-1.06544
77275766	rs28520665	2.62305e-10	-1.97622	-1.67875	2.1491e-18	-1.97763	-1.69169	2.70856e-08	-1.91676	-1.65146
77275789	rs446628	6.21278e-10	-1.35674	-1.43597	2.75423e-18	-1.9726	-1.44863	5.3668e-08	-1.36234	-1.52207
77275967	rs12971165	2.90035e-09	-1.2519	-5.29935e-10	1.42586e-17	-1.77701	-5.29935e-10	2.83074e-07	-1.22152	-5.29935e-10
77276168	rs117694679	2.85493e-10	-1.94918	-1.62108	3.12514e-18	-1.61483	-1.68006	2.66587e-08	-1.91995	-1.66416
77276417	rs11662485	1.49431e-09	-1.91506	-5.29935e-10	4.62835e-17	-0.599589	-5.29935e-10	1.32782e-07	-1.97851	-5.29935e-10
77276856	rs9951224	1.59026e-09	-1.85283	-5.29935e-10	9.25096e-17	0.0929382	-5.29935e-10	1.3597e-07	-1.95479	-5.29935e-10
77276964	rs177820	8.40325e-10	-1.28781	-1.20288	6.89512e-18	-1.28148	-1.22208	5.12175e-08	-1.57223	-1.35891
77277405	rs12958819	4.43529e-10	-1.92005	-1.20968	3.28018e-18	-1.9542	-1.29227	4.021e-08	-1.82486	-1.34825
77277474	rs3826572	4.11294e-10	-1.9795	-1.22568	4.54057e-18	-1.58961	-1.33171	3.27638e-08	-1.95925	-1.41865
77277478	rs71366535	1.7881e-09	-1.73558	-5.29935e-10	1.1926e-17	-1.95565	-5.29935e-10	1.60841e-07	-1.78681	-5.29935e-10
77277707	rs6506773	3.5341e-10	-1.76297	-1.59388	4.05106e-17	0.889671	-1.62248	2.80113e-08	-1.87599	-1.65863
77277719	rs12959273	1.56136e-09	-1.97924	0.108072	7.73928e-18	-1.96128	-0.426785	9.54158e-08	-1.97434	-0.33464
77277850	rs74726111	9.72204e-10	-1.2659	-1.07902	4.34227e-18	-1.64969	-1.31629	7.03675e-08	-1.30579	-1.3077
77278071	rs116844899	1.57763e-09	-1.86081	-5.29935e-10	1.23088e-17	-1.92406	-5.29935e-10	1.77017e-07	-1.69098	-5.29935e-10
77278268	rs77409324	6.25868e-10	-1.48152	-1.30382	3.43764e-18	-1.74073	-1.45886	5.04094e-08	-1.53626	-1.41078
77278437	rs57944523	2.86421e-10	-1.88618	-1.68084	2.31669e-18	-1.90261	-1.69162	2.82209e-08	-1.83732	-1.68984
77278807	rs3786221	4.62652e-10	-1.44783	-1.63968	1.29354e-17	-0.268995	-1.60541	3.86913e-08	-1.53433	-1.67728
77278819	rs3786222	5.28024e-10	-1.32919	-1.62615	1.35156e-17	-0.245351	-1.58518	4.34888e-08	-1.42712	-1.6676
77278828	rs55986020	8.93341e-10	-1.24927	-1.18025	9.26567e-17	1.2885	-1.19397	5.55192e-08	-1.52285	-1.32765
77278946	rs55675563	5.17825e-10	-1.33839	-1.63645	1.47373e-17	-0.145916	-1.59808	4.31624e-08	-1.42789	-1.67437
77279166	rs56116621	5.12082e-10	-1.34567	-1.64033	1.29237e-17	-0.272335	-1.60298	4.24394e-08	-1.44231	-1.67684
77279412	rs56277523	2.86295e-10	-1.92365	-1.64381	2.28311e-18	-1.93623	-1.6726	2.68415e-08	-1.88392	-1.69336
77279413	rs56096604	2.86297e-10	-1.92365	-1.6438	2.28312e-18	-1.93623	-1.6726	2.68415e-08	-1.88392	-1.69336
77279750	rs2044750	2.1175e-09	-1.68964	0.123143	7.71777e-18	-1.95264	-0.438206	1.49349e-07	-1.55718	-0.30376
77279841	rs77961666	7.15389e-10	-1.43249	-1.21917	8.37818e-17	1.22621	-1.23237	4.69263e-08	-1.65815	-1.3605
77279921	rs79426764	2.93981e-10	-1.84055	-1.70042	2.40711e-18	-1.87214	-1.68381	3.00419e-08	-1.82095	-1.64368
77279958	rs62096924	7.45686e-10	-1.42192	-1.18826	8.86077e-17	1.25172	-1.20188	4.85578e-08	-1.65004	-1.33443
77279961	rs76389821	1.40479e-09	-1.97684	-5.29935e-10	2.2821e-17	-1.30669	-5.29935e-10	1.32699e-07	-1.97914	-5.29935e-10
77280063	rs76338108	2.83078e-10	-1.87831	-1.70045	2.30493e-18	-1.90498	-1.69435	2.83183e-08	-1.8615	-1.66222
77280231	rs62096925	5.11943e-10	-1.6008	-1.38547	8.98563e-17	1.43378	-1.36994	3.67546e-08	-1.76731	-1.49566
77280480	rs76368826	4.79294e-10	-1.64083	-1.41134	7.55037e-17	1.31136	-1.42155	3.48846e-08	-1.79699	-1.51819
77280566	rs118097556	4.94282e-10	-1.60552	-1.41586	8.3761e-17	1.41959	-1.42599	3.56808e-08	-1.77083	-1.52178
77282341	rs11663132	4.85519e-10	-1.6144	-1.42487	8.08216e-17	1.39271	-1.43484	3.51936e-08	-1.77745	-1.52891
77282396	rs11663136	4.87853e-10	-1.6102	-1.42427	8.19045e-17	1.40543	-1.43425	3.53205e-08	-1.77433	-1.52843
77282558	rs11660906	5.02548e-10	-1.57158	-1.43321	6.44417e-17	1.17442	-1.44303	3.72773e-08	-1.71336	-1.53548
77283135	rs78063199	5.34376e-10	-1.57832	-1.36507	9.54806e-17	1.50062	-1.37607	3.79307e-08	-1.75039	-1.48107
77283136	rs75352804	5.36899e-10	-1.58757	-1.35111	9.41892e-17	1.47327	-1.36234	3.8096e-08	-1.75737	-1.46974
77283144	rs148294447	2.64737e-09	-1.34316	-5.29935e-10	1.2254e-17	-1.92852	-5.29935e-10	2.67435e-07	-1.27835	-5.29935e-10
77283489	rs79145415	1.04443e-08	-2.00774e-10	0.0293275	1.20726e-16	-2.00774e-10	0.359146	7.45472e-07	-2.00774e-10	-0.253208
77283736	rs56151036	2.18991e-09	-1.53287	-5.29935e-10	2.23712e-16	0.975986	-5.29935e-10	1.6958e-07	-1.7339	-5.29935e-10
77283811	rs920472	1.85919e-09	-2.00774e-10	-1.69659	1.54969e-17	-2.00774e-10	-1.69373	1.75893e-07	-2.00774e-10	-1.69735
77284465	rs72993945	1.00095e-09	-1.91697	-0.398812	7.75723e-18	-1.91192	-0.473824	1.13002e-07	-1.86675	-0.273067
77284520	rs56384153	7.64864e-10	-1.00962	-1.57517	1.19876e-16	1.99376	-1.64168	5.60941e-08	-1.17752	-1.66268
77284930	rs3894049	1.0877e-09	-1.93021	-0.302457	6.64912e-18	-1.97028	-0.569611	1.13702e-07	-1.91581	-0.217832
77285025	rs62096928	4.54241e-10	-1.61384	-1.49202	4.70897e-17	1.01493	-1.59725	3.20732e-08	-1.76042	-1.63878
77285028	rs838047	1.48913e-09	-1.82994	-0.0886006	7.15791e-18	-1.97421	-0.491951	1.67439e-07	-1.74454	-0.00206432
77285046	rs11659316	4.40573e-10	-1.60444	-1.53197	4.70541e-17	1.04171	-1.62479	3.16406e-08	-1.75313	-1.65965
77285643	rs73973415	2.602e-10	-1.97952	-1.68351	2.24251e-18	-1.97077	-1.65601	2.71196e-08	-1.97889	-1.58808
77286013	rs62096932	4.52101e-10	-1.62794	-1.48264	4.89972e-17	1.04799	-1.5906	3.18046e-08	-1.774	-1.63361
77286039	rs112271390	4.645e-10	-1.62221	-1.46131	4.69917e-17	0.99089	-1.57529	3.2421e-08	-1.76689	-1.62153
77286067	rs6506775	1.99427e-09	-1.93931	0.312861	6.88317e-18	-1.92633	-0.57896	1.27968e-07	-1.90016	-0.115286
77286100	rs113510081	5.1238e-10	-1.52072	-1.4647	6.15486e-17	1.2632	-1.57775	3.61141e-08	-1.65706	-1.62348
77286111	rs113600401	4.85836e-10	-1.61042	-1.4282	5.69944e-17	1.15958	-1.551	3.34541e-08	-1.75506	-1.60199
77286121	rs111485419	2.14672e-09	-1.55279	-5.29935e-10	1.95217e-16	0.839737	-5.29935e-10	1.674e-07	-1.74684	-5.29935e-10
77286141	rs3786224	4.554e-10	-1.61951	-1.4838	5.32982e-17	1.13296	-1.59143	3.21634e-08	-1.76214	-1.63426
77286167	rs79122149	4.27409e-10	-1.68815	-1.47859	4.34125e-17	0.924096	-1.58772	3.06062e-08	-1.81467	-1.63136
77286303	rs9948543	1.87948e-09	-1.92553	0.239793	7.39307e-18	-1.88004	-0.553787	1.53888e-07	-1.87483	0.0438277
77286363	rs73481147	5.95491e-10	-1.58915	-1.24595	6.97967e-17	1.22105	-1.40984	3.83174e-08	-1.73841	-1.48292
77286377	rs113307402	7.38062e-10	-1.54164	-1.07882	9.7141e-17	1.35453	-1.21274	4.68923e-08	-1.70078	-1.31859
77286388	rs113398280	7.89947e-10	-1.54667	-1.00585	1.02221e-16	1.34064	-1.14787	4.94763e-08	-1.70479	-1.26094
77286406	rs73481148	6.49489e-10	-1.63343	-1.11487	7.23502e-17	1.09176	-1.24462	4.24174e-08	-1.77292	-1.34674
77286558	rs141709391	1.47461e-09	-1.92834	-5.29935e-10	1.16961e-17	-1.97511	-5.29935e-10	1.37908e-07	-1.94064	-5.29935e-10
77286754	rs111498447	1.7151e-09	-1.77726	-5.29935e-10	9.9634e-17	0.16713	-5.29935e-10	1.45388e-07	-1.88782	-5.29935e-10
77286955	rs62096933	1.7698e-09	-1.74586	-5.29935e-10	2.10648e-17	-1.38677	-5.29935e-10	1.62574e-07	-1.77609	-5.29935e-10
77286967	rs140347026	3.6829e-09	-1.01303	-5.29935e-10	4.15168e-16	1.59431	-5.29935e-10	2.89837e-07	-1.19791	-5.29935e-10
77287075	rs75843449	3.5511e-09	-1.04947	-5.29935e-10	9.19227e-16	2.38916	-5.29935e-10	2.6248e-07	-1.29705	-5.29935e-10
77287314	rs62096935	5.31162e-10	-1.54294	-1.40647	7.6819e-17	1.36724	-1.46017	4.19961e-08	-1.70152	-1.42813
77287385	rs451691	3.15638e-10	-1.82409	-1.6458	2.2787e-18	-1.91041	-1.70035	2.76278e-08	-1.84737	-1.70103
77287776	rs1052025	6.943e-10	-1.96556	-0.716023	6.0186e-18	-1.97901	-0.660509	8.67858e-08	-1.94243	-0.461356
77287796	rs11661539	6.86778e-10	-1.20305	-1.48942	1.05253e-16	1.78852	-1.56653	4.44449e-08	-1.50443	-1.56855
77288425	rs55668001	1.40155e-09	-1.97915	-5.29935e-10	2.21368e-17	-1.33713	-5.29935e-10	1.33998e-07	-1.9694	-5.29935e-10
77288681	rs55973677	2.62331e-10	-1.97936	-1.67551	2.15816e-18	-1.96525	-1.69986	2.7405e-08	-1.85556	-1.70094
77288806	rs9518	3.46398e-10	-1.71313	-1.66377	1.19383e-17	-0.381859	-1.57276	2.95774e-08	-1.80909	-1.67112
77289050	rs55941236	6.09158e-10	-1.26252	-1.54989	4.53693e-17	0.994183	-1.61372	3.80601e-08	-1.61271	-1.61535
77289367	rs56007267	6.19363e-09	-2.00774e-10	-0.493209	5.31062e-17	-2.00774e-10	-0.46208	6.78102e-07	-2.00774e-10	-0.347927
77289595	rs62096945	7.73864e-10	-1.02847	-1.54461	8.22617e-17	1.58523	-1.6097	4.58597e-08	-1.43028	-1.61136
77289758	rs77959360	1.85154e-09	-2.00774e-10	-1.70071	1.55858e-17	-2.00774e-10	-1.68801	1.76009e-07	-2.00774e-10	-1.69669
77290010	rs138944613	2.14736e-09	-2.00774e-10	-1.55249	2.04928e-17	-2.00774e-10	-1.4143	2.03364e-07	-2.00774e-10	-1.55223
77290026	rs308526	3.55642e-10	-1.66718	-1.68338	2.43823e-18	-1.89444	-1.64866	3.2677e-08	-1.74871	-1.63184
77290109	rs308527	3.04562e-10	-1.81804	-1.68758	2.13953e-18	-1.97548	-1.69831	2.71021e-08	-1.91378	-1.65383
77290167	rs308528	7.48263e-10	-1.4181	-1.18863	3.28861e-18	-1.92346	-1.32045	6.10897e-08	-1.51175	-1.24313
77290177	rs11663968	7.92188e-10	-1.02847	-1.52121	8.37627e-17	1.58523	-1.59162	4.66891e-08	-1.43028	-1.59344
77290302	rs838050	2.92463e-10	-1.87318	-1.67297	2.54012e-18	-1.82829	-1.67387	2.66961e-08	-1.97839	-1.60432
77290358	rs117504760	1.40713e-09	-1.97518	-5.29935e-10	1.43118e-17	-1.77329	-5.29935e-10	1.32943e-07	-1.9773	-5.29935e-10
77290481	rs75322594	1.93546e-09	-2.00774e-10	-1.65638	1.56035e-17	-2.00774e-10	-1.68688	1.91983e-07	-2.00774e-10	-1.60982
77290519	rs8090291	2.96871e-10	-1.84944	-1.68175	2.36174e-18	-1.91774	-1.65724	2.98568e-08	-1.79539	-1.67543
77290581	rs8090425	1.06664e-09	-0.551701	-1.70052	3.9627e-17	0.92373	-1.67859	8.98019e-08	-0.67103	-1.69859
77290619	rs72618577	1.0159e-09	-0.602009	-1.69895	3.16656e-17	0.708113	-1.68726	8.48817e-08	-0.7324	-1.69357
77290842	rs9956410	1.12039e-09	-0.560185	-1.64286	1.11531e-17	-0.583263	-1.43939	1.1928e-07	-0.471225	-1.61452
77290876	rs9953974	9.106e-10	-0.70928	-1.7011	2.88175e-17	0.595619	-1.66901	7.50614e-08	-0.856886	-1.69203
77290926	rs12458485	9.37756e-10	-0.679822	-1.70117	3.0929e-17	0.6776	-1.68028	8.1548e-08	-0.775363	-1.69067
77291379	rs372464	9.76141e-09	-1.67322	1.63493	7.7259e-17	-1.91484	1.82763	8.86179e-07	-1.80588	1.72557
77291418	rs183374	3.91043e-09	-1.79518	0.842096	3.21708e-17	-1.71666	0.753346	4.04815e-07	-1.77999	0.916192
77291518	rs117844092	7.87013e-09	-2.00774e-10	-0.253656	5.55152e-17	-2.00774e-10	-0.417717	5.69284e-07	-2.00774e-10	-0.522846
77291751	rs308529	4.10143e-09	0.0803539	-0.985747	4.6646e-17	0.359227	-0.951013	3.68611e-07	0.259952	-1.21744
77292526	rs138877740	1.9577e-09	-2.00774e-10	-1.64496	1.53821e-17	-2.00774e-10	-1.70117	1.75269e-07	-2.00774e-10	-1.7009
77292574	rs402953	4.13047e-09	-0.89834	-5.29935e-10	2.75442e-17	-1.11858	-5.29935e-10	4.73665e-07	-0.706724	-5.29935e-10
77292708	rs8095968	4.46697e-10	-1.92901	-1.19359	3.5806e-18	-1.97952	-1.17932	3.80693e-08	-1.926	-1.30182
77293120	rs55952107	3.87589e-10	-1.88004	-1.3845	4.65133e-18	-1.72791	-1.16931	3.77499e-08	-1.92456	-1.31168
77293147	rs79442075	3.60517e-10	-1.97722	-1.35972	3.29981e-18	-1.89647	-1.34403	3.04497e-08	-1.97946	-1.47169
77293378	rs61464225	4.66977e-10	-1.70055	-1.37766	6.70586e-18	-1.18288	-1.34852	3.56726e-08	-1.80813	-1.48471
77293422	rs73969943	5.00833e-10	-1.69201	-1.3162	6.73927e-18	-1.25344	-1.27298	3.75945e-08	-1.80619	-1.43417
77293590	rs117991527	2.51944e-09	-2.00774e-10	-1.39269	2.98448e-17	-2.00774e-10	-1.03836	2.39915e-07	-2.00774e-10	-1.38694
77293649	rs12968929	5.18385e-10	-1.59315	-1.38061	3.04345e-18	-1.92302	-1.39836	3.74625e-08	-1.77631	-1.46757
77294710	rs2044749	5.53676e-10	-1.45242	-1.45549	8.57205e-18	-0.882154	-1.40371	3.98257e-08	-1.65169	-1.53102
77294783	rs2165294	4.76063e-10	-1.54984	-1.5091	1.48314e-17	-0.306959	-1.43067	3.59114e-08	-1.74661	-1.53956
77294813	rs7232979	4.67558e-10	-1.55613	-1.52084	1.40969e-17	-0.319391	-1.46903	3.51912e-08	-1.75123	-1.5552
77295057	rs2060610	2.04743e-09	-2.00774e-10	-1.60015	1.96701e-17	-2.00774e-10	-1.45527	1.99144e-07	-2.00774e-10	-1.5732
77295244	rs59660071	4.19776e-10	-1.61482	-1.56994	1.41839e-17	-0.266867	-1.5154	3.24534e-08	-1.78324	-1.60418
77295256	rs9952662	4.49604e-10	-1.53725	-1.57887	1.45344e-17	-0.231806	-1.52605	3.39984e-08	-1.72908	-1.61183
77295373	rs9961410	4.35958e-10	-1.54367	-1.60327	1.38765e-17	-0.24459	-1.55959	3.30754e-08	-1.7339	-1.63453
77295464	rs9961524	4.38765e-10	-1.53725	-1.60327	1.40551e-17	-0.231806	-1.55959	3.32354e-08	-1.72908	-1.63453
77296105	rs11877133	3.10831e-10	-1.97847	-1.50676	3.95935e-18	-1.49729	-1.561	2.8745e-08	-1.97007	-1.53869
77296622	rs9676139	3.92618e-10	-1.96878	-1.28287	3.10915e-18	-1.97599	-1.32404	3.35215e-08	-1.9791	-1.37594
77296773	rs2581735	3.40212e-10	-1.96143	-1.43349	2.95352e-18	-1.77831	-1.57306	2.74255e-08	-1.9794	-1.57635
77296864	rs112263138	4.48787e-09	-0.815351	-5.29935e-10	1.75951e-17	-1.56675	-5.29935e-10	4.95109e-07	-0.662447	-5.29935e-10
77297296	rs111237470	1.69712e-09	-1.7878	-5.29935e-10	1.16893e-17	-1.9757	-5.29935e-10	1.52156e-07	-1.84232	-5.29935e-10
77298974	rs113972063	3.62646e-09	-1.02847	-5.29935e-10	1.54553e-17	-1.69642	-5.29935e-10	4.45981e-07	-0.766949	-5.29935e-10
77299280	rs4799062	3.40641e-10	-1.69966	-1.694	4.491e-18	-1.23294	-1.69936	3.70489e-08	-1.5622	-1.69278
77299335	rs115317559	2.32089e-09	-1.47478	-5.29935e-10	1.57056e-17	-1.68036	-5.29935e-10	2.53381e-07	-1.33233	-5.29935e-10
77299522	rs56311477	4.3841e-09	-0.838745	-5.29935e-10	1.93568e-17	-1.47133	-5.29935e-10	5.70033e-07	-0.521531	-5.29935e-10
77299650	rs114593421	4.32764e-09	-0.851708	-5.29935e-10	1.69033e-17	-1.60687	-5.29935e-10	5.49865e-07	-0.557552	-5.29935e-10
77300035	rs2362923	6.91571e-10	-1.90261	-0.782914	5.63238e-18	-1.8479	-0.857941	6.42571e-08	-1.81882	-0.88551
77300296	rs34647994	6.85151e-10	-1.90542	-0.789425	5.43632e-18	-1.86431	-0.876959	6.37406e-08	-1.82079	-0.891618
77300455	rs118160836	3.95368e-09	-0.942083	-5.29935e-10	1.60604e-17	-1.65801	-5.29935e-10	4.96688e-07	-0.659263	-5.29935e-10
77300550	rs838043	5.7801e-10	-1.95686	-0.908029	4.74987e-18	-1.88855	-0.987709	5.11831e-08	-1.92157	-1.01025
77300563	rs838044	5.69358e-10	-1.95216	-0.927818	4.70471e-18	-1.87934	-1.00647	5.06198e-08	-1.91417	-1.02871
77300799	rs838045	5.42845e-10	-1.95586	-0.971806	4.36911e-18	-1.90365	-1.05616	4.8391e-08	-1.92182	-1.06609
77301015	rs73477015	1.92747e-09	-1.66052	-5.29935e-10	1.37029e-17	-1.81677	-5.29935e-10	2.03944e-07	-1.54938	-5.29935e-10
77301121	rs73477017	1.96611e-09	-1.64067	-5.29935e-10	1.38997e-17	-1.8025	-5.29935e-10	2.08689e-07	-1.52638	-5.29935e-10
77301142	rs838046	5.544e-10	-1.96309	-0.943508	4.49655e-18	-1.90153	-1.02954	4.91922e-08	-1.93183	-1.03966
77301209	rs116348835	3.4109e-09	-1.08975	-5.29935e-10	1.48302e-17	-1.73771	-5.29935e-10	4.20165e-07	-0.826577	-5.29935e-10
77301648	rs1097782	7.21221e-10	-1.84967	-0.793866	5.88503e-18	-1.78078	-0.881181	6.84457e-08	-1.74538	-0.895802
77302313	rs186532442	2.16934e-09	-1.54231	-5.29935e-10	3.2064e-17	-0.96664	-5.29935e-10	1.93235e-07	-1.60332	-5.29935e-10
77303476	rs2596604	7.56412e-10	-1.84413	-0.751774	6.32969e-18	-1.77393	-0.815192	7.30064e-08	-1.73795	-0.838725
77303597	rs7233541	3.54523e-10	-1.7196	-1.63411	8.69383e-18	-0.674505	-1.59726	2.8624e-08	-1.85351	-1.65947
77303612	rs150453122	3.91748e-09	-0.951281	-5.29935e-10	1.59786e-17	-1.66313	-5.29935e-10	4.9156e-07	-0.669641	-5.29935e-10
77303755	rs61148064	3.09355e-09	-1.18741	-5.29935e-10	1.42184e-17	-1.77983	-5.29935e-10	3.72365e-07	-0.94735	-5.29935e-10
77303906	rs9950035	2.04868e-09	-1.59953	-5.29935e-10	1.43239e-17	-1.77244	-5.29935e-10	2.18817e-07	-1.47899	-5.29935e-10
77304279	rs369199	1.47996e-09	-1.92472	-5.29935e-10	1.16863e-17	-1.97596	-5.29935e-10	1.44539e-07	-1.89368	-5.29935e-10
77304745	rs1660131	6.14014e-10	-1.97666	-0.827809	4.69425e-18	-1.95418	-0.933857	5.39173e-08	-1.95768	-0.922095
77304800	rs9950252	2.53147e-09	-1.38793	-5.29935e-10	1.39653e-17	-1.7978	-5.29935e-10	2.99617e-07	-1.16472	-5.29935e-10
77304880	rs150561814	2.85289e-09	-1.2684	-5.29935e-10	1.36665e-17	-1.81943	-5.29935e-10	3.41437e-07	-1.03406	-5.29935e-10
77305120	rs9944820	4.12625e-09	-0.899361	-5.29935e-10	1.64501e-17	-1.63404	-5.29935e-10	5.21183e-07	-0.611123	-5.29935e-10
77305290	rs9944946	4.25161e-09	-0.869432	-5.29935e-10	1.67324e-17	-1.61703	-5.29935e-10	5.39025e-07	-0.577463	-5.29935e-10
77305385	rs9953078	3.56816e-09	-1.04468	-5.29935e-10	1.53198e-17	-1.70523	-5.29935e-10	4.3789e-07	-0.785257	-5.29935e-10
77305797	rs28568475	4.13582e-09	-0.897045	-5.29935e-10	1.64717e-17	-1.63273	-5.29935e-10	5.22543e-07	-0.608517	-5.29935e-10
77305823	rs12958236	6.95991e-10	-1.97935	-0.699795	5.35834e-18	-1.95548	-0.80024	5.95753e-08	-1.979	-0.800981
77305824	rs28604904	3.95747e-09	-0.941124	-5.29935e-10	1.6069e-17	-1.65748	-5.29935e-10	4.97226e-07	-0.658181	-5.29935e-10
77305835	rs1660130	7.72281e-10	-1.97635	-0.598783	5.83291e-18	-1.96655	-0.704303	6.56618e-08	-1.97763	-0.705082
77305852	rs12954491	6.64244e-10	-1.97729	-0.748549	5.13845e-18	-1.95844	-0.839183	5.72619e-08	-1.97609	-0.843499
77305960	rs115886827	3.34014e-09	-1.11072	-5.29935e-10	1.46699e-17	-1.74858	-5.29935e-10	4.10251e-07	-0.850456	-5.29935e-10
77306934	rs61746884	5.14253e-10	-1.95735	-1.02442	5.71347e-18	-1.84646	-0.845092	6.22764e-08	-1.971	-0.764647
77306941	rs61746886	3.88117e-09	-0.960594	-5.29935e-10	1.58964e-17	-1.66828	-5.29935e-10	4.86419e-07	-0.680155	-5.29935e-10
77307058	rs398788	1.24595e-09	-1.90217	-0.194662	9.698e-18	-1.88728	-0.275169	1.14845e-07	-1.80743	-0.316216
77307206	rs380833	8.39653e-10	-1.88335	-0.608145	6.12722e-18	-1.88781	-0.733822	7.67932e-08	-1.79059	-0.735523
77307244	rs366085	8.6783e-10	-1.92739	-0.531103	6.16804e-18	-1.96047	-0.654525	7.68693e-08	-1.85793	-0.667186
77307274	rs438222	8.71576e-10	-1.9308	-0.523384	6.20058e-18	-1.96251	-0.647224	7.70244e-08	-1.86317	-0.659929
77307368	rs383068	9.971e-10	-1.89266	-0.426973	7.23338e-18	-1.8969	-0.558772	9.05283e-08	-1.80373	-0.557832
77307429	rs68725	9.1147e-10	-1.88672	-0.522704	6.50019e-18	-1.90176	-0.660787	8.33507e-08	-1.79421	-0.649954
77307746	rs1660127	9.42396e-10	-1.89048	-0.485576	6.93163e-18	-1.87709	-0.621188	9.10935e-08	-1.79706	-0.558284
77307997	rs1107571	6.85415e-10	-1.93854	-0.755916	5.0425e-18	-1.94144	-0.875035	6.29347e-08	-1.8726	-0.852524
77308362	rs79201609	2.61754e-10	-1.97871	-1.67837	4.62762e-18	-1.27912	-1.62321	2.53278e-08	-1.97709	-1.65823
77308403	rs141855431	1.87781e-09	-1.68662	-5.29935e-10	1.30841e-17	-1.86298	-5.29935e-10	1.66852e-07	-1.75012	-5.29935e-10
77308434	rs79750248	9.37791e-10	-0.710285	-1.67067	2.27738e-17	0.273893	-1.58265	6.31471e-08	-1.04089	-1.68086
77308471	rs56405266	5.50367e-10	-1.96519	-0.948709	5.96223e-18	-1.67863	-0.970299	6.41479e-08	-1.79221	-0.913827
77308712	rs1107572	6.42031e-10	-1.97948	-0.78037	4.7342e-18	-1.96181	-0.917747	5.53726e-08	-1.9735	-0.879645
77308743	rs150199448	2.72352e-09	-2.00774e-10	-1.3148	2.0821e-17	-2.00774e-10	-1.39841	2.40018e-07	-2.00774e-10	-1.38651
77309434	rs115312690	3.36728e-09	-1.10263	-5.29935e-10	1.47313e-17	-1.7444	-5.29935e-10	4.14052e-07	-0.841234	-5.29935e-10
77309739	rs115445955	4.65271e-09	-0.77928	-5.29935e-10	1.89745e-17	-1.49128	-5.29935e-10	5.60221e-07	-0.538893	-5.29935e-10
77312251	rs4799064	6.5831e-10	-1.94965	-0.785155	4.68573e-18	-1.97864	-0.911215	5.50498e-08	-1.9683	-0.890691
77312275	rs117945147	3.91755e-09	-1.89999	0.948731	4.84099e-17	-1.97827	1.4236	5.74447e-07	-1.9104	1.39658
77312301	rs145725735	1.59103e-09	-1.85235	-5.29935e-10	1.42196e-17	-1.77975	-5.29935e-10	1.53314e-07	-1.83474	-5.29935e-10
77312435	rs115115314	3.39916e-09	-1.0932	-5.29935e-10	1.48036e-17	-1.73951	-5.29935e-10	4.18519e-07	-0.830502	-5.29935e-10
77312543	rs1667693	6.19118e-10	-1.96215	-0.834041	4.63987e-18	-1.97759	-0.922097	5.49051e-08	-1.97573	-0.885884
77312681	rs445605	5.83948e-10	-1.87353	-0.981147	4.04279e-18	-1.96626	-1.07117	4.81652e-08	-1.9391	-1.05349
77312711	rs3892462	7.67413e-10	-1.97064	-0.610823	7.00603e-18	-1.88654	-0.601063	6.46794e-08	-1.96393	-0.733851
77312779	rs449183	7.95924e-10	-1.97183	-0.573149	6.01568e-18	-1.95342	-0.686587	6.832e-08	-1.97884	-0.664181
77312809	rs694732	8.91796e-10	-1.93502	-0.496229	6.82969e-18	-1.8769	-0.6362	7.93829e-08	-1.89783	-0.595115
77312988	rs9951074	2.80463e-09	-1.28546	-5.29935e-10	2.03155e-17	-1.42299	-5.29935e-10	3.18267e-07	-1.10433	-5.29935e-10
77313312	rs112307664	3.74888e-09	-0.995274	-5.29935e-10	1.55967e-17	-1.68732	-5.29935e-10	4.67719e-07	-0.719357	-5.29935e-10
77313459	rs546316	6.02977e-10	-1.96161	-0.860993	4.5455e-18	-1.97778	-0.942456	5.46207e-08	-1.97553	-0.891284
77313463	rs145115696	1.86041e-09	-2.00774e-10	-1.69593	1.53912e-17	-2.00774e-10	-1.70058	1.76513e-07	-2.00774e-10	-1.69383
77313574	rs655965	7.87223e-10	-1.9638	-0.59217	6.27698e-18	-1.90946	-0.688022	7.13788e-08	-1.92483	-0.67439
77313586	rs547298	6.42456e-10	-1.96834	-0.790844	4.83101e-18	-1.97467	-0.884649	5.57059e-08	-1.97833	-0.868805
77314392	rs383074	6.71166e-10	-1.95676	-0.758708	5.37255e-18	-1.91313	-0.83994	6.22756e-08	-1.91849	-0.817165
77315198	rs117284789	2.88668e-09	-1.25662	-5.29935e-10	1.4272e-17	-1.77607	-5.29935e-10	3.49815e-07	-1.00982	-5.29935e-10
77315214	rs144767496	2.26493e-09	-1.49919	-5.29935e-10	1.59889e-17	-1.66248	-5.29935e-10	2.06539e-07	-1.53674	-5.29935e-10
77315272	rs117557927	1.44462e-09	-1.94888	-5.29935e-10	1.80571e-17	-1.54083	-5.29935e-10	1.60546e-07	-1.78864	-5.29935e-10
77315499	rs116984698	4.76323e-09	-0.755805	-5.29935e-10	1.40281e-16	0.509271	-5.29935e-10	4.14526e-07	-0.840088	-5.29935e-10
77315562	rs370365	7.0232e-10	-1.90715	-0.762946	6.14885e-18	-1.7676	-0.850507	6.90235e-08	-1.827	-0.805781
77315924	rs427046	4.53787e-10	-1.79692	-1.30994	8.3993e-18	-0.882241	-1.42398	3.27721e-08	-1.9408	-1.43685
77315925	rs9989590	5.68022e-10	-1.77917	-1.10315	1.44282e-17	-0.688061	-1.07713	5.4833e-08	-1.83331	-1.02962
77316130	rs117843971	1.76015e-09	-1.75133	-5.29935e-10	1.16561e-17	-1.97854	-5.29935e-10	1.75998e-07	-1.69675	-5.29935e-10
77316975	rs72995917	5.20797e-10	-1.97094	-0.998183	7.53531e-18	-1.8731	-0.541671	7.58892e-08	-1.965	-0.572948
77316989	rs72995919	3.51666e-10	-1.70287	-1.65893	8.69647e-18	-0.637337	-1.63412	2.87048e-08	-1.84178	-1.66838
77317737	rs34678060	3.93126e-10	-1.85566	-1.3947	6.43837e-18	-1.20467	-1.36743	4.02098e-08	-1.86117	-1.31194
77318228	rs111571220	2.04228e-09	-1.60266	-5.29935e-10	1.16542e-17	-1.97871	-5.29935e-10	2.04013e-07	-1.54904	-5.29935e-10
77318229	rs191070	1.47341e-09	-1.92915	-5.29935e-10	1.36527e-17	-1.82043	-5.29935e-10	1.32662e-07	-1.97942	-5.29935e-10
77318375	rs637538	7.67473e-10	-1.92488	-0.656506	6.32824e-18	-1.84033	-0.749018	7.39289e-08	-1.86239	-0.701732
77318730	rs308531	7.31843e-10	-1.94146	-0.687458	5.97327e-18	-1.85487	-0.79221	6.98834e-08	-1.88844	-0.731961
77318749	rs8085092	1.77221e-09	-1.7445	-5.29935e-10	1.17631e-17	-1.9694	-5.29935e-10	1.75114e-07	-1.70179	-5.29935e-10
77318777	rs73969950	2.08909e-09	-2.00774e-10	-1.58	2.09819e-17	-2.00774e-10	-1.39072	1.91092e-07	-2.00774e-10	-1.61447
77318854	rs142742728	2.47479e-09	-2.00774e-10	-1.41058	2.69214e-17	-2.00774e-10	-1.14145	2.21784e-07	-2.00774e-10	-1.46552
77318864	rs7228333	5.72457e-10	-1.75412	-1.12043	8.61472e-18	-1.16363	-1.11728	5.80106e-08	-1.74661	-1.05999
77319110	rs7227502	4.10938e-10	-1.83229	-1.37375	6.87871e-18	-1.14774	-1.3582	4.13813e-08	-1.83831	-1.30609
77319183	rs9958840	1.74305e-09	-1.7611	-5.29935e-10	1.1808e-17	-1.96559	-5.29935e-10	1.71979e-07	-1.71985	-5.29935e-10
77319567	rs72995987	4.0429e-10	-1.85508	-1.36727	6.55071e-18	-1.20323	-1.35157	4.07578e-08	-1.86061	-1.29897
77319628	rs12958293	1.67905e-09	-1.7985	-5.29935e-10	1.90445e-17	-1.48759	-5.29935e-10	1.33924e-07	-1.96996	-5.29935e-10
77319901	rs58819212	4.01146e-10	-1.85941	-1.37075	6.45684e-18	-1.2141	-1.35513	4.04309e-08	-1.86484	-1.30279
77320089	rs146223206	2.01609e-09	-2.00774e-10	-1.61557	1.85466e-17	-2.00774e-10	-1.51409	2.01483e-07	-2.00774e-10	-1.56152
77320159	rs73479122	1.71669e-09	-1.77633	-5.29935e-10	1.18577e-17	-1.9614	-5.29935e-10	1.69141e-07	-1.73649	-5.29935e-10
77320391	rs62099474	4.63642e-09	-0.782788	-5.29935e-10	2.08682e-17	-1.39615	-5.29935e-10	5.79358e-07	-0.505305	-5.29935e-10
77320999	rs140182285	1.56844e-09	-1.86665	-5.29935e-10	1.18869e-17	-1.95893	-5.29935e-10	1.76362e-07	-1.69469	-5.29935e-10
77321301	rs148529362	2.9759e-09	-1.22618	-5.29935e-10	1.38496e-17	-1.80612	-5.29935e-10	3.59445e-07	-0.982663	-5.29935e-10
77321450	rs142884287	1.65429e-09	-1.81336	-5.29935e-10	1.20185e-17	-1.94793	-5.29935e-10	1.62401e-07	-1.77716	-5.29935e-10
77321461	rs838052	5.92638e-10	-1.81692	-1.02299	4.1229e-18	-1.8694	-1.14842	5.96921e-08	-1.69432	-1.08371
77321558	rs7238981	3.63394e-10	-1.73998	-1.58902	6.42857e-18	-0.943713	-1.62991	3.41778e-08	-1.74767	-1.58798
77321570	rs113317057	1.68298e-09	-1.79616	-5.29935e-10	1.1936e-17	-1.95482	-5.29935e-10	1.65505e-07	-1.75822	-5.29935e-10
77321874	rs7233804	3.64674e-10	-1.74406	-1.58143	6.39886e-18	-0.95221	-1.62604	3.43536e-08	-1.75168	-1.57884
77321945	rs72995991	5.22413e-10	-1.97842	-0.987608	8.0088e-18	-1.82573	-0.5281	7.59213e-08	-1.97797	-0.559562
77322146	rs12327286	2.86576e-10	-1.96152	-1.60496	4.413e-18	-1.30476	-1.64506	2.66795e-08	-1.97788	-1.60545
77322227	rs430544	5.57036e-10	-1.88178	-1.02007	4.83635e-18	-1.66928	-1.18893	4.97795e-08	-1.84771	-1.11191
77322395	rs2885543	6.05724e-10	-1.41155	-1.40651	1.86864e-17	-0.025128	-1.48145	5.34105e-08	-1.46285	-1.42636
77322398	rs433257	4.34507e-10	-1.7666	-1.38367	6.73812e-18	-1.07575	-1.45085	3.52266e-08	-1.86568	-1.43974
77322404	rs147843298	2.04087e-09	-1.60335	-5.29935e-10	1.20367e-17	-1.94641	-5.29935e-10	2.37758e-07	-1.39597	-5.29935e-10
77322538	rs140402331	1.6604e-09	-1.80967	-5.29935e-10	1.16485e-17	-1.9792	-5.29935e-10	1.66773e-07	-1.75059	-5.29935e-10
77322626	rs2362577	3.90594e-10	-1.69521	-1.5616	6.72066e-18	-0.921442	-1.60775	3.547e-08	-1.73809	-1.56044
77322812	rs1099398	3.81609e-10	-1.97883	-1.30126	3.92007e-18	-1.68005	-1.38821	3.31338e-08	-1.96724	-1.39943
77323663	rs75844726	1.72834e-09	-1.76957	-5.29935e-10	2.93084e-17	-1.0565	-5.29935e-10	1.43416e-07	-1.90148	-5.29935e-10
77324608	rs2460393	6.15113e-10	-1.9077	-0.894977	4.60685e-18	-1.77644	-1.13039	4.98201e-08	-1.88939	-1.06941
77324870	rs473060	4.20894e-10	-1.73667	-1.44544	7.56027e-18	-0.969023	-1.44244	5.80786e-08	-1.55144	-1.25399
77325150	rs626281	6.54756e-10	-1.89596	-0.844263	5.53145e-18	-1.6901	-1.03383	5.56309e-08	-1.84742	-1.00107
77325446	rs7233024	4.56895e-10	-1.4027	-1.69733	2.51758e-18	-1.81936	-1.69171	3.44517e-08	-1.62763	-1.70004
77325740	rs3852837	1.48839e-09	-1.91904	-5.29935e-10	1.59005e-17	-1.66802	-5.29935e-10	1.35067e-07	-1.96145	-5.29935e-10
77325765	rs3852838	7.82025e-10	-0.864671	-1.69793	3.65773e-17	0.862952	-1.6979	7.97195e-08	-0.787475	-1.70124
77326200	rs118180115	1.40251e-09	-1.97847	-5.29935e-10	1.24903e-17	-1.90942	-5.29935e-10	1.3281e-07	-1.97831	-5.29935e-10
77326207	rs4799065	7.29279e-10	-0.937583	-1.69485	1.10253e-17	-0.333956	-1.70023	7.02815e-08	-0.924458	-1.69026
77326275	rs67186433	3.37739e-10	-1.72017	-1.68204	2.91965e-18	-1.68225	-1.68066	3.32957e-08	-1.68675	-1.67505
77326536	rs3852839	3.16594e-10	-1.91969	-1.54717	3.16103e-18	-1.70088	-1.58259	2.84279e-08	-1.93977	-1.58009
77326759	rs3852840	3.95754e-10	-1.70374	-1.53995	7.22423e-18	-0.957896	-1.49904	3.17862e-08	-1.90591	-1.50228
77326907	rs4799066	6.3218e-10	-1.0828	-1.69251	2.20065e-17	0.358194	-1.70123	6.22376e-08	-1.04204	-1.69422
77327995	rs61746903	1.48328e-09	-1.92247	-5.29935e-10	1.23882e-17	-1.91763	-5.29935e-10	1.34964e-07	-1.96221	-5.29935e-10
77328026	rs582259	9.15394e-10	-0.710302	-1.69483	4.15988e-17	0.994927	-1.70123	8.53841e-08	-0.72123	-1.69884
77328243	rs116432930	2.10892e-09	-1.57055	-5.29935e-10	1.23713e-17	-1.91899	-5.29935e-10	2.09063e-07	-1.52459	-5.29935e-10
77328555	rs117253236	1.53044e-09	-1.89118	-5.29935e-10	1.27968e-17	-1.88518	-5.29935e-10	1.37521e-07	-1.94345	-5.29935e-10
77328615	rs75000611	2.91374e-09	-2.00774e-10	-1.24729	1.78855e-17	-2.00774e-10	-1.55038	2.2495e-07	-2.00774e-10	-1.45135
77328671	rs34542194	3.99495e-10	-1.57147	-1.66281	5.62485e-18	-1.06552	-1.64166	2.93403e-08	-1.84485	-1.64341
77328785	rs73969959	1.52344e-09	-1.89576	-5.29935e-10	1.27363e-17	-1.88992	-5.29935e-10	1.37122e-07	-1.94635	-5.29935e-10
77328956	rs77958360	2.01251e-09	-2.00774e-10	-1.61735	1.90792e-17	-2.00774e-10	-1.48577	1.9636e-07	-2.00774e-10	-1.58727
77328980	rs113646197	1.53411e-09	-1.88878	-5.29935e-10	1.28285e-17	-1.88271	-5.29935e-10	1.37733e-07	-1.94191	-5.29935e-10
77329411	rs12458577	6.97701e-10	-0.986222	-1.69047	2.84169e-17	0.61249	-1.69988	6.7265e-08	-0.967522	-1.69106
77329969	rs111441448	1.52976e-09	-1.89162	-5.29935e-10	1.2791e-17	-1.88564	-5.29935e-10	1.37482e-07	-1.94373	-5.29935e-10
77330123	rs62099488	2.5586e-10	-1.97876	-1.70109	2.16391e-18	-1.96123	-1.70122	2.43968e-08	-1.97428	-1.6985
77330173	rs112573584	1.53877e-09	-1.88575	-5.29935e-10	1.28688e-17	-1.87957	-5.29935e-10	1.38003e-07	-1.93995	-5.29935e-10
77330385	rs12967912	5.38915e-10	-1.83544	-1.09949	7.71855e-18	-1.36813	-1.02262	4.83266e-08	-1.96068	-1.02857
77330508	rs3889496	1.98971e-09	-1.62874	-5.29935e-10	4.60668e-17	-0.604282	-5.29935e-10	1.58474e-07	-1.80163	-5.29935e-10
77330652	rs626077	2.56343e-10	-1.97688	-1.70109	2.1449e-18	-1.97006	-1.70122	2.45008e-08	-1.97002	-1.6985
77330955	rs34787266	5.41564e-10	-1.86234	-1.06768	7.542e-18	-1.42502	-0.988864	4.95382e-08	-1.96952	-0.99496
77331084	rs79838151	1.51682e-09	-1.90011	-5.29935e-10	1.26791e-17	-1.89442	-5.29935e-10	1.3675e-07	-1.94907	-5.29935e-10
77331307	rs612927	3.08163e-10	-1.79818	-1.69568	2.61629e-18	-1.77658	-1.69603	2.67049e-08	-1.8817	-1.70068
77331684	rs496429	2.99003e-10	-1.82528	-1.69875	2.5653e-18	-1.7937	-1.6986	2.62044e-08	-1.90006	-1.70124
77331919	rs610212	2.97157e-10	-1.83148	-1.69875	2.5479e-18	-1.80051	-1.6986	2.60886e-08	-1.90449	-1.70124
77332103	rs117879082	1.49177e-09	-1.91677	-5.29935e-10	1.24619e-17	-1.9117	-5.29935e-10	1.35397e-07	-1.95901	-5.29935e-10
77332170	rs34499913	6.44216e-10	-1.86234	-0.894111	7.11395e-18	-1.42502	-1.04729	4.52458e-08	-1.96952	-1.08559
77332718	rs2460395	3.71498e-10	-1.96559	-1.34135	3.17301e-18	-1.88043	-1.39926	3.50239e-08	-1.95604	-1.35516
77333400	rs3894048	5.1728e-10	-1.88282	-1.09309	7.01353e-18	-1.47072	-1.01582	4.79722e-08	-1.97481	-1.0218
77333593	rs581896	2.58354e-10	-1.96978	-1.70038	2.14621e-18	-1.97269	-1.69798	2.49769e-08	-1.95834	-1.69093
77334099	rs117379056	1.48894e-09	-1.91867	-5.29935e-10	1.24373e-17	-1.91367	-5.29935e-10	1.35251e-07	-1.96009	-5.29935e-10
77334401	rs523027	3.01802e-10	-1.81353	-1.70119	2.55273e-18	-1.79618	-1.70103	2.63196e-08	-1.89744	-1.69947
77334484	rs35239940	5.28771e-10	-1.89479	-1.05914	7.07009e-18	-1.49869	-0.979806	4.96074e-08	-1.97714	-0.985941
77334492	rs34971330	5.24688e-10	-1.89232	-1.06936	7.03497e-18	-1.49284	-0.99064	4.90962e-08	-1.97672	-0.996729
77335017	rs75096819	2.54413e-08	-2.00774e-10	0.919644	2.14344e-16	-2.00774e-10	0.93321	4.28551e-06	-2.00774e-10	1.49577
77335051	rs12967042	5.37069e-10	-1.90347	-1.03489	7.10337e-18	-1.51969	-0.954117	5.08287e-08	-1.9784	-0.960361
77335318	rs117404489	1.45116e-09	-1.94437	-5.29935e-10	1.21075e-17	-1.94055	-5.29935e-10	1.33504e-07	-1.97309	-5.29935e-10
77335455	rs138717303	2.07685e-09	-1.58588	-5.29935e-10	1.22997e-17	-1.9248	-5.29935e-10	2.0571e-07	-1.54076	-5.29935e-10
77335534	rs12605839	1.9496e-09	-2.00774e-10	-1.64911	1.54495e-17	-2.00774e-10	-1.6968	1.75473e-07	-2.00774e-10	-1.69974
77335535	rs660328	3.05861e-10	-1.80029	-1.70107	2.59116e-18	-1.78228	-1.69999	2.66258e-08	-1.88805	-1.69729
77335979	rs117128134	1.49691e-09	-1.91333	-5.29935e-10	1.25065e-17	-1.90812	-5.29935e-10	1.35666e-07	-1.95703	-5.29935e-10
77336478	rs645860	3.10858e-10	-1.89671	-1.58844	2.6327e-18	-1.91555	-1.55081	2.82009e-08	-1.9217	-1.60617
77336718	rs475857	2.82068e-10	-1.91963	-1.66271	2.35823e-18	-1.93549	-1.64098	2.58899e-08	-1.94075	-1.67262
77336836	rs4799067	6.32595e-10	-1.13923	-1.63542	2.46618e-17	0.444843	-1.67396	6.41831e-08	-1.05051	-1.65498
77337180	rs632500	1.24606e-09	-0.513247	-1.5835	2.82861e-17	0.382356	-1.47436	1.05212e-07	-0.659504	-1.55174
77337508	rs57178438	1.3341e-09	-0.451883	-1.57659	6.89864e-17	1.47256	-1.67302	9.78328e-08	-0.667516	-1.61645
77337511	rs117265118	1.83191e-09	-1.71137	-5.29935e-10	1.70025e-17	-1.60102	-5.29935e-10	1.44098e-07	-1.89673	-5.29935e-10
77337547	rs35996482	3.6031e-09	0.615805	-1.65074	2.44752e-16	2.61634	-1.55047	2.21329e-07	0.161501	-1.62907
77337687	rs116914360	1.97151e-09	-1.63793	-5.29935e-10	1.20773e-17	-1.94305	-5.29935e-10	1.9469e-07	-1.59582	-5.29935e-10
77337910	rs8091467	4.78197e-09	0.141577	-0.893455	1.10399e-16	0.544295	-0.274573	6.13564e-07	-0.0210079	-0.426933
77338067	rs118147554	1.82773e-09	-1.71366	-5.29935e-10	1.69564e-17	-1.60373	-5.29935e-10	1.43915e-07	-1.898	-5.29935e-10
77338074	rs113633409	2.33002e-09	-1.47085	-5.29935e-10	1.19719e-17	-1.95181	-5.29935e-10	2.76668e-07	-1.24441	-5.29935e-10
77338160	rs117027123	1.82021e-09	-1.71778	-5.29935e-10	1.68734e-17	-1.60863	-5.29935e-10	1.43588e-07	-1.90028	-5.29935e-10
77338211	rs118015286	1.83572e-09	-1.70929	-5.29935e-10	1.70446e-17	-1.59854	-5.29935e-10	1.44265e-07	-1.89557	-5.29935e-10
77338765	rs598680	8.96973e-10	-0.738196	-1.68726	4.52327e-17	1.02699	-1.64954	8.75224e-08	-0.731644	-1.66369
77338947	rs4798908	1.33365e-09	-0.653837	-1.37498	4.28106e-17	0.262178	-0.939767	1.44955e-07	-0.844662	-1.04614
77339008	rs4799068	1.28507e-09	-0.688787	-1.37713	4.07714e-17	0.216659	-0.943053	1.39918e-07	-0.876982	-1.04919
77339086	rs540110	3.7534e-10	-1.79664	-1.50001	3.35563e-18	-1.93136	-1.29237	3.61738e-08	-1.92916	-1.34973
77339562	rs695080	3.68307e-10	-1.84074	-1.47483	3.40441e-18	-1.95251	-1.25679	3.65867e-08	-1.95086	-1.31668
77339949	rs3889575	4.16972e-09	-0.88888	-5.29935e-10	5.47682e-17	-0.431264	-5.29935e-10	2.88987e-07	-1.20084	-5.29935e-10
77340427	rs614569	9.27128e-10	-0.767027	-1.62537	4.76114e-17	0.982025	-1.55333	9.26329e-08	-0.760552	-1.57803
77340512	rs3915810	1.33232e-09	-0.614849	-1.41496	3.64243e-17	0.162399	-1.00154	1.42244e-07	-0.806342	-1.10334
77340545	rs117152774	1.80519e-09	-1.72607	-5.29935e-10	1.67076e-17	-1.61851	-5.29935e-10	1.42939e-07	-1.90481	-5.29935e-10
77340637	rs4294879	2.03372e-09	-0.272369	-1.33449	7.77192e-17	0.79727	-0.878542	2.16425e-07	-0.500711	-0.989269
77340803	rs117705795	1.62494e-09	-1.83126	-5.29935e-10	1.46965e-17	-1.74676	-5.29935e-10	1.35872e-07	-1.95551	-5.29935e-10
77340816	rs77773241	1.9725e-09	-2.00774e-10	-1.63743	1.66648e-17	-2.00774e-10	-1.62107	1.88801e-07	-2.00774e-10	-1.62653
77340938	rs616830	4.70239e-10	-1.97301	-1.09824	5.64911e-18	-1.9442	-0.758681	5.81494e-08	-1.97559	-0.82862
77341160	rs628384	2.6012e-09	0.26659	-1.62735	1.52243e-16	2.1472	-1.5561	2.61639e-07	0.280296	-1.58056
77341187	rs8088755	1.19851e-09	-0.711094	-1.42456	3.67934e-17	0.187533	-1.01659	1.28046e-07	-0.897591	-1.11725
77341188	rs491243	2.93653e-09	0.387844	-1.62735	1.79337e-16	2.31099	-1.5561	2.95475e-07	0.401914	-1.58056
77341834	rs74894756	1.40495e-09	-1.97673	-5.29935e-10	1.27059e-17	-1.89231	-5.29935e-10	1.32675e-07	-1.97932	-5.29935e-10
77342556	rs36011838	5.01227e-10	-1.96484	-1.04258	5.81335e-18	-1.75297	-0.921248	5.05181e-08	-1.97783	-0.967061
77342658	rs4798909	4.07024e-09	-0.0972788	-0.815749	1.73368e-16	1.08157	-0.360524	3.6399e-07	-0.579162	-0.390937
77342731	rs485246	4.7348e-10	-1.7765	-1.28788	4.256e-18	-1.92077	-1.06527	4.61677e-08	-1.91834	-1.1166
77342751	rs485189	4.41421e-10	-1.7765	-1.35799	3.92487e-18	-1.92077	-1.14627	4.30862e-08	-1.91834	-1.18568
77342862	rs484227	4.91689e-10	-1.97238	-1.05426	5.9567e-18	-1.94597	-0.70389	6.1265e-08	-1.97615	-0.775872
77342904	rs662743	8.78307e-10	-0.858134	-1.58835	4.33761e-17	0.838636	-1.5031	8.85395e-08	-0.851907	-1.53187
77342909	rs55869625	3.53637e-10	-1.95366	-1.40255	2.79574e-18	-1.95996	-1.44632	3.88063e-08	-1.96754	-1.24111
77342956	rs663145	4.57999e-10	-1.76942	-1.3282	4.09135e-18	-1.91693	-1.10857	4.48571e-08	-1.91443	-1.14931
77343011	rs663207	4.98354e-10	-1.97238	-1.0408	6.05701e-18	-1.94597	-0.68719	6.22586e-08	-1.97615	-0.759783
77343164	rs12605781	3.9422e-10	-1.94758	-1.29999	5.53075e-18	-1.69487	-1.02918	4.15805e-08	-1.97925	-1.16034
77343175	rs72997741	1.40722e-09	-1.97511	-5.29935e-10	3.00968e-17	-1.02996	-5.29935e-10	1.33997e-07	-1.96941	-5.29935e-10
77343198	rs61389441	1.48317e-09	-0.501507	-1.42104	4.73495e-17	0.434252	-1.01107	1.58723e-07	-0.687917	-1.11215
77343459	rs77630662	1.73526e-09	-1.76558	-5.29935e-10	1.59329e-17	-1.66599	-5.29935e-10	1.40013e-07	-1.92549	-5.29935e-10
77343607	rs116893346	1.71578e-09	-1.77686	-5.29935e-10	1.57162e-17	-1.67968	-5.29935e-10	1.39231e-07	-1.93109	-5.29935e-10
77343763	rs12963877	1.01547e-09	-1.37804	-0.923344	5.43861e-17	0.185968	-0.624233	1.14869e-07	-1.31357	-0.809857
77343855	rs2439343	7.58705e-10	-1.83315	-0.759725	6.60768e-18	-1.89648	-0.649664	7.32967e-08	-1.96939	-0.603315
77343875	rs2460396	8.76645e-10	-1.09763	-1.35075	5.63239e-17	1.01103	-1.41429	8.77186e-08	-1.02536	-1.36773
77344024	rs118109558	1.54358e-09	-1.88263	-5.29935e-10	1.37614e-17	-1.81251	-5.29935e-10	1.33525e-07	-1.97293	-5.29935e-10
77344239	rs117040468	1.85314e-09	-1.69985	-5.29935e-10	1.16828e-17	-1.97625	-5.29935e-10	1.64664e-07	-1.76332	-5.29935e-10
77344254	rs66729512	1.523e-08	0.0965341	0.310006	3.70662e-16	1.32742	0.153494	9.72843e-07	-0.411337	0.424334
77344268	rs11664902	1.78951e-09	-1.73479	-5.29935e-10	9.81169e-17	0.151786	-5.29935e-10	1.42612e-07	-1.90709	-5.29935e-10
77344413	rs61521145	2.62186e-09	-0.291716	-1.06113	8.71991e-17	0.726512	-0.692692	2.61193e-07	-0.507983	-0.793981
77344544	rs58404898	1.25779e-08	-0.0899822	0.305197	2.71197e-16	1.0196	0.148876	8.44119e-07	-0.548322	0.41939
77344566	rs60861881	1.4845e-08	0.111437	0.269495	4.02224e-16	1.34622	0.216411	9.77157e-07	-0.398381	0.415804
77344626	rs694661	3.12868e-09	0.422809	-1.59893	1.65244e-16	2.13922	-1.46618	3.56112e-07	0.49471	-1.48669
77344723	rs576196	5.70777e-09	0.923588	-1.49849	3.23484e-16	2.62774	-1.28297	6.53725e-07	1.00462	-1.38916
77344787	rs66663217	1.2231e-08	-0.0744413	0.261685	2.65243e-16	1.03917	0.107103	8.18181e-07	-0.534792	0.374651
77344804	rs141379397	1.52162e-09	-1.89695	-5.29935e-10	1.35026e-17	-1.83149	-5.29935e-10	1.33084e-07	-1.97625	-5.29935e-10
77344854	rs146925001	2.14465e-09	-1.55375	-5.29935e-10	1.26978e-17	-1.89295	-5.29935e-10	1.87296e-07	-1.63453	-5.29935e-10
77345346	rs117209798	1.61885e-09	-1.83502	-5.29935e-10	1.49332e-17	-1.73079	-5.29935e-10	1.35664e-07	-1.95704	-5.29935e-10
77346166	rs182872371	1.92168e-09	-2.00774e-10	-1.66353	1.56665e-17	-2.00774e-10	-1.68285	1.75982e-07	-2.00774e-10	-1.69684
77346222	rs73477225	8.43686e-09	0.772359	-0.956479	2.33464e-16	2.09686	-1.07821	3.49312e-07	-0.0178492	-0.993412
77346380	rs117869973	1.61129e-09	-1.8397	-5.29935e-10	1.77815e-17	-1.55622	-5.29935e-10	1.86824e-07	-1.63706	-5.29935e-10
77346682	rs515754	4.47062e-10	-1.96442	-1.15737	4.28918e-18	-1.97809	-1.00018	5.05893e-08	-1.96163	-0.981851
77346768	rs7231293	8.74187e-09	-0.224353	0.0757466	1.83995e-16	1.26743	-0.486893	3.33767e-07	-0.676024	-0.380758
77346898	rs7236384	6.55495e-09	-0.43651	-5.29935e-10	2.23849e-16	0.976599	-5.29935e-10	5.18162e-07	-0.616936	-5.29935e-10
77347063	rs62099495	6.08974e-10	-1.30411	-1.5086	5.06817e-18	-1.42713	-1.38426	5.4199e-08	-1.43369	-1.44088
77347166	rs36103192	5.55812e-10	-1.20558	-1.69847	4.46908e-18	-1.26719	-1.67001	4.14756e-08	-1.45625	-1.68587
77347434	rs74423706	2.24052e-09	-1.51002	-5.29935e-10	5.61246e-17	-0.4068	-5.29935e-10	1.65643e-07	-1.75739	-5.29935e-10
77347599	rs73969977	2.04574e-09	-1.60097	-5.29935e-10	7.6014e-17	-0.103456	-5.29935e-10	1.58161e-07	-1.80361	-5.29935e-10
77347743	rs59416644	7.36149e-10	-1.82374	-0.799312	8.42335e-18	-1.45856	-0.844806	7.30207e-08	-1.66326	-0.913224
77347877	rs3786225	4.80945e-10	-1.40225	-1.64648	2.97255e-18	-1.66291	-1.68205	7.04715e-08	-0.931552	-1.68046
77347898	rs56190286	1.68976e-08	0.51044	-5.29935e-10	2.42004e-16	1.05458	-5.29935e-10	2.77243e-06	1.06026	-5.29935e-10
77347899	rs76970171	4.37973e-09	-2.00774e-10	-0.839744	3.02833e-17	-2.00774e-10	-1.02378	3.93007e-07	-2.00774e-10	-0.893397
77348020	rs12456186	6.20288e-10	-1.15009	-1.64421	2.67156e-17	0.482076	-1.6312	6.36108e-08	-1.03234	-1.6821
77348962	rs508151	6.00837e-10	-1.38754	-1.43862	3.86284e-18	-1.73955	-1.34342	7.37436e-08	-1.20302	-1.36361
77348980	rs72999761	2.84386e-10	-1.97046	-1.6037	2.37132e-18	-1.97574	-1.59518	2.63398e-08	-1.97281	-1.62333
77349075	rs507219	6.05271e-10	-1.14548	-1.67333	2.95736e-18	-1.65306	-1.69701	6.93729e-08	-0.951711	-1.67602
77349194	rs74567370	3.03319e-10	-1.84899	-1.66071	2.38539e-18	-1.97665	-1.58836	3.00632e-08	-1.84895	-1.61498
77349288	rs142115906	1.49505e-09	-1.91457	-5.29935e-10	1.17215e-17	-1.97295	-5.29935e-10	1.4648e-07	-1.88033	-5.29935e-10
77349328	rs58306531	3.0821e-10	-1.79662	-1.69709	4.59464e-18	-1.26038	-1.6491	2.94161e-08	-1.88267	-1.60301
77349571	rs113524165	1.61449e-09	-1.83771	-5.29935e-10	1.20104e-17	-1.9486	-5.29935e-10	1.54895e-07	-1.82448	-5.29935e-10
77349635	rs3848474	8.71851e-10	-0.762337	-1.69153	4.45157e-18	-1.24288	-1.69823	9.71617e-08	-0.606934	-1.68391
77349874	rs4465664	3.11364e-09	0.518078	-1.69902	3.07428e-17	0.692463	-1.70118	2.91523e-07	0.508379	-1.70048
77349964	rs77921915	3.05177e-10	-1.85994	-1.64366	2.45647e-18	-1.97475	-1.5609	3.04641e-08	-1.8599	-1.59078
77350092	rs2363124	1.20806e-09	-0.671621	-1.45609	5.65236e-18	-1.25899	-1.44331	1.4796e-07	-0.443846	-1.42644
77350108	rs59175970	2.88721e-10	-1.86845	-1.69058	4.42649e-18	-1.3169	-1.62987	2.87371e-08	-1.93187	-1.57716
77350109	rs140609061	1.46633e-09	-1.93397	-5.29935e-10	1.1663e-17	-1.97795	-5.29935e-10	1.42953e-07	-1.90471	-5.29935e-10
77350248	rs140045659	1.56707e-09	-1.86752	-5.29935e-10	1.18555e-17	-1.96159	-5.29935e-10	1.5013e-07	-1.85572	-5.29935e-10
77350255	rs150302931	2.65388e-08	-2.00774e-10	0.961878	3.20808e-16	-2.00774e-10	1.33647	4.82756e-06	-2.00774e-10	1.61487
77350399	rs113323365	1.71131e-09	-1.77947	-5.29935e-10	1.18848e-17	-1.95911	-5.29935e-10	1.60855e-07	-1.78672	-5.29935e-10
77350541	rs605190	1.15929e-09	-0.724445	-1.44448	5.76182e-18	-1.24423	-1.43889	1.41985e-07	-0.502875	-1.40863
77350884	rs11662444	2.92883e-10	-1.85851	-1.68621	4.16145e-18	-1.38936	-1.61915	2.9315e-08	-1.92598	-1.56315
77350896	rs72999764	1.41809e-09	-1.96742	-5.29935e-10	1.16701e-17	-1.97734	-5.29935e-10	1.33247e-07	-1.97502	-5.29935e-10
77350911	rs62096765	1.42109e-09	-1.96531	-5.29935e-10	1.41702e-17	-1.78323	-5.29935e-10	1.34862e-07	-1.96297	-5.29935e-10
77351204	rs72999765	2.9708e-10	-1.90282	-1.62766	3.12972e-18	-1.78155	-1.51188	3.27327e-08	-1.94825	-1.4306
77351355	rs4021815	6.6539e-10	-1.03028	-1.69383	4.35301e-18	-1.26233	-1.70118	7.1543e-08	-0.905859	-1.69107
77351572	rs4239344	5.07899e-10	-1.2948	-1.6994	2.29312e-18	-1.91542	-1.68904	4.22766e-08	-1.42472	-1.69827
77351976	rs114346494	1.40107e-09	-1.9795	-5.29935e-10	1.21497e-17	-1.93707	-5.29935e-10	1.32667e-07	-1.97938	-5.29935e-10
77352500	rs511076	1.13978e-09	-0.503375	-1.68252	5.60369e-18	-1.05889	-1.65206	1.27825e-07	-0.329518	-1.68704
77352779	rs4566248	2.40679e-09	-0.0639734	-1.37446	4.10891e-17	0.635182	-1.35381	2.59765e-07	-0.0149714	-1.29247
77352814	rs4633788	2.22914e-09	-0.511113	-1.004	1.36091e-17	-0.970825	-0.852813	2.71294e-07	-0.381421	-0.882601
77352822	rs72999769	1.65624e-09	-1.81218	-5.29935e-10	1.24231e-17	-1.91481	-5.29935e-10	1.42877e-07	-1.90524	-5.29935e-10
77353626	rs11661895	2.88583e-10	-1.86521	-1.6943	2.89444e-18	-1.72232	-1.64926	2.76687e-08	-1.92837	-1.61855
77353915	rs141017555	1.40105e-09	-1.97951	-5.29935e-10	1.20037e-17	-1.94916	-5.29935e-10	1.33248e-07	-1.97501	-5.29935e-10
77353942	rs76928270	4.73342e-09	-2.00774e-10	-0.762082	3.2158e-17	-2.00774e-10	-0.963714	4.7615e-07	-2.00774e-10	-0.701492
77354493	rs72999773	3.0055e-10	-1.8198	-1.69907	3.03033e-18	-1.62597	-1.69973	2.68396e-08	-1.89836	-1.67899
77355944	rs78324494	1.53159e-09	-1.89043	-5.29935e-10	1.25481e-17	-1.9048	-5.29935e-10	1.32975e-07	-1.97707	-5.29935e-10
77356003	rs660749	2.23589e-09	0.1886	-1.70069	1.40575e-17	-0.0937293	-1.69749	3.57331e-07	0.70566	-1.69422
77356009	rs62096766	1.57247e-09	-1.86408	-5.29935e-10	1.3534e-17	-1.82917	-5.29935e-10	1.45464e-07	-1.8873	-5.29935e-10
77356669	rs674095	1.41131e-09	-1.97221	-5.29935e-10	1.16646e-17	-1.97782	-5.29935e-10	1.33499e-07	-1.97313	-5.29935e-10
77356700	rs511657	2.2288e-09	-1.51527	-5.29935e-10	9.3153e-17	0.0998695	-5.29935e-10	2.66242e-07	-1.28282	-5.29935e-10
77356710	rs73969980	4.77779e-10	-1.65051	-1.40482	5.11108e-18	-1.47795	-1.32501	4.5565e-08	-1.60945	-1.43864
77358015	rs72999776	1.46536e-09	-1.93463	-5.29935e-10	4.88657e-17	-0.545297	-5.29935e-10	1.4758e-07	-1.87285	-5.29935e-10
77358091	rs72999779	1.72004e-09	-1.77438	-5.29935e-10	9.22496e-17	0.0901234	-5.29935e-10	1.92109e-07	-1.60916	-5.29935e-10
77358620	rs76613194	2.04411e-09	-2.00774e-10	-1.60177	1.97402e-17	-2.00774e-10	-1.45171	2.02266e-07	-2.00774e-10	-1.55764
77358665	rs595953	1.67295e-09	-0.608282	-1.19386	5.7866e-17	0.477342	-0.853586	3.16114e-07	0.0718236	-1.18295
77358688	rs595983	3.77481e-10	-1.87904	-1.41192	2.87618e-18	-1.88437	-1.49354	5.10169e-08	-1.58707	-1.34799
77358737	rs77932661	1.66296e-09	-1.80813	-5.29935e-10	1.24736e-17	-1.91076	-5.29935e-10	1.84213e-07	-1.65113	-5.29935e-10
77358775	rs78166227	1.40367e-09	-1.97764	-5.29935e-10	1.17296e-17	-1.97226	-5.29935e-10	1.34087e-07	-1.96873	-5.29935e-10
77358898	rs753046	7.54082e-10	-1.12239	-1.47659	8.41292e-18	-0.734464	-1.57014	1.39426e-07	-0.518935	-1.41076
77359024	rs190172456	1.60451e-09	-1.84391	-5.29935e-10	1.21791e-17	-1.93466	-5.29935e-10	1.49659e-07	-1.85887	-5.29935e-10
77359494	rs748938	2.80348e-10	-1.97265	-1.61581	3.30076e-18	-1.63377	-1.60645	2.88535e-08	-1.94513	-1.55986
77359731	rs3848477	2.74401e-10	-1.97327	-1.63662	3.40086e-18	-1.55948	-1.65086	2.8253e-08	-1.95449	-1.57154
77359783	rs62096767	1.43959e-09	-1.95237	-5.29935e-10	1.92672e-17	-1.47597	-5.29935e-10	1.33819e-07	-1.97074	-5.29935e-10
77360020	rs78575559	1.41307e-09	-1.97096	-5.29935e-10	8.91334e-17	0.0557605	-5.29935e-10	1.32851e-07	-1.978	-5.29935e-10
77360236	rs79415829	1.89111e-09	-1.67956	-5.29935e-10	1.2185e-16	0.368417	-5.29935e-10	1.67915e-07	-1.74377	-5.29935e-10
77360318	rs72999781	1.17528e-09	-1.69467	-0.460556	6.6196e-18	-1.84938	-0.694961	1.22926e-07	-1.70019	-0.355453
77360334	rs624214	2.06259e-09	-1.68196	0.0891982	1.8887e-17	-1.86764	0.371736	2.21247e-07	-1.45257	-0.0153784
77360657	rs8096490	3.46774e-10	-1.93276	-1.44306	3.89043e-18	-1.51437	-1.56148	3.79817e-08	-1.91011	-1.32001
77361085	rs56352123	4.27151e-10	-1.81372	-1.35363	3.6016e-18	-1.65907	-1.49393	4.91683e-08	-1.7592	-1.21277
77361158	rs1660179	1.91756e-09	0.0225034	-1.68818	6.48019e-18	-0.946385	-1.61924	1.25752e-07	-0.405733	-1.62718
77361400	rs55781615	4.5902e-10	-1.78631	-1.30908	3.92291e-18	-1.60832	-1.45922	5.17509e-08	-1.76057	-1.16022
77361498	rs55809163	4.79634e-10	-1.82178	-1.22968	3.9236e-18	-1.6713	-1.39606	5.57185e-08	-1.77932	-1.06759
77361576	rs72999788	1.72374e-09	-0.65478	-1.11745	3.23746e-18	-1.95571	-1.30387	1.29346e-07	-0.772223	-1.23251
77361842	rs62096774	4.29299e-10	-1.79045	-1.37188	3.89121e-18	-1.56769	-1.50797	4.86124e-08	-1.74889	-1.23445
77361904	rs1660174	8.30581e-08	0.677147	1.42566	1.4238e-15	0.169709	2.657	1.54001e-05	0.592843	2.18206
77361908	rs183438051	1.07557e-08	-2.00774e-10	0.0587022	2.38885e-16	-2.00774e-10	1.04161	1.21603e-06	-2.00774e-10	0.236119
77361947	rs1660173	1.08483e-07	0.753265	1.6166	1.83343e-15	0.197663	2.88191	2.03945e-05	0.661276	2.39452
77361982	rs13381940	4.23009e-10	-1.86827	-1.30882	5.71108e-18	-1.73654	-0.955429	4.85956e-08	-1.97322	-1.01048
77362452	rs72999792	1.07842e-09	-1.068	-1.17324	3.02362e-18	-1.97827	-1.34965	1.00781e-07	-0.971921	-1.28235
77362509	rs72999794	1.90444e-09	-0.715225	-0.957318	4.733e-18	-1.96346	-0.916356	1.79333e-07	-0.808685	-0.869297
77363296	rs584489	1.63298e-09	-1.06043	-0.765893	5.00315e-18	-1.81401	-1.0103	2.31935e-07	-0.79047	-0.630297
77363650	rs12457685	4.23502e-10	-1.73207	-1.44386	3.17358e-18	-1.79541	-1.4841	3.23845e-08	-1.87354	-1.516
77363669	rs117208387	2.60962e-10	-1.96866	-1.69145	3.03171e-18	-1.62521	-1.70004	2.42592e-08	-1.97757	-1.70086
77364287	rs3848478	1.50645e-09	-1.90697	-5.29935e-10	1.27577e-17	-1.88824	-5.29935e-10	1.39082e-07	-1.93216	-5.29935e-10
77364313	rs12961033	3.5609e-10	-1.93835	-1.41095	2.80545e-18	-1.9464	-1.45641	2.69414e-08	-1.94799	-1.62557
77364449	rs3893172	1.53466e-09	-1.88842	-5.29935e-10	1.29659e-17	-1.87205	-5.29935e-10	1.40455e-07	-1.92234	-5.29935e-10
77364961	rs12967310	3.75715e-10	-1.86254	-1.43311	2.74657e-18	-1.94729	-1.47673	2.82577e-08	-1.88919	-1.63667
77364997	rs12965664	3.58125e-10	-1.90394	-1.43966	2.81003e-18	-1.91846	-1.48272	2.7184e-08	-1.92473	-1.63986
77365603	rs141296029	1.45174e-09	-1.94397	-5.29935e-10	1.22723e-17	-1.92703	-5.29935e-10	1.35e-07	-1.96195	-5.29935e-10
77365672	rs34984726	3.55765e-10	-1.92513	-1.42509	2.91111e-18	-1.89646	-1.46938	2.67632e-08	-1.9475	-1.6327
77365764	rs35172750	8.93037e-10	-1.9445	-0.485361	9.96922e-18	-1.78074	-0.354131	5.37918e-08	-1.95307	-0.929035
77365799	rs2361471	4.82125e-10	-1.69322	-1.35307	6.36975e-18	-1.73523	-0.847583	4.48694e-08	-1.83212	-1.23135
77366153	rs138691331	1.56957e-09	-1.86593	-5.29935e-10	1.19798e-17	-1.95115	-5.29935e-10	1.56294e-07	-1.81549	-5.29935e-10
77366273	rs184200556	1.53155e-09	-1.89045	-5.29935e-10	2.545e-17	-1.19766	-5.29935e-10	1.89024e-07	-1.62535	-5.29935e-10
77366346	rs79693963	4.3046e-07	-2.00774e-10	3.74812	3.49588e-15	-2.00774e-10	3.72497	3.84323e-05	-2.00774e-10	3.68943
77366360	rs146056613	1.97455e-09	-1.63639	-5.29935e-10	6.3537e-17	-0.282752	-5.29935e-10	1.46703e-07	-1.87881	-5.29935e-10
77366530	rs73001708	1.42627e-09	-1.96167	-5.29935e-10	1.40976e-17	-1.78837	-5.29935e-10	1.33557e-07	-1.9727	-5.29935e-10
77366772	rs80006660	4.25121e-10	-1.54975	-1.62236	6.01188e-18	-1.37705	-1.26358	3.70805e-08	-1.79992	-1.45422
77367136	rs11663481	2.13236e-09	-1.5595	-5.29935e-10	1.12255e-16	0.286396	-5.29935e-10	2.12683e-07	-1.50742	-5.29935e-10
77367176	rs9948653	1.504e-09	-1.9086	-5.29935e-10	1.32881e-17	-1.8475	-5.29935e-10	1.38264e-07	-1.93806	-5.29935e-10
77367661	rs12959941	5.87518e-10	-1.4812	-1.36738	3.37393e-18	-1.97512	-1.24318	5.99807e-08	-1.5622	-1.211
77367936	rs73001711	1.42006e-09	-1.96603	-5.29935e-10	1.43192e-17	-1.77277	-5.29935e-10	1.33212e-07	-1.97528	-5.29935e-10
77367966	rs149109690	2.19572e-09	-2.00774e-10	-1.53022	1.78384e-17	-2.00774e-10	-1.55302	1.93674e-07	-2.00774e-10	-1.60105
77368295	rs547005	9.26968e-10	-1.38939	-1.00317	1.56245e-17	-0.272357	-1.41318	8.62503e-08	-1.18924	-1.22074
77368374	rs4799069	4.44818e-10	-1.54401	-1.58281	7.11131e-18	-1.37026	-1.10242	4.11099e-08	-1.7962	-1.35478
77368863	rs12967860	3.15339e-10	-1.86961	-1.60123	2.41357e-18	-1.92615	-1.62712	2.62176e-08	-1.90231	-1.69848
77368868	rs520509	3.03012e-08	-0.921666	2.01612	5.14507e-15	1.94245	2.16897	1.87153e-06	-0.903078	1.57036
77368891	rs75266126	4.3219e-10	-1.55007	-1.60555	6.5201e-18	-1.37743	-1.18205	3.73999e-08	-1.80012	-1.44544
77369329	rs631954	3.6877e-08	-0.878064	2.16892	5.83688e-15	1.91273	2.32485	2.25835e-06	-0.858639	1.71381
77369782	rs8096945	1.68011e-09	-1.87399	0.0761184	9.8822e-18	-1.40211	-0.741531	1.17683e-07	-1.77495	-0.324282
77369793	rs619569	1.66113e-09	-1.53692	-0.272315	1.47141e-17	-1.05792	-0.68765	1.69336e-07	-1.4553	-0.280036
77370023	rs489274	3.13909e-08	-0.870722	2.00051	4.11875e-15	1.83019	2.05874	1.83988e-06	-0.832894	1.48312
77370418	rs113775431	4.13961e-10	-1.56859	-1.63013	5.93821e-18	-1.39939	-1.25358	3.61659e-08	-1.81202	-1.46709
77370595	rs146311061	2.3355e-09	-1.46851	-5.29935e-10	1.22498e-17	-1.92886	-5.29935e-10	1.91773e-07	-1.61091	-5.29935e-10
77370645	rs71366539	6.47707e-10	-1.97424	-0.776809	6.59193e-18	-1.88658	-0.661953	4.17708e-08	-1.97778	-1.15725
77370646	rs483563	1.44004e-07	0.121857	2.53125	8.37394e-15	1.80181	2.7967	8.68558e-06	0.0124681	2.18973
77370694	rs193190743	2.64136e-09	-1.34544	-5.29935e-10	3.84114e-17	-0.786019	-5.29935e-10	2.92737e-07	-1.18795	-5.29935e-10
77370808	rs571219	3.17309e-08	-0.993524	2.13408	4.91742e-15	1.77685	2.28931	1.90507e-06	-0.996039	1.68109
77370939	rs73001715	1.50565e-09	-1.9075	-5.29935e-10	1.34437e-17	-1.83586	-5.29935e-10	1.39961e-07	-1.92586	-5.29935e-10
77370960	rs570180	2.27549e-08	-1.16812	1.97617	3.54591e-15	1.61097	2.1282	1.40397e-06	-1.15306	1.53289
77371303	rs566564	8.34953e-10	-1.47368	-1.02343	1.26692e-17	-0.404085	-1.49111	7.23221e-08	-1.30259	-1.28351
77371341	rs73001717	1.7207e-09	-1.774	-5.29935e-10	2.39523e-17	-1.25831	-5.29935e-10	1.4675e-07	-1.8785	-5.29935e-10
77371437	rs565561	1.54405e-07	0.133928	2.58892	9.16502e-15	1.94323	2.74555	8.84573e-06	0.0357638	2.1847
77371706	rs562941	2.89279e-08	-0.97719	2.02527	4.543e-15	1.80867	2.1783	1.74838e-06	-0.979726	1.57894
77371883	rs56973841	4.13334e-10	-1.57447	-1.62576	6.378e-18	-1.40639	-1.17513	3.68366e-08	-1.81577	-1.44497
77372130	rs4799070	3.75017e-10	-1.67511	-1.62241	5.83989e-18	-1.49717	-1.1725	3.53141e-08	-1.87226	-1.43068
77372254	rs71366540	6.81244e-10	-1.97505	-0.725519	6.93579e-18	-1.89007	-0.607611	4.34345e-08	-1.97823	-1.11775
77372308	rs536373	1.79093e-07	0.272858	2.59832	1.11723e-14	2.1317	2.75511	1.02225e-05	0.17148	2.19365
77372694	rs683441	3.53258e-08	-0.82683	2.07471	6.75756e-15	2.1553	2.22875	2.14262e-06	-0.822787	1.62534
77372715	rs139005099	3.94394e-09	-0.94455	-5.29935e-10	1.22049e-16	0.370047	-5.29935e-10	6.34004e-07	-0.415171	-5.29935e-10
77372735	rs35491040	4.70995e-10	-1.75996	-1.30968	3.87164e-18	-1.97933	-1.10137	5.008e-08	-1.82363	-1.12998
77372736	rs142295633	3.72457e-09	-2.00774e-10	-1.00178	2.84877e-17	-2.00774e-10	-1.0849	2.19318e-07	-2.00774e-10	-1.4767
77373149	rs78338522	1.83311e-09	-1.71072	-5.29935e-10	1.61743e-17	-1.65095	-5.29935e-10	1.90161e-07	-1.61936	-5.29935e-10
77373295	rs117760010	6.93419e-09	-2.00774e-10	-0.380266	3.58571e-17	-2.00774e-10	-0.854831	5.59267e-07	-2.00774e-10	-0.540598
77373296	rs506246	1.12889e-09	-1.52329	-0.672206	3.68314e-17	0.417392	-1.24542	8.10254e-08	-1.31147	-1.16099
77373378	rs680247	1.18704e-09	-1.43842	-0.70685	3.72546e-17	0.507883	-1.32448	8.37628e-08	-1.22261	-1.21662
77373542	rs8099659	1.77132e-09	-1.85655	0.111546	9.97577e-18	-1.36222	-0.771993	1.17661e-07	-1.75094	-0.348481
77373895	rs112974070	4.14667e-10	-1.58032	-1.61669	6.24896e-18	-1.41334	-1.18862	3.80119e-08	-1.81947	-1.40985
77373902	rs73001783	1.05879e-09	-1.52896	-0.730645	3.07363e-17	0.309028	-1.31796	7.3897e-08	-1.33045	-1.2341
77373903	rs73001785	1.14593e-09	-1.50767	-0.67284	3.37368e-17	0.356689	-1.27247	7.99321e-08	-1.30495	-1.1811
77374110	rs55998004	1.08867e-09	-1.52393	-0.707835	1.18246e-17	-0.915969	-1.04823	1.09344e-07	-1.45846	-0.71427
77374596	rs79258729	2.95497e-08	1.06934	-5.29935e-10	2.99095e-15	3.56897	-5.29935e-10	2.02782e-06	0.74749	-5.29935e-10
77374877	rs151012221	1.80005e-09	-1.72891	-5.29935e-10	1.80359e-17	-1.54201	-5.29935e-10	1.56574e-07	-1.8137	-5.29935e-10
77374883	rs12455635	4.33261e-10	-1.5443	-1.60885	6.64741e-18	-1.3706	-1.16955	3.94648e-08	-1.79638	-1.39543
77374884	rs9951646	1.63849e-09	-1.16677	-0.656181	1.76821e-17	-0.288454	-1.27337	1.133e-07	-0.97198	-1.16521
77374993	rs79052352	1.98772e-09	-2.00774e-10	-1.62974	1.90001e-17	-2.00774e-10	-1.48993	2.00412e-07	-2.00774e-10	-1.56685
77375095	rs117397983	2.40918e-09	-2.00774e-10	-1.43744	2.29055e-17	-2.00774e-10	-1.303	2.07097e-07	-2.00774e-10	-1.53404
77375471	rs117150575	3.38225e-08	-2.00774e-10	1.2044	5.49128e-16	-2.00774e-10	1.87396	3.3329e-06	-2.00774e-10	1.24437
77375748	rs73001789	1.98342e-09	-1.63191	-5.29935e-10	1.45186e-16	0.543639	-5.29935e-10	1.69159e-07	-1.73639	-5.29935e-10
77375795	rs55671934	3.31961e-10	-1.88269	-1.53678	4.17965e-18	-1.81933	-1.18482	3.29208e-08	-1.95779	-1.41533
77376256	rs62096777	1.64257e-09	-1.25094	-0.569529	2.34931e-17	-0.34243	-0.935239	1.5691e-07	-1.23516	-0.576398
77376325	rs113327968	4.0628e-09	0.426394	-1.34125	4.81189e-17	0.0579423	-0.618642	2.34968e-07	-0.305965	-1.10181
77376521	rs62096778	1.34504e-09	-1.5081	-0.512202	1.75951e-17	-0.678806	-0.88795	1.30227e-07	-1.4787	-0.519244
77376869	rs62096779	1.37168e-09	-1.51772	-0.482969	1.84963e-17	-0.653058	-0.863743	1.32401e-07	-1.49129	-0.490097
77377586	rs112534720	2.1717e-09	-0.199674	-1.34155	3.22729e-17	-0.350578	-0.609567	1.40372e-07	-0.829399	-1.09353
77377667	rs71359476	3.38698e-10	-1.80176	-1.59762	2.45566e-18	-1.95652	-1.57946	2.73011e-08	-1.87297	-1.68733
77377796	rs148700035	1.99576e-09	-1.62571	-5.29935e-10	1.67653e-17	-1.61506	-5.29935e-10	1.89757e-07	-1.62148	-5.29935e-10
77378033	rs143202677	2.17372e-08	-1.07276	1.83506	2.37708e-16	-0.907097	1.94376	1.61847e-06	-0.997494	1.5195
77378357	rs77883244	4.03913e-09	-0.406001	-0.5147	9.31095e-18	-1.03889	-1.16429	2.56644e-07	-0.568768	-0.750768
77380810	rs61098037	3.18559e-10	-1.85095	-1.60973	2.39312e-18	-1.96411	-1.59767	2.65672e-08	-1.89186	-1.69569
77381020	rs9963375	8.51489e-10	-0.780913	-1.69659	3.4359e-16	2.95832	-1.55324	8.02934e-08	-0.791444	-1.69009
77381034	rs60846351	1.98972e-09	-0.30465	-1.32409	3.07281e-17	-0.450951	-0.558245	1.32542e-07	-0.921707	-1.05862
77381245	rs368405360	2.89569e-09	-2.00774e-10	-1.25351	2.23491e-17	-2.00774e-10	-1.32759	2.71776e-07	-2.00774e-10	-1.26225
77381257	rs12454810	2.26363e-09	-0.314456	-1.18531	3.30457e-17	-0.57691	-0.359574	1.57117e-07	-0.906927	-0.903306
77381280	rs12454811	2.26954e-09	-0.302425	-1.19473	3.2908e-17	-0.565866	-0.374794	1.56793e-07	-0.897266	-0.915033
77381300	rs9949186	6.10869e-10	-1.97926	-0.830346	6.45464e-18	-1.93963	-0.62995	5.8074e-08	-1.95272	-0.852787
77381649	rs12961169	3.43288e-10	-1.82301	-1.56291	2.79572e-18	-1.94178	-1.46451	2.70592e-08	-1.88205	-1.68715
77381710	rs7233068	8.17228e-10	-1.06999	-1.44857	2.91749e-17	0.633904	-1.69497	7.64448e-08	-0.987061	-1.5436
77381838	rs12456703	2.15047e-09	-0.221339	-1.32971	2.86565e-17	-0.504529	-0.574466	1.38806e-07	-0.851512	-1.08264
77381998	rs12456725	3.5569e-09	0.603	-1.65084	2.19992e-17	-0.12195	-1.22142	1.67597e-07	-0.199928	-1.54573
77383091	rs151270697	1.47551e-09	-1.92772	-5.29935e-10	1.18519e-17	-1.96189	-5.29935e-10	1.4064e-07	-1.92102	-5.29935e-10
77383225	rs73001800	1.61604e-09	-1.83675	-5.29935e-10	4.66548e-16	1.71099	-5.29935e-10	1.43012e-07	-1.90429	-5.29935e-10
77383307	rs117520144	2.47167e-09	-2.00774e-10	-1.41184	2.76103e-17	-2.00774e-10	-1.11618	2.37542e-07	-2.00774e-10	-1.39688
77383341	rs62096848	5.59478e-10	-1.80503	-1.09245	2.49014e-17	-0.318527	-0.900925	6.09802e-08	-1.68203	-1.07465
77383828	rs12103997	3.62547e-10	-1.80835	-1.52298	2.9218e-18	-1.94912	-1.41305	2.78877e-08	-1.86635	-1.67268
77383933	rs143568029	3.73729e-08	-2.00774e-10	1.30422	3.73521e-16	-2.00774e-10	1.4886	2.91703e-06	-2.00774e-10	1.1111
77384103	rs12966562	3.2893e-10	-1.87485	-1.55379	2.89525e-18	-1.91868	-1.45262	2.60396e-08	-1.92347	-1.68414
77384436	rs574249	1.96277e-09	-0.991737	-0.650635	6.08546e-18	-1.37778	-1.25069	1.36549e-07	-1.06306	-0.887478
77384561	rs2363126	5.17294e-10	-1.83336	-1.14251	1.99158e-17	-0.484388	-0.958475	5.58706e-08	-1.71874	-1.12545
77384650	rs117351533	1.85056e-09	-2.00774e-10	-1.70124	1.55574e-17	-2.00774e-10	-1.68984	1.77963e-07	-2.00774e-10	-1.68565
77384905	rs73003604	1.62901e-09	-1.82876	-5.29935e-10	4.85688e-16	1.75119	-5.29935e-10	1.43849e-07	-1.89846	-5.29935e-10
77385653	rs7244568	6.80166e-10	-1.00475	-1.6974	2.80446e-18	-1.876	-1.52716	6.98439e-08	-0.962077	-1.65889
77385748	rs55942288	1.61383e-09	-1.83812	-5.29935e-10	4.63306e-16	1.70401	-5.29935e-10	1.4287e-07	-1.90529	-5.29935e-10
77385843	rs485296	1.80152e-09	-1.02144	-0.706656	5.70861e-18	-1.40091	-1.29149	1.23959e-07	-1.09167	-0.95561
77385879	rs7228520	9.07993e-10	-0.727679	-1.68557	5.42724e-17	1.04766	-1.48802	7.94729e-08	-0.869415	-1.62239
77385977	rs4799072	2.66329e-09	-0.690428	-0.64674	9.08856e-18	-0.974644	-1.25271	1.87291e-07	-0.730946	-0.903615
77386780	rs8087444	8.5892e-10	-0.774604	-1.69421	3.02673e-18	-1.79279	-1.5341	8.911e-08	-0.727212	-1.65014
77386912	rs118075465	3.37891e-10	-1.77604	-1.62572	2.8147e-18	-1.88267	-1.51684	2.68319e-08	-1.96146	-1.61617
77387183	rs77734515	4.1515e-09	-0.893261	-5.29935e-10	1.72206e-17	-1.58827	-5.29935e-10	4.0672e-07	-0.859099	-5.29935e-10
77387237	rs73003614	3.85696e-09	-0.966852	-5.29935e-10	1.80354e-17	-1.54204	-5.29935e-10	3.77423e-07	-0.933858	-5.29935e-10
77387432	rs76186427	1.70826e-09	-0.595981	-1.18528	2.15972e-17	-0.903903	-0.457909	1.08838e-07	-1.26089	-0.916472
77387457	rs74997388	7.09599e-09	-0.3572	-5.29935e-10	1.3383e-17	-1.84039	-5.29935e-10	7.30313e-07	-0.273751	-5.29935e-10
77387774	rs4799073	3.56492e-09	-0.848627	-0.196961	1.15491e-17	-1.20733	-0.780439	2.17095e-07	-0.902423	-0.584466
77388431	rs12454347	3.21487e-10	-1.89168	-1.55984	8.02753e-18	-0.835256	-1.51624	3.53421e-08	-1.76478	-1.53737
77388519	rs12456080	3.18749e-10	-1.89168	-1.5684	7.9906e-18	-0.835256	-1.52085	3.49544e-08	-1.76478	-1.54839
77388875	rs504331	1.91334e-09	-1.38853	-0.279352	7.27299e-18	-1.50645	-0.943752	1.15166e-07	-1.45189	-0.668957
77388890	rs662647	1.74479e-07	-0.302107	3.14718	1.43855e-15	-0.910334	3.74735	1.59529e-05	0.0679589	2.74221
77388928	rs9956970	7.8261e-10	-0.885239	-1.67661	5.84499e-17	1.094	-1.46021	7.78176e-08	-0.941626	-1.57123
77389401	rs8087924	7.70946e-10	-0.901498	-1.67537	5.70961e-17	1.06671	-1.45635	7.68128e-08	-0.957459	-1.56839
77389498	rs8088061	7.70946e-10	-0.901498	-1.67537	5.70961e-17	1.06671	-1.45635	7.68128e-08	-0.957459	-1.56839
77389544	rs8084582	2.8337e-09	-1.04871	-0.226441	5.84886e-18	-1.88722	-0.780905	1.67123e-07	-0.937405	-0.811092
77389925	rs8092139	7.78115e-10	-0.885239	-1.68237	5.73593e-17	1.094	-1.47904	7.67564e-08	-0.941626	-1.58496
77390004	rs138864448	1.73904e-09	-1.7634	-5.29935e-10	1.43575e-17	-1.7701	-5.29935e-10	1.7922e-07	-1.67861	-5.29935e-10
77390100	rs62096849	6.19203e-10	-1.11368	-1.68237	4.33983e-17	0.815087	-1.47904	6.14023e-08	-1.16482	-1.58496
77390317	rs7231598	3.17294e-10	-1.91348	-1.55118	3.03797e-18	-1.8721	-1.45109	2.59143e-08	-1.94465	-1.66778
77390343	rs2363127	3.28944e-10	-1.90794	-1.52065	7.20078e-18	-0.968761	-1.49142	3.63278e-08	-1.78285	-1.49179
77390420	rs73003630	1.55018e-09	-1.87836	-5.29935e-10	4.80951e-16	1.74139	-5.29935e-10	1.37435e-07	-1.94407	-5.29935e-10
77390577	rs76599478	9.65058e-10	-0.943435	-1.40886	1.48867e-17	-0.950597	-0.783308	7.62743e-08	-1.48262	-1.05027
77390784	rs73003633	1.52721e-09	-1.89329	-5.29935e-10	4.56119e-16	1.68838	-5.29935e-10	1.36201e-07	-1.95309	-5.29935e-10
77390921	rs11877070	1.39358e-09	-0.551063	-1.43379	1.85933e-17	-0.683667	-0.827903	9.7676e-08	-1.19783	-1.08774
77391260	rs200997534	6.30215e-09	-0.475839	-5.29935e-10	3.28749e-17	-0.941663	-5.29935e-10	4.31292e-07	-0.800439	-5.29935e-10
77391345	rs550225	8.91933e-08	-0.61811	2.79219	1.03863e-15	-0.965858	3.47714	8.81892e-06	-0.207383	2.42481
77391470	rs616785	6.55281e-08	-0.501793	2.36754	4.82654e-16	-1.08753	2.83245	5.39441e-06	-0.294516	2.02041
77391519	rs147638053	1.62526e-09	-1.83106	-5.29935e-10	4.25974e-17	-0.682582	-5.29935e-10	1.63211e-07	-1.77218	-5.29935e-10
77392379	rs7233060	2.84847e-10	-1.93248	-1.64005	2.72925e-18	-1.87276	-1.55759	2.4867e-08	-1.95422	-1.69947
77392544	rs57747618	1.34485e-09	-0.556777	-1.46367	1.71171e-17	-0.711674	-0.88262	1.03037e-07	-1.09869	-1.13345
77392784	rs59565021	1.07149e-09	-0.756847	-1.49084	1.43551e-17	-0.82222	-0.948051	8.01786e-08	-1.27722	-1.20575
77394318	rs73003640	1.61247e-09	-1.83896	-5.29935e-10	6.26769e-16	2.0062	-5.29935e-10	1.40774e-07	-1.92007	-5.29935e-10
77394924	rs683643	1.08678e-07	-0.39618	2.76784	8.2222e-16	-1.17336	3.451	1.13079e-05	0.064548	2.40148
77395199	rs12958589	2.89625e-10	-1.91275	-1.64315	1.15888e-17	-0.285843	-1.69849	3.60407e-08	-1.81581	-1.46677
77395281	rs75276047	4.93656e-09	-2.00774e-10	-0.720062	4.38969e-17	-2.00774e-10	-0.652531	3.79006e-07	-2.00774e-10	-0.929674
77395953	rs695018	4.23968e-09	-0.746041	-0.126203	1.2639e-17	-1.02367	-0.873916	2.56192e-07	-0.785669	-0.53563
77396240	rs12963907	5.04971e-10	-1.97764	-1.02234	4.73878e-18	-1.94239	-0.936204	3.46997e-08	-1.969	-1.3515
77397320	rs9966948	1.25663e-09	-1.17476	-0.913537	6.04391e-17	-0.527603	0.194866	1.1164e-07	-1.56639	-0.58556
77397392	rs77546629	5.98538e-10	-1.13674	-1.69326	2.22683e-18	-1.93422	-1.69957	4.54385e-08	-1.3592	-1.69167
77398057	rs35638682	3.77989e-10	-1.97884	-1.31078	3.74225e-18	-1.9644	-1.15029	3.01732e-08	-1.96735	-1.49292
77398161	rs12955875	1.38132e-09	-1.92844	-0.0652487	4.56244e-17	-0.197492	-0.416439	1.98773e-07	-1.77104	0.195975
77398483	rs34717366	3.7464e-10	-1.97679	-1.32173	3.56892e-18	-1.97014	-1.19197	2.95448e-08	-1.96091	-1.52041
77398860	rs76021146	7.81199e-10	-0.891304	-1.67235	2.41424e-18	-1.86529	-1.6877	5.72497e-08	-1.14641	-1.67339
77398867	rs1624968	1.90633e-09	-0.345529	-1.32602	2.28302e-17	-0.687893	-0.618396	1.2649e-07	-1.10263	-0.924429
77399444	rs80083918	7.53971e-10	-0.909321	-1.68981	2.37476e-18	-1.87108	-1.6984	5.54011e-08	-1.16216	-1.69046
77399659	rs9962591	1.80227e-09	-0.835384	-0.892301	4.09798e-17	-0.876096	0.154802	1.33652e-07	-1.42728	-0.544711
77400047	rs649867	1.39144e-09	-1.97945	-0.00694078	3.47698e-17	-0.028475	-0.857151	8.43396e-08	-1.96671	-0.465659
77400232	rs57643706	5.33524e-09	-2.00774e-10	-0.642397	4.36279e-17	-2.00774e-10	-0.658678	4.00444e-07	-2.00774e-10	-0.874651
77400329	rs62097680	1.51664e-08	0.402355	-5.29935e-10	7.85526e-17	-0.070606	-5.29935e-10	8.04101e-07	-0.177501	-5.29935e-10
77400753	rs141746363	1.8119e-09	-1.72235	-5.29935e-10	2.945e-17	-1.05168	-5.29935e-10	2.04164e-07	-1.5483	-5.29935e-10
77401178	rs116866191	1.44405e-09	-1.94928	-5.29935e-10	4.1292e-15	3.89147	-5.29935e-10	1.43861e-07	-1.89838	-5.29935e-10
77401312	rs73003650	1.51766e-09	-1.89956	-5.29935e-10	9.2244e-16	2.39265	-5.29935e-10	1.3831e-07	-1.93773	-5.29935e-10
77401349	rs12958918	4.19806e-10	-1.82994	-1.35475	3.38251e-17	-0.259052	-0.654118	5.45301e-08	-1.9062	-0.962274
77401823	rs73003651	1.52323e-09	-1.8959	-5.29935e-10	9.4749e-16	2.41944	-5.29935e-10	1.38678e-07	-1.93507	-5.29935e-10
77401892	rs59657947	4.60562e-10	-1.69874	-1.39329	2.23962e-17	-0.549444	-0.776038	5.62736e-08	-1.80836	-1.02864
77401923	rs73972703	4.22846e-10	-1.96433	-1.21314	4.00787e-18	-1.97885	-1.06726	3.26998e-08	-1.93652	-1.44334
77401940	rs73480951	4.22149e-10	-1.95534	-1.22379	3.96003e-18	-1.97872	-1.0794	3.33555e-08	-1.90894	-1.45106
77401947	rs142930716	1.40106e-09	-1.9795	-5.29935e-10	2.47216e-17	-1.2267	-5.29935e-10	1.32678e-07	-1.9793	-5.29935e-10
77402395	rs73972704	4.28332e-10	-1.96007	-1.20451	4.04512e-18	-1.97943	-1.05743	3.31367e-08	-1.92953	-1.43706
77402643	rs75712602	1.64843e-09	-0.652838	-1.16407	2.38721e-17	-0.889082	-0.372581	1.26287e-07	-1.30733	-0.721337
77402709	rs58710583	4.29451e-10	-1.96184	-1.20014	4.066e-18	-1.97926	-1.05245	3.31478e-08	-1.93239	-1.43386
77403088	rs9960189	2.84611e-09	-0.0675336	-1.20324	3.51715e-17	-0.439521	-0.434618	1.80667e-07	-0.89606	-0.774509
77403255	rs9945398	8.73949e-10	-1.67745	-0.774017	4.18075e-17	-0.910717	0.209418	1.00596e-07	-1.79934	-0.456768
77403918	rs11660386	1.14534e-09	-1.7969	-0.384136	8.38172e-18	-1.23888	-1.06944	8.45474e-08	-1.71756	-0.712355
77403963	rs11660220	1.90237e-07	-1.38014	4.31168	2.01644e-15	-1.53736	4.71208	1.54249e-05	-1.51715	4.29366
77404361	rs73972705	4.3072e-10	-1.82737	-1.33166	4.05253e-18	-1.92644	-1.1086	3.92882e-08	-1.76905	-1.42725
77404456	rs9948812	5.19005e-10	-1.75613	-1.21645	4.78654e-18	-1.90378	-0.964781	4.69312e-08	-1.69157	-1.32697
77405227	rs3809939	3.48598e-10	-1.88245	-1.48812	4.40517e-16	2.85642	-1.20285	3.83774e-08	-1.92536	-1.29439
77405408	rs3809940	7.73517e-09	-0.036215	-0.234738	3.08104e-16	1.82184	-0.525777	4.91425e-07	-0.326959	-0.342956
77405417	rs3809941	3.49772e-10	-1.89762	-1.46959	3.96164e-16	2.74547	-1.19801	3.75091e-08	-1.93653	-1.30611
77405465	rs3809942	3.48085e-10	-1.89385	-1.47819	3.99561e-16	2.77379	-1.2178	3.76588e-08	-1.93379	-1.30487
77405529	rs11081550	7.49498e-08	-1.13315	3.13324	1.12984e-15	-1.32087	3.91632	1.07268e-05	-0.613444	3.02672
77405534	rs73003657	3.41406e-10	-1.911	-1.48042	4.10285e-16	2.80356	-1.22108	3.7083e-08	-1.94622	-1.30784
77405655	rs73003658	3.33941e-10	-1.92191	-1.49161	3.67095e-16	2.70891	-1.23766	3.6446e-08	-1.94856	-1.32284
77405731	rs732771	2.30753e-09	-1.28871	-0.191846	1.20357e-17	-1.41068	-0.535817	1.39666e-07	-1.35766	-0.570311
77406203	rs4461148	3.58482e-09	-1.24222	0.202198	1.6073e-17	-1.36842	-0.288814	2.1969e-07	-1.31351	-0.161492
77406421	rs1075780	4.39004e-10	-1.44239	-1.69759	2.64352e-18	-1.97734	-1.48492	6.38241e-08	-1.09094	-1.62015
77406427	rs1075779	3.94139e-10	-1.55722	-1.69056	2.79393e-18	-1.97276	-1.43417	5.77278e-08	-1.21597	-1.59552
77406443	rs73003662	1.45178e-09	-1.94394	-5.29935e-10	1.5616e-15	2.91909	-5.29935e-10	1.33151e-07	-1.97574	-5.29935e-10
77406681	rs73003664	4.2475e-10	-1.66333	-1.50966	5.30516e-17	0.96152	-1.42463	3.46951e-08	-1.84747	-1.47316
77406884	rs377325961	2.5155e-09	-2.00774e-10	-1.39426	2.77395e-17	-2.00774e-10	-1.11152	2.64771e-07	-2.00774e-10	-1.28836
77407516	rs668013	4.05891e-09	-1.56255	0.646733	4.94524e-17	-1.74375	1.21038	6.29121e-07	-1.39693	0.974024
77407875	rs11081552	4.35541e-10	-1.68203	-1.46586	3.67384e-18	-1.54348	-1.58966	4.69457e-08	-1.8186	-1.19963
77408202	rs73003676	1.00555e-09	-1.96648	-0.344707	1.91417e-15	3.0338	0.0888695	9.11164e-08	-1.97952	-0.375565
77408217	rs77351434	2.06207e-09	-2.00774e-10	-1.59302	1.5428e-17	-2.00774e-10	-1.69819	1.97621e-07	-2.00774e-10	-1.58087
77408421	rs117835808	2.76085e-10	-1.90263	-1.70115	2.35709e-18	-1.8929	-1.68405	2.47476e-08	-1.95876	-1.69974
77408468	rs73003677	3.1479e-10	-1.90958	-1.563	2.38527e-18	-1.87605	-1.68901	2.63988e-08	-1.92697	-1.66693
77409240	rs34282905	4.31622e-09	0.65093	-1.50528	1.23158e-16	1.71406	-1.33497	5.12497e-07	0.649413	-1.27734
77409669	rs73003680	2.77373e-10	-1.92467	-1.67445	5.70467e-16	3.59771	-1.68563	2.55626e-08	-1.96518	-1.66091
77409800	rs73003682	2.77373e-10	-1.92467	-1.67445	5.70467e-16	3.59771	-1.68563	2.55626e-08	-1.96518	-1.66091
77409986	rs73003684	2.81297e-10	-1.93211	-1.65296	5.36642e-16	3.51746	-1.6665	2.61971e-08	-1.96782	-1.63375
77410032	rs580675	5.61981e-10	-1.19515	-1.69786	2.32174e-18	-1.89763	-1.69442	3.67574e-08	-1.58967	-1.67322
77410108	rs73003687	2.85816e-10	-1.91137	-1.65776	6.55421e-16	3.72244	-1.67153	2.61414e-08	-1.95657	-1.64713
77410114	rs73003689	2.89799e-10	-1.92081	-1.63449	6.16528e-16	3.63324	-1.64351	2.69614e-08	-1.9619	-1.61092
77410226	rs77337889	7.43615e-10	-1.71477	-0.898188	8.94728e-18	-1.91679	-0.326231	5.45899e-08	-1.71204	-1.15534
77410300	rs73003692	4.70207e-10	-1.83052	-1.24079	7.69632e-16	3.32715	-1.11561	3.88757e-08	-1.89958	-1.30727
77410656	rs73003693	2.79639e-10	-1.93573	-1.65526	6.09003e-16	3.65482	-1.67737	2.60635e-08	-1.96636	-1.64033
77410663	rs2439346	7.16753e-10	-1.09686	-1.5529	4.16179e-18	-1.5039	-1.50453	1.50516e-07	-0.354011	-1.49915
77410704	rs73003694	2.84165e-10	-1.90796	-1.66697	6.66582e-16	3.75336	-1.68558	2.6016e-08	-1.95457	-1.65394
77410755	rs2460397	5.00882e-10	-1.31223	-1.69588	2.37314e-18	-1.87846	-1.69171	3.40328e-08	-1.67196	-1.66794
77410845	rs141489755	1.05281e-08	-2.00774e-10	0.0373195	1.08866e-16	-2.00774e-10	0.25574	9.86138e-07	-2.00774e-10	0.0265714
77410876	rs73005555	2.87267e-10	-1.90796	-1.65612	6.71655e-16	3.75336	-1.67799	2.63464e-08	-1.95457	-1.64132
77410928	rs117657985	3.11566e-10	-1.86727	-1.6156	3.10477e-18	-1.66781	-1.63362	3.28142e-08	-1.78902	-1.58734
77411343	rs35522341	3.33241e-09	0.199018	-1.31205	2.04445e-16	2.04954	-1.16361	3.24919e-07	0.118005	-1.20165
77411890	rs9789182	2.91573e-10	-1.90087	-1.64833	7.18769e-16	3.81548	-1.67231	2.66961e-08	-1.95032	-1.63239
77411903	rs9789100	2.90529e-10	-1.90445	-1.64833	6.96758e-16	3.78438	-1.67231	2.66382e-08	-1.95249	-1.63239
77411976	rs73005559	3.05127e-09	-1.20117	-5.29935e-10	2.19217e-17	-1.3469	-5.29935e-10	3.42173e-07	-1.03191	-5.29935e-10
77412201	rs2460398	7.33734e-10	-1.0954	-1.53094	4.02345e-18	-1.55665	-1.48559	1.48082e-07	-0.376344	-1.49312
77412248	rs9789187	2.88935e-10	-1.90905	-1.64923	6.89975e-16	3.77526	-1.67298	2.65194e-08	-1.95593	-1.63342
77412623	rs35948672	3.79577e-09	0.310747	-1.29359	8.02876e-17	1.03858	-1.08734	4.4456e-07	0.267588	-1.03773
77412671	rs112661964	1.79878e-09	-1.72962	-5.29935e-10	4.40646e-17	-0.648717	-5.29935e-10	1.98318e-07	-1.57735	-5.29935e-10
77413729	rs589394	6.41737e-10	-1.24512	-1.51519	2.84581e-18	-1.89321	-1.49532	4.44304e-08	-1.62839	-1.44491
77414199	rs7237034	2.97534e-10	-1.88087	-1.64809	6.20948e-16	3.66901	-1.67214	2.70411e-08	-1.93775	-1.63212
77414344	rs62097682	4.04579e-10	-1.52332	-1.69832	6.67953e-18	-0.855426	-1.6799	4.10764e-08	-1.53565	-1.61614
77414446	rs8098000	3.0248e-10	-1.86438	-1.64809	7.00516e-16	3.78958	-1.67214	2.73388e-08	-1.9268	-1.63212
77414556	rs8098133	2.95453e-10	-1.88087	-1.65511	6.1893e-16	3.66901	-1.67539	2.70181e-08	-1.93775	-1.63297
77414729	rs570029	6.64121e-10	-1.19969	-1.52633	2.78228e-18	-1.90787	-1.50324	4.53679e-08	-1.59678	-1.45565
77414943	rs605183	6.53394e-10	-1.21147	-1.53084	2.7686e-18	-1.90424	-1.5118	4.46512e-08	-1.60501	-1.46333
77415362	rs62097683	4.25717e-10	-1.51637	-1.65434	7.23141e-18	-0.844536	-1.6114	4.56868e-08	-1.5288	-1.51661
77415472	rs187792912	2.03867e-09	-2.00774e-10	-1.60443	1.66061e-17	-2.00774e-10	-1.6246	1.8961e-07	-2.00774e-10	-1.62225
77415524	rs35776827	4.95636e-09	0.425335	-1.14139	1.12007e-16	1.16991	-0.885727	5.98459e-07	0.381104	-0.853971
77415586	rs201181142	2.38321e-09	-2.00774e-10	-1.44828	3.18671e-17	-2.00774e-10	-0.9728	2.45637e-07	-2.00774e-10	-1.36337
77416142	rs1660169	7.15271e-10	-1.15171	-1.50012	2.81067e-18	-1.92148	-1.47947	4.828e-08	-1.56294	-1.42727
77416504	rs73005561	2.98408e-10	-1.87703	-1.64899	7.02109e-16	3.79252	-1.67281	2.71089e-08	-1.93421	-1.63315
77416956	rs73005562	2.95845e-10	-1.88475	-1.6499	6.615e-16	3.73361	-1.67347	2.69437e-08	-1.93929	-1.63418
77417228	rs79972592	6.93521e-10	-1.70418	-0.978522	7.89429e-18	-1.91158	-0.45665	5.57077e-08	-1.70139	-1.14572
77417704	rs1660170	7.99301e-10	-1.0794	-1.46135	2.87718e-18	-1.93871	-1.43885	5.31817e-08	-1.51121	-1.3823
77417934	rs2460386	8.23986e-10	-1.0794	-1.43093	2.97006e-18	-1.93871	-1.40708	5.50722e-08	-1.51121	-1.34737
77418230	rs2364352	8.14501e-10	-1.06422	-1.45769	2.92491e-18	-1.92608	-1.43503	5.29003e-08	-1.52073	-1.37809
77418236	rs73005566	5.0247e-10	-1.89964	-1.10531	1.39441e-15	3.61366	-0.80781	4.43783e-08	-1.94877	-1.1257
77419039	rs73005569	2.97967e-10	-1.86901	-1.6585	7.3886e-16	3.85175	-1.68101	2.70239e-08	-1.92882	-1.64168
77419549	rs1788651	1.05005e-09	-1.44677	-0.821121	1.12274e-17	-1.66026	-0.355757	1.80875e-07	-0.817549	-0.851869
77419564	rs78037586	1.85199e-09	-1.70047	-5.29935e-10	1.46239e-17	-1.75172	-5.29935e-10	2.14453e-07	-1.49913	-5.29935e-10
77420458	rs543510583	1.97282e-09	-2.00774e-10	-1.63727	1.54373e-17	-2.00774e-10	-1.69759	1.75702e-07	-2.00774e-10	-1.69844
77420459	rs555833552	1.97282e-09	-2.00774e-10	-1.63727	1.54373e-17	-2.00774e-10	-1.69759	1.75702e-07	-2.00774e-10	-1.69844
77420703	rs868678	6.15378e-10	-1.33708	-1.46517	2.98257e-18	-1.90386	-1.43773	4.51171e-08	-1.67653	-1.38144
77421100	rs9963625	5.75152e-09	0.725327	-1.29259	4.15478e-16	2.73244	-1.13739	5.67199e-07	0.654824	-1.18134
77421136	rs117798667	4.90715e-09	-0.726037	-5.29935e-10	3.5913e-17	-0.853275	-5.29935e-10	4.8227e-07	-0.688721	-5.29935e-10
77421188	rs73005571	3.20172e-10	-1.78753	-1.66809	1.50351e-15	4.56861	-1.68743	2.83886e-08	-1.86812	-1.65312
77421289	rs146682440	3.23701e-10	-1.77657	-1.66809	1.60172e-15	4.63188	-1.68743	2.86277e-08	-1.85974	-1.65312
77421355	rs118094982	3.20172e-10	-1.78753	-1.66809	1.50351e-15	4.56861	-1.68743	2.83886e-08	-1.86812	-1.65312
77421807	rs948803	6.5342e-10	-1.18337	-1.5589	3.74916e-18	-1.58793	-1.52491	1.28275e-07	-0.4786	-1.53445
77421878	rs117732097	2.09067e-09	-2.00774e-10	-1.57924	2.22697e-17	-2.00774e-10	-1.33115	2.1373e-07	-2.00774e-10	-1.50251
77422760	rs1715089	6.64209e-10	-1.1715	-1.55438	3.79956e-18	-1.5796	-1.51989	1.31018e-07	-0.462328	-1.52957
77423119	rs73005583	3.2312e-10	-1.78238	-1.66408	1.54943e-15	4.59854	-1.68727	2.84602e-08	-1.86419	-1.65453
77424510	rs146374059	3.28068e-10	-1.77657	-1.65469	1.61154e-15	4.63188	-1.68131	2.88879e-08	-1.85974	-1.64407
77424589	rs1788656	6.72579e-10	-1.1715	-1.54186	3.85269e-18	-1.5796	-1.506	1.32801e-07	-0.462328	-1.51605
77425192	rs34242155	5.79317e-09	0.775577	-1.33563	4.07766e-16	2.78573	-1.20941	5.82994e-07	0.73616	-1.23521
77425746	rs73005587	1.65927e-09	-1.81035	-5.29935e-10	7.08845e-15	4.43185	-5.29935e-10	1.4575e-07	-1.88533	-5.29935e-10
77425813	rs73005590	3.39851e-10	-1.75311	-1.64286	1.85158e-15	4.76276	-1.67334	2.98036e-08	-1.84156	-1.63103
77425818	rs73005592	3.31568e-10	-1.77657	-1.64408	1.62308e-15	4.63188	-1.67418	2.92279e-08	-1.85974	-1.63236
77426058	rs35806234	4.57409e-09	0.208109	-1.00443	4.3768e-18	-1.84992	-1.10813	2.89932e-07	-0.505297	-0.692281
77426299	rs139501558	3.37029e-10	-1.76531	-1.63901	1.73575e-15	4.69548	-1.67065	2.96473e-08	-1.85104	-1.62681
77426776	rs73005595	3.43378e-10	-1.75311	-1.63254	1.86509e-15	4.76276	-1.66607	3.01417e-08	-1.84156	-1.61975
77427088	rs1612815	1.08797e-09	-1.42913	-0.803286	1.08981e-17	-1.64658	-0.399209	1.88258e-07	-0.791569	-0.837845
77427356	rs73005597	3.4538e-10	-1.75311	-1.62673	1.87292e-15	4.76276	-1.66188	3.03329e-08	-1.84156	-1.61343
77427526	rs73005599	4.76894e-10	-1.78238	-1.27481	3.02414e-15	4.59854	-1.01853	4.08948e-08	-1.86419	-1.29203
77427697	rs141546496	2.23263e-09	-1.51355	-5.29935e-10	1.25654e-17	-1.90343	-5.29935e-10	1.75532e-07	-1.6994	-5.29935e-10
77427844	rs9958397	9.87131e-10	-0.973608	-1.35607	3.04604e-18	-1.95192	-1.36861	6.7854e-08	-1.39009	-1.25978
77428314	rs73005600	3.50989e-10	-1.74122	-1.62251	2.00335e-15	4.827	-1.6588	3.07571e-08	-1.83224	-1.60886
77428744	rs117606114	1.37814e-08	-2.00774e-10	0.30659	4.7794e-17	-2.00774e-10	-0.567474	1.03737e-06	-2.00774e-10	0.0772175
77429020	rs73007403	3.54908e-10	-1.73169	-1.62094	1.73255e-15	4.68062	-1.65764	3.09328e-08	-1.82825	-1.60716
77429030	rs73007405	3.52634e-10	-1.73811	-1.62094	1.67549e-15	4.64713	-1.65764	3.07781e-08	-1.83326	-1.60716
77429231	rs56322269	3.53658e-10	-1.73811	-1.61804	1.67908e-15	4.64713	-1.6555	3.08748e-08	-1.83326	-1.60402
77429701	rs1788659	6.22768e-10	-1.35285	-1.43746	3.06068e-18	-1.90725	-1.40849	4.62068e-08	-1.68479	-1.34931
77429838	rs118170789	1.49802e-09	-1.91259	-5.29935e-10	1.1821e-17	-1.9645	-5.29935e-10	1.33181e-07	-1.97552	-5.29935e-10
77430514	rs183784515	1.89137e-09	-2.00774e-10	-1.67943	1.89937e-17	-2.00774e-10	-1.49027	2.19477e-07	-2.00774e-10	-1.47598
77430668	rs113739041	5.21009e-10	-1.73748	-1.23124	5.82817e-18	-1.92759	-0.744085	4.14444e-08	-1.76414	-1.37873
77431449	rs960943	2.44097e-09	-1.78178	0.357445	2.2417e-17	-1.89165	0.56709	3.18111e-07	-1.32305	0.218223
77431532	rs71367520	3.47385e-09	-0.120774	-0.950692	4.59789e-18	-1.89011	-1.01867	2.63296e-07	-0.706618	-0.587327
77431586	rs56285895	4.05926e-10	-1.57009	-1.64823	3.92803e-15	5.49517	-1.65365	3.48474e-08	-1.69197	-1.62427
77431704	rs114148106	1.9386e-09	-2.00774e-10	-1.65476	1.7105e-17	-2.00774e-10	-1.595	1.81888e-07	-2.00774e-10	-1.66384
77431709	rs71367521	3.0254e-09	-0.189233	-1.02045	4.62683e-18	-1.90462	-0.997883	2.37316e-07	-0.76316	-0.634673
77432056	rs117077158	4.10186e-10	-1.5541	-1.65377	4.18153e-15	5.56295	-1.65889	3.50819e-08	-1.67856	-1.63098
77432324	rs116865025	1.45937e-09	-1.93872	-5.29935e-10	1.71808e-17	-1.59058	-5.29935e-10	1.33255e-07	-1.97496	-5.29935e-10
77432725	rs74522785	1.4745e-09	-1.92841	-5.29935e-10	1.66819e-17	-1.62005	-5.29935e-10	1.33767e-07	-1.97112	-5.29935e-10
77432789	rs77960492	4.13505e-10	-1.72983	-1.46999	4.00497e-18	-1.95404	-1.0928	3.3773e-08	-1.76622	-1.58134
77432981	rs77988933	3.86401e-10	-1.76641	-1.5012	3.76409e-18	-1.96474	-1.14413	3.19382e-08	-1.79992	-1.6035
77433717	rs2680752	4.70818e-10	-1.37207	-1.69795	2.40876e-18	-1.86599	-1.68927	3.27125e-08	-1.68252	-1.69695
77433820	rs9963231	3.457e-10	-1.86311	-1.5158	3.63113e-18	-1.97614	-1.16869	3.00359e-08	-1.85121	-1.61362
77434432	rs143931326	6.16802e-09	-2.00774e-10	-0.497352	3.59194e-17	-2.00774e-10	-0.853096	4.1014e-07	-2.00774e-10	-0.850726
77434508	rs57841796	2.34468e-09	-1.81358	0.349001	2.12114e-17	-1.91232	0.532483	3.1831e-07	-1.35919	0.25499
77434562	rs147311735	1.93726e-09	-1.65546	-5.29935e-10	1.66621e-17	-1.62124	-5.29935e-10	2.28387e-07	-1.43618	-5.29935e-10
77434564	rs141012079	5.39847e-09	-0.630615	-5.29935e-10	9.21657e-17	0.0892143	-5.29935e-10	3.63564e-07	-0.971269	-5.29935e-10
77434728	rs74947695	2.66158e-09	-1.33781	-5.29935e-10	1.218e-17	-1.93458	-5.29935e-10	1.79669e-07	-1.67611	-5.29935e-10
77434839	rs150910492	1.92511e-09	-2.00774e-10	-1.66175	1.53949e-17	-2.00774e-10	-1.70034	1.7602e-07	-2.00774e-10	-1.69663
77434918	rs77742790	5.01955e-10	-1.38329	-1.62269	6.79892e-15	6.01946	-1.62932	4.10086e-08	-1.55943	-1.59401
77435229	rs77903720	1.93768e-09	-1.65524	-5.29935e-10	1.25328e-17	-1.90602	-5.29935e-10	1.6084e-07	-1.78682	-5.29935e-10
77435294	rs73007474	4.32353e-10	-1.52145	-1.63379	4.94637e-15	5.71196	-1.63992	3.62993e-08	-1.66837	-1.60705
77437049	rs118062047	1.97577e-09	-1.63577	-5.29935e-10	1.70103e-17	-1.60055	-5.29935e-10	2.34262e-07	-1.41078	-5.29935e-10
77437119	rs76401746	3.84717e-10	-1.74461	-1.52737	3.62317e-18	-1.95861	-1.18842	3.20034e-08	-1.77987	-1.62152
77437628	rs73007477	4.54744e-10	-1.47814	-1.62661	5.92965e-15	5.88642	-1.63307	3.79443e-08	-1.6325	-1.5986
77437805	rs553352	3.77283e-10	-1.60768	-1.68381	2.5616e-18	-1.7951	-1.69864	2.78057e-08	-1.84074	-1.70124
77437845	rs552569	2.0261e-09	-1.84905	0.238436	1.9056e-17	-1.93412	0.447126	2.66261e-07	-1.42976	0.147015
77437993	rs680014	3.80431e-10	-1.59938	-1.68381	2.54685e-18	-1.80088	-1.69864	2.79477e-08	-1.83565	-1.70124
77438195	rs73007480	4.5318e-10	-1.48733	-1.62087	5.74853e-15	5.8499	-1.62758	3.79094e-08	-1.64014	-1.59189
77438656	rs56235016	4.61429e-10	-1.46903	-1.62113	6.9536e-15	6.03744	-1.6248	3.80421e-08	-1.63746	-1.59108
77438688	rs585571	3.95323e-10	-1.56403	-1.68075	2.57626e-18	-1.78839	-1.69965	2.81175e-08	-1.82973	-1.7011
77438695	rs111905286	3.57807e-10	-1.66124	-1.68325	2.68071e-18	-1.9293	-1.519	3.19285e-08	-1.70252	-1.70121
77438699	rs113297720	3.74527e-10	-1.63368	-1.66514	2.85248e-18	-1.918	-1.46819	3.28424e-08	-1.67676	-1.69874
77438703	rs113432577	3.39845e-10	-1.71817	-1.67783	2.66883e-18	-1.95022	-1.50251	3.02869e-08	-1.75544	-1.70107
77438956	rs35928863	2.37283e-09	0.168374	-1.62102	1.3503e-16	2.02268	-1.55155	2.31278e-07	0.113789	-1.53739
77439001	rs77067725	3.98345e-10	-1.74461	-1.49256	3.75317e-18	-1.95861	-1.15317	3.2938e-08	-1.77987	-1.59273
77439239	rs75631874	3.91487e-10	-1.75902	-1.49551	3.66916e-18	-1.97645	-1.15796	3.2313e-08	-1.79689	-1.59486
77439258	rs978579	4.79184e-10	-1.37277	-1.67963	2.23503e-18	-1.93018	-1.69994	3.17778e-08	-1.70746	-1.701
77439532	rs3826573	1.04667e-09	-0.670475	-1.60064	6.46172e-17	1.41515	-1.68104	5.04915e-08	-1.29679	-1.64863
77439637	rs75667721	4.77733e-10	-1.44261	-1.61282	7.75158e-15	6.14114	-1.61986	3.92096e-08	-1.61577	-1.58253
77439756	rs56246515	1.76515e-09	-1.90339	0.154892	1.61216e-17	-1.96319	0.308974	2.19801e-07	-1.54895	0.0744544
77439844	rs56006341	2.09303e-09	0.0310252	-1.60914	1.13665e-16	1.83436	-1.53548	2.0538e-07	-0.0217744	-1.52059
77440128	rs17855830	1.08135e-09	-0.632765	-1.60576	6.84968e-17	1.47571	-1.6833	5.16987e-08	-1.26948	-1.65231
77440361	rs113762153	4.13014e-10	-1.72782	-1.47319	3.85379e-18	-1.95339	-1.13192	3.33664e-08	-1.76436	-1.59531
77440816	rs62097686	7.99288e-09	-0.238179	-5.29935e-10	1.44058e-16	0.535839	-5.29935e-10	8.52236e-07	-0.119361	-5.29935e-10
77441133	rs11081553	4.11235e-10	-1.74123	-1.46409	3.89299e-18	-1.95759	-1.11761	3.31616e-08	-1.77675	-1.58908
77441296	rs73007486	4.56756e-10	-1.4783	-1.62204	7.37607e-15	6.00057	-1.52895	3.61869e-08	-1.64504	-1.63349
77441355	rs618342	1.00765e-09	-0.705899	-1.60321	6.09554e-17	1.35795	-1.68218	4.91282e-08	-1.3223	-1.65049
77441442	rs520874	1.69443e-09	-1.91903	0.129646	1.55977e-17	-1.96995	0.282698	2.06356e-07	-1.58739	0.0497634
77441822	rs496281	1.91325e-09	-0.214289	-1.45364	9.50507e-17	1.6358	-1.51576	7.49516e-08	-0.973898	-1.57648
77441929	rs75691266	2.01833e-09	-2.00774e-10	-1.61446	1.67273e-17	-2.00774e-10	-1.61733	1.96574e-07	-2.00774e-10	-1.58618
77442081	rs117603502	2.60603e-09	-1.3589	-5.29935e-10	2.26864e-17	-1.31261	-5.29935e-10	2.64282e-07	-1.29021	-5.29935e-10
77442107	rs493557	1.87086e-09	-1.87	0.179673	1.68278e-17	-1.9461	0.33476	2.42788e-07	-1.47373	0.0986942
77442538	rs74337849	2.73298e-09	-1.31134	-5.29935e-10	1.17126e-17	-1.97371	-5.29935e-10	1.87678e-07	-1.6325	-5.29935e-10
77442583	rs3859315	4.9513e-10	-1.4168	-1.60287	8.64497e-15	6.24066	-1.6103	4.05167e-08	-1.59447	-1.57104
77442622	rs3859316	5.04582e-10	-1.39789	-1.60287	9.28882e-15	6.3125	-1.6103	4.11566e-08	-1.5788	-1.57104
77442937	rs11081554	4.53833e-10	-1.68836	-1.4184	4.2529e-18	-1.9397	-1.04707	3.59605e-08	-1.72777	-1.55703
77443046	rs1788661	1.91001e-09	-0.218754	-1.45087	9.46719e-17	1.62941	-1.51336	7.48467e-08	-0.977268	-1.57452
77443093	rs3859317	1.94775e-09	-0.0338339	-1.61622	1.03267e-16	1.74483	-1.54189	1.92247e-07	-0.0857692	-1.52267
77443371	rs10432147	4.15178e-10	-1.73169	-1.46409	3.90454e-18	-1.95463	-1.11761	3.3455e-08	-1.76794	-1.58908
77443537	rs77409154	2.01258e-09	-2.00774e-10	-1.61731	1.66805e-17	-2.00774e-10	-1.62013	1.9593e-07	-2.00774e-10	-1.58947
77443708	rs9635877	4.11214e-10	-1.73515	-1.47022	3.86286e-18	-1.95572	-1.12725	3.32083e-08	-1.77114	-1.59329
77443827	rs545978	1.91843e-09	-1.88911	0.223891	1.7442e-17	-1.95625	0.380756	2.43066e-07	-1.51585	0.141956
77443935	rs545038	1.00148e-09	-0.705899	-1.60935	6.07941e-17	1.35795	-1.68484	4.8913e-08	-1.3223	-1.65488
77444247	rs112160401	4.79315e-09	-0.749543	-5.29935e-10	1.90226e-17	-1.48875	-5.29935e-10	5.34197e-07	-0.58646	-5.29935e-10
77444260	rs73007489	5.02209e-10	-1.4168	-1.58867	8.76394e-15	6.24066	-1.59664	4.11809e-08	-1.59447	-1.55478
77444270	rs73007492	2.31273e-09	-1.4783	-5.29935e-10	3.40282e-14	6.00057	-5.29935e-10	1.85339e-07	-1.64504	-5.29935e-10
77444285	rs7238206	5.29322e-10	-1.25683	-1.69605	1.25179e-17	-0.207462	-1.69975	5.22243e-08	-1.2111	-1.70058
77444409	rs79888394	4.11214e-10	-1.73515	-1.47022	3.86286e-18	-1.95572	-1.12725	3.32083e-08	-1.77114	-1.59329
77444647	rs138209443	1.99869e-09	-1.62424	-5.29935e-10	1.72175e-17	-1.58845	-5.29935e-10	2.37757e-07	-1.39598	-5.29935e-10
77444858	rs117169297	1.57733e-09	-1.861	-5.29935e-10	1.18286e-17	-1.96386	-5.29935e-10	1.58732e-07	-1.80001	-5.29935e-10
77445417	rs677768	5.60293e-10	-1.27541	-1.62062	2.45783e-18	-1.87944	-1.65566	3.4207e-08	-1.64252	-1.69228
77445434	rs10432149	4.11214e-10	-1.73515	-1.47022	3.86286e-18	-1.95572	-1.12725	3.32083e-08	-1.77114	-1.59329
77446397	rs60489061	3.96564e-10	-1.7282	-1.51345	3.64544e-18	-1.95351	-1.18738	3.25866e-08	-1.76472	-1.61861
77446446	rs601402	1.84719e-09	-0.262834	-1.44023	8.91511e-17	1.56618	-1.51022	7.29151e-08	-1.01046	-1.56747
77448041	rs500795	1.01002e-09	-0.723431	-1.58333	5.95804e-17	1.32954	-1.67658	4.91594e-08	-1.33488	-1.63728
77448136	rs368779744	2.37791e-09	-2.00774e-10	-1.45051	2.30156e-17	-2.00774e-10	-1.2982	2.00348e-07	-2.00774e-10	-1.56717
77448556	rs3859318	2.25247e-09	-1.5047	-5.29935e-10	3.05932e-14	5.89416	-5.29935e-10	1.81396e-07	-1.66654	-5.29935e-10
77448592	rs149245000	2.04723e-09	-2.00774e-10	-1.60024	1.6963e-17	-2.00774e-10	-1.60334	1.99803e-07	-2.00774e-10	-1.5699
77448793	rs35493271	1.73146e-09	-0.143781	-1.62398	8.82065e-17	1.5921	-1.5468	1.70674e-07	-0.194217	-1.53325
77448816	rs642810	2.03963e-09	-1.89969	0.295733	1.86969e-17	-1.96145	0.45544	2.5449e-07	-1.54023	0.212266
77448830	rs472090	3.91559e-10	-1.56403	-1.69032	2.59357e-18	-1.78839	-1.69295	2.8139e-08	-1.82973	-1.70034
77449074	rs643782	1.91814e-09	-0.241912	-1.42346	9.32009e-17	1.59622	-1.49584	7.49717e-08	-0.994721	-1.55539
77449134	rs3896722	2.83683e-09	-2.00774e-10	-1.27404	1.68899e-17	-2.00774e-10	-1.60766	2.39145e-07	-2.00774e-10	-1.39015
77449344	rs645057	1.87843e-09	-0.262834	-1.42346	9.04428e-17	1.56618	-1.49584	7.38013e-08	-1.01046	-1.55539
77449893	rs61451023	3.44918e-09	0.506588	-1.58518	7.24446e-17	1.19425	-1.3458	2.68194e-07	0.11529	-1.39081
77450474	rs141307141	1.40407e-09	-1.97736	-5.29935e-10	1.27495e-17	-1.88888	-5.29935e-10	1.36185e-07	-1.95321	-5.29935e-10
77450637	rs671424	9.49451e-10	-0.777019	-1.59158	5.45356e-17	1.24219	-1.67771	4.702e-08	-1.3731	-1.64355
77450915	rs12605631	3.37974e-10	-1.70135	-1.70016	2.90679e-18	-1.68975	-1.67757	2.63644e-08	-1.90541	-1.6898
77451190	rs112513885	4.45933e-09	-0.821731	-5.29935e-10	6.23313e-17	-0.301911	-5.29935e-10	3.14394e-07	-1.11658	-5.29935e-10
77451289	rs117231913	7.63188e-09	-2.00774e-10	-0.284396	3.65075e-17	-2.00774e-10	-0.836857	6.85686e-07	-2.00774e-10	-0.336806
77451403	rs2169247	2.14995e-09	-1.89969	0.348408	1.97487e-17	-1.96145	0.510168	2.67958e-07	-1.54023	0.263836
77451432	rs2169248	1.82618e-09	-0.304303	-1.4102	8.61795e-17	1.50647	-1.48441	7.22356e-08	-1.04155	-1.54574
77452190	rs144745741	3.73186e-09	-0.999823	-5.29935e-10	3.45311e-17	-0.892513	-5.29935e-10	2.237e-07	-1.45692	-5.29935e-10
77452287	rs78961943	4.08406e-10	-1.742	-1.47022	3.85474e-18	-1.95782	-1.12725	3.29989e-08	-1.77746	-1.59329
77452399	rs9949776	1.87271e-09	-0.283631	-1.40571	8.91306e-17	1.53626	-1.48054	7.36043e-08	-1.02607	-1.54246
77452439	rs11081555	1.41713e-09	-0.553438	-1.41466	7.07597e-17	1.31317	-1.48826	6.18345e-08	-1.19377	-1.54899
77452492	rs74520436	4.01996e-10	-1.75782	-1.47022	3.80709e-18	-1.97026	-1.12725	3.34024e-08	-1.76531	-1.59329
77452622	rs582029	2.05248e-09	-1.89969	0.302015	1.88194e-17	-1.96145	0.461969	2.5606e-07	-1.54023	0.218416
77452672	rs56208726	1.07767e-08	1.4772	-1.41654	4.4123e-17	0.954246	-1.60164	9.69696e-07	1.4946	-1.48484
77453335	rs595578	1.53916e-09	-1.93849	0.052991	1.57992e-17	-1.97936	0.30495	1.81759e-07	-1.65082	-0.0137264
77453516	rs596554	3.84037e-10	-1.58046	-1.69329	2.63257e-18	-1.77697	-1.68945	2.79019e-08	-1.83952	-1.69901
77453666	rs79558088	4.56854e-10	-1.68118	-1.41894	4.26081e-18	-1.93702	-1.04789	3.61874e-08	-1.7211	-1.55742
77454150	rs4799077	3.41093e-10	-1.69123	-1.7011	2.71737e-18	-1.79693	-1.63778	2.72919e-08	-1.88519	-1.67544
77454237	rs7243340	9.31125e-10	-1.42585	-0.962245	1.81435e-15	3.71135	-0.642246	1.19775e-07	-1.03976	-1.04186
77454528	rs116565714	3.06737e-10	-1.8716	-1.62689	2.87444e-18	-1.97939	-1.39912	2.6722e-08	-1.89504	-1.6867
77454706	rs77222015	4.43534e-10	-1.69582	-1.43389	4.099e-18	-1.94243	-1.0812	3.5766e-08	-1.73471	-1.55552
77454834	rs56976614	1.90407e-09	-1.92468	0.251946	1.82167e-17	-1.97212	0.440083	2.37835e-07	-1.602	0.206349
77455227	rs115044443	4.30449e-09	-0.857073	-5.29935e-10	4.59714e-17	-0.606355	-5.29935e-10	2.38426e-07	-1.39317	-5.29935e-10
77455577	rs898619	4.27592e-10	-1.59019	-1.57612	6.05627e-15	5.859	-1.58452	3.63624e-08	-1.73318	-1.54051
77455690	rs70198	7.8672e-10	-1.21145	-1.34517	4.05553e-17	0.696121	-1.42783	3.98953e-08	-1.68365	-1.49732
77455871	rs558700	1.51324e-09	-0.496764	-1.40571	7.32834e-17	1.3405	-1.48054	6.27381e-08	-1.1858	-1.54246
77456161	rs58480469	4.15136e-10	-1.76548	-1.4304	4.21257e-18	-1.93092	-1.06539	3.31544e-08	-1.80049	-1.56556
77456172	rs655609	2.75532e-10	-1.92608	-1.67971	3.65417e-18	-1.44082	-1.69769	2.42479e-08	-1.97791	-1.70098
77456223	rs55781531	4.9348e-10	-1.44505	-1.57795	7.9405e-15	6.13165	-1.58629	4.07256e-08	-1.61778	-1.54259
77456440	rs656930	1.89879e-09	-1.92748	0.251965	1.62594e-17	-1.97312	0.327418	2.21039e-07	-1.60938	0.140498
77456481	rs473239	2.78991e-10	-1.91659	-1.67671	3.54299e-18	-1.46932	-1.70008	2.42273e-08	-1.9791	-1.70064
77456538	rs657348	2.78659e-10	-1.91659	-1.67791	3.54398e-18	-1.46932	-1.6998	2.42231e-08	-1.9791	-1.70081
77456581	rs472369	6.68328e-10	-1.52809	-1.19161	7.2578e-16	3.3113	-1.15842	7.81928e-08	-1.20754	-1.30051
77456625	rs112000688	4.19742e-10	-1.6921	-1.49274	3.49581e-18	-1.94108	-1.24173	3.30789e-08	-1.73125	-1.63708
77456739	rs56352514	4.9827e-10	-1.43539	-1.57795	8.24395e-15	6.16916	-1.58629	4.10509e-08	-1.60982	-1.54259
77457324	rs671037	1.57778e-09	-0.416151	-1.44456	7.82525e-17	1.46059	-1.53503	6.39863e-08	-1.12653	-1.58202
77457380	rs111758099	4.28444e-10	-1.69582	-1.46851	3.61781e-18	-1.94243	-1.20607	3.3421e-08	-1.73471	-1.62334
77457424	rs77025340	2.79002e-09	-2.00774e-10	-1.29068	2.63546e-17	-2.00774e-10	-1.16273	2.61573e-07	-2.00774e-10	-1.30051
77458037	rs2242174	1.51285e-09	-0.300663	-1.60207	7.02673e-17	1.32586	-1.50793	1.49027e-07	-0.353915	-1.50918
77458464	rs73009307	5.23025e-10	-1.44505	-1.51981	8.40965e-15	6.13165	-1.52889	4.37872e-08	-1.61778	-1.47011
77458644	rs522180	7.31508e-10	-1.41141	-1.21797	8.71536e-16	3.53183	-1.19594	9.04832e-08	-1.05631	-1.30575
77458811	rs79919325	1.6852e-09	-1.79485	-5.29935e-10	2.96447e-16	1.2575	-5.29935e-10	1.781e-07	-1.68488	-5.29935e-10
77459418	rs593378	3.77952e-10	-1.58897	-1.70074	2.69204e-18	-1.77082	-1.67325	2.81498e-08	-1.84455	-1.68514
77459650	rs145655534	4.64624e-09	-0.780673	-5.29935e-10	3.75906e-14	6.10014	-5.29935e-10	4.68971e-07	-0.716685	-5.29935e-10
77460094	rs73009310	5.51604e-10	-1.39789	-1.51377	1.0008e-14	6.3125	-1.53573	4.57068e-08	-1.5788	-1.46618
77460190	rs74999672	5.24434e-09	-2.00774e-10	-0.659582	2.80209e-17	-2.00774e-10	-1.10143	4.39477e-07	-2.00774e-10	-0.78164
77460251	rs79893456	3.46949e-09	-2.00774e-10	-1.07272	2.52398e-17	-2.00774e-10	-1.20595	3.08756e-07	-2.00774e-10	-1.13467
77460712	rs74342111	2.06427e-09	-2.00774e-10	-1.59196	1.68611e-17	-2.00774e-10	-1.60937	2.01639e-07	-2.00774e-10	-1.56075
77460916	rs111843231	4.50354e-10	-1.66967	-1.44478	3.78117e-18	-1.93261	-1.17173	3.47258e-08	-1.71037	-1.60937
77461367	rs191327419	4.53725e-10	-1.68118	-1.42581	3.86798e-18	-1.93702	-1.14462	3.47525e-08	-1.7211	-1.59788
77461681	rs73009311	5.32503e-10	-1.43539	-1.51151	8.69002e-15	6.16916	-1.5336	4.44229e-08	-1.60982	-1.46365
77461818	rs76537594	4.70482e-10	-1.64275	-1.42798	3.91527e-18	-1.92179	-1.1477	3.59732e-08	-1.68525	-1.5992
77462003	rs73009313	5.48906e-10	-1.4168	-1.49976	9.43788e-15	6.24066	-1.52255	4.5706e-08	-1.59447	-1.45053
77462044	rs111769371	4.69194e-10	-1.65039	-1.42308	3.93026e-18	-1.92493	-1.14074	3.58248e-08	-1.69238	-1.5962
77462054	rs60813535	1.85932e-09	-2.00774e-10	-1.69652	1.59833e-17	-2.00774e-10	-1.66283	1.75262e-07	-2.00774e-10	-1.70094
77462299	rs73009315	5.337e-10	-1.43539	-1.50926	8.63795e-15	6.16916	-1.53961	4.45232e-08	-1.60982	-1.46139
77462396	rs72618579	6.75938e-09	-2.00774e-10	-0.405798	2.95387e-17	-2.00774e-10	-1.04867	6.01065e-07	-2.00774e-10	-0.468522
77462594	rs111997636	4.53377e-10	-1.67353	-1.43423	3.83303e-18	-1.9341	-1.15661	3.48218e-08	-1.71397	-1.60301
77462801	rs1057444	5.5412e-10	-1.4168	-1.49031	9.52234e-15	6.24066	-1.51364	4.619e-08	-1.59447	-1.43999
77463032	rs142758790	7.16628e-09	-2.00774e-10	-0.347344	9.15227e-17	-2.00774e-10	0.0822124	4.40239e-07	-2.00774e-10	-0.779907
77463175	rs3809936	6.21811e-10	-1.2976	-1.49425	1.26694e-14	6.54534	-1.53277	5.00603e-08	-1.49172	-1.46228
77463453	rs75651623	4.80324e-10	-1.63831	-1.41171	4.01397e-18	-1.91995	-1.12465	3.64871e-08	-1.6811	-1.58917
77463861	rs111368072	4.60568e-10	-1.66578	-1.42624	3.88861e-18	-1.93109	-1.14523	3.52454e-08	-1.70675	-1.59814
77464170	rs3786228	1.66626e-09	-0.205782	-1.60037	8.41805e-17	1.50541	-1.50682	1.67322e-07	-0.255353	-1.49195
77464406	rs2242175	1.62924e-09	-0.228253	-1.60037	8.15679e-17	1.47388	-1.50682	1.63655e-07	-0.277507	-1.49195
77464715	rs2242176	4.68042e-10	-1.64638	-1.42955	3.90069e-18	-1.92329	-1.14993	3.58171e-08	-1.68864	-1.60016
77465121	rs185205159	4.03082e-09	-2.00774e-10	-0.922761	4.32188e-17	-2.00774e-10	-0.668098	3.06464e-07	-2.00774e-10	-1.14212
77465208	rs74362627	1.88506e-09	-2.00774e-10	-1.68277	1.60835e-17	-2.00774e-10	-1.65658	1.75591e-07	-2.00774e-10	-1.69906
77465300	rs681631	3.57531e-10	-1.64602	-1.69925	2.79118e-18	-1.72523	-1.68268	2.7035e-08	-1.87715	-1.69294
77465640	rs112074043	4.94621e-10	-1.63016	-1.39053	4.14935e-18	-1.91651	-1.09491	3.72593e-08	-1.67347	-1.57585
77466094	rs603957	3.5721e-10	-1.64602	-1.70014	2.80033e-18	-1.72523	-1.67941	2.70955e-08	-1.87715	-1.6907
77466134	rs73009322	2.35401e-09	-1.46061	-5.29935e-10	3.65001e-14	6.0707	-5.29935e-10	1.88042e-07	-1.63056	-5.29935e-10
77466315	rs145842531	7.65307e-08	-2.00774e-10	2.02096	2.4413e-16	-2.00774e-10	1.06332	5.20702e-06	-2.00774e-10	1.69054
77467002	rs145165090	4.37223e-09	-0.841457	-5.29935e-10	1.55293e-17	-1.69165	-5.29935e-10	4.12161e-07	-0.845812	-5.29935e-10
77467041	rs3786229	2.07508e-09	-2.00774e-10	-1.58673	1.69421e-17	-2.00774e-10	-1.60457	2.02835e-07	-2.00774e-10	-1.55483
77467191	rs503615	3.62939e-10	-1.63017	-1.70008	2.762e-18	-1.73872	-1.6797	2.7331e-08	-1.8683	-1.69091
77467391	rs620112	3.57234e-10	-1.64602	-1.70008	2.79951e-18	-1.72523	-1.6797	2.709e-08	-1.87715	-1.69091
77468513	rs62097723	6.25226e-10	-1.08926	-1.69711	1.41359e-17	-0.0865485	-1.69911	5.58322e-08	-1.14427	-1.70061
77468633	rs146593614	4.62272e-09	-0.785746	-5.29935e-10	1.59758e-17	-1.6633	-5.29935e-10	4.35728e-07	-0.790207	-5.29935e-10
77468948	rs485400	3.56842e-10	-1.64602	-1.70118	2.82977e-18	-1.72523	-1.66895	2.72829e-08	-1.87715	-1.68381
77469110	rs111559459	1.57849e-09	-1.86026	-5.29935e-10	6.27022e-17	-0.295978	-5.29935e-10	1.65323e-07	-1.75932	-5.29935e-10
77469403	rs649763	3.54075e-10	-1.6538	-1.70118	2.84932e-18	-1.71834	-1.66895	2.71661e-08	-1.88145	-1.68381
77469415	rs112807410	4.61762e-10	-1.6921	-1.39734	4.01028e-18	-1.94108	-1.10443	3.50163e-08	-1.73125	-1.58016
77469713	rs3786235	6.13751e-10	-1.35912	-1.44578	1.23325e-14	6.45714	-1.47153	5.09087e-08	-1.54651	-1.39068
77469970	rs117381185	1.59457e-09	-1.85013	-5.29935e-10	1.51365e-17	-1.71726	-5.29935e-10	1.39737e-07	-1.92746	-5.29935e-10
77470122	rs517479	3.54075e-10	-1.6538	-1.70118	2.84932e-18	-1.71834	-1.66895	2.71661e-08	-1.88145	-1.68381
77470451	rs62097743	1.45711e-09	-1.94027	-5.29935e-10	1.36043e-17	-1.82399	-5.29935e-10	1.44403e-07	-1.89462	-5.29935e-10
77470834	rs676713	3.54075e-10	-1.6538	-1.70118	2.84932e-18	-1.71834	-1.66895	2.71661e-08	-1.88145	-1.68381
77470920	rs677157	3.54075e-10	-1.6538	-1.70118	2.84932e-18	-1.71834	-1.66895	2.71661e-08	-1.88145	-1.68381
77471613	rs8087647	2.39676e-09	-1.44261	-5.29935e-10	3.91641e-14	6.14114	-5.29935e-10	1.90843e-07	-1.61577	-5.29935e-10
77471792	rs113376412	4.90476e-10	-1.66967	-1.35944	4.26308e-18	-1.93261	-1.05177	3.66357e-08	-1.71037	-1.55583
77471842	rs72997497	2.39676e-09	-1.44261	-5.29935e-10	3.91641e-14	6.14114	-5.29935e-10	1.90843e-07	-1.61577	-5.29935e-10
77472224	rs141567293	3.73959e-09	-0.997755	-5.29935e-10	3.04663e-17	-1.01775	-5.29935e-10	3.13059e-07	-1.12083	-5.29935e-10
77472436	rs12458462	2.0542e-09	-0.0508113	-1.54603	2.36137e-16	2.48642	-1.45638	2.25064e-07	-0.036101	-1.41474
77472471	rs586455	3.62769e-10	-1.63017	-1.70054	2.76843e-18	-1.73872	-1.67738	2.73756e-08	-1.8683	-1.68928
77472809	rs76023025	5.51553e-09	-2.00774e-10	-0.609162	2.7861e-17	-2.00774e-10	-1.10715	4.56329e-07	-2.00774e-10	-0.744011
77473086	rs599554	2.10756e-09	-1.91278	0.341575	1.76174e-17	-1.96737	0.401884	2.47993e-07	-1.5717	0.217878
77473127	rs2279103	6.85992e-10	-1.21598	-1.47764	6.60851e-15	5.8795	-1.51776	5.37003e-08	-1.45234	-1.43146
77473381	rs2279104	7.4243e-09	-2.00774e-10	-0.311972	3.1084e-17	-2.00774e-10	-0.99768	6.55217e-07	-2.00774e-10	-0.382258
77473522	rs522723	3.76645e-10	-1.59212	-1.70106	2.70957e-18	-1.76864	-1.66895	2.7386e-08	-1.86789	-1.68931
77474228	rs529195	3.6609e-10	-1.62212	-1.69949	2.73776e-18	-1.74532	-1.68191	2.74147e-08	-1.86373	-1.69242
77474626	rs144647072	5.32156e-08	-2.00774e-10	1.65762	1.78726e-16	-2.00774e-10	0.751482	3.6825e-06	-2.00774e-10	1.34412
77474921	rs2126082	1.75544e-09	-1.95121	0.197203	1.50877e-17	-1.97585	0.255358	1.9696e-07	-1.66225	0.0780274
77475455	rs11549119	5.05206e-10	-1.62265	-1.37687	4.24266e-18	-1.9133	-1.07588	3.78514e-08	-1.66644	-1.56712
77475573	rs79257976	2.0528e-09	-2.00774e-10	-1.59753	1.67753e-17	-2.00774e-10	-1.61447	2.00367e-07	-2.00774e-10	-1.56707
77475659	rs76553883	4.38836e-10	-1.73515	-1.40521	3.90856e-18	-1.95572	-1.11549	3.34809e-08	-1.77114	-1.58511
77475878	rs113828666	2.71782e-10	-1.97952	-1.63997	2.40463e-18	-1.86316	-1.69382	2.57625e-08	-1.91887	-1.69943
77476073	rs8082885	1.9141e-09	-1.9434	0.275912	1.63936e-17	-1.97273	0.335251	2.14019e-07	-1.65541	0.154251
77476102	rs2007487	9.53248e-09	-0.0620255	-5.29935e-10	2.02966e-16	0.878664	-5.29935e-10	9.84059e-07	0.0244609	-5.29935e-10
77476119	rs77922524	2.71947e-09	-2.00774e-10	-1.31629	1.83476e-17	-2.00774e-10	-1.52488	2.52773e-07	-2.00774e-10	-1.33473
77476131	rs2007483	2.82721e-09	0.344936	-1.62237	9.89401e-17	1.68829	-1.52815	2.51017e-07	0.179945	-1.52165
77476603	rs514281	3.52526e-10	-1.65977	-1.69959	2.82346e-18	-1.713	-1.68341	2.68455e-08	-1.88506	-1.69207
77476699	rs72999407	6.90125e-10	-1.19395	-1.49367	7.04631e-15	5.94983	-1.52394	5.37515e-08	-1.43401	-1.44884
77476753	rs673582	3.76825e-10	-1.59256	-1.70014	2.68246e-18	-1.76823	-1.67941	2.79231e-08	-1.84707	-1.6907
77477372	rs676367	3.92551e-10	-1.55157	-1.70025	2.60731e-18	-1.80172	-1.67434	2.87204e-08	-1.822	-1.68762
77477379	rs2242177	2.46744e-09	0.217214	-1.63076	8.86345e-17	1.5964	-1.54626	2.31951e-07	0.113565	-1.53426
77477515	rs8084175	6.96509e-10	-1.19395	-1.48446	7.0464e-15	5.94983	-1.52393	5.35952e-08	-1.43401	-1.45175
77477822	rs77320492	2.68343e-09	-2.00774e-10	-1.32963	1.87904e-17	-2.00774e-10	-1.50103	1.94388e-07	-2.00774e-10	-1.59737
77478011	rs35456241	5.08153e-10	-1.61399	-1.37971	4.24186e-18	-1.90954	-1.07983	3.80901e-08	-1.65833	-1.56894
77478117	rs113163503	1.53931e-09	-1.88539	-5.29935e-10	5.6819e-17	-0.394503	-5.29935e-10	1.59687e-07	-1.79401	-5.29935e-10
77478166	rs55830009	2.8477e-09	-1.27022	-5.29935e-10	2.52769e-14	5.70327	-5.29935e-10	2.14859e-07	-1.49724	-5.29935e-10
77478364	rs1626962	4.08712e-10	-1.57278	-1.63869	2.58875e-18	-1.7876	-1.6956	2.82457e-08	-1.83477	-1.69152
77478577	rs3786238	4.40185e-10	-1.47511	-1.66218	2.38165e-18	-1.86562	-1.70096	2.81739e-08	-1.83141	-1.69742
77478814	rs72999411	3.19056e-09	-1.15653	-5.29935e-10	2.34294e-14	5.62737	-5.29935e-10	2.36223e-07	-1.40245	-5.29935e-10
77478931	rs190654928	3.5963e-09	-2.00774e-10	-1.03682	2.47454e-17	-2.00774e-10	-1.22574	2.79161e-07	-2.00774e-10	-1.23544
77479006	rs685665	3.90849e-10	-1.55557	-1.70059	2.5724e-18	-1.81245	-1.67708	2.8662e-08	-1.82258	-1.68907
77479101	rs112704741	1.40757e-09	-1.97486	-5.29935e-10	3.2988e-17	-0.93823	-5.29935e-10	1.37639e-07	-1.94259	-5.29935e-10
77479112	rs72999412	2.72089e-09	-1.31577	-5.29935e-10	2.43297e-14	5.66508	-5.29935e-10	2.06294e-07	-1.53792	-5.29935e-10
77479267	rs113886708	1.41088e-09	-1.97252	-5.29935e-10	3.40507e-17	-0.906525	-5.29935e-10	1.3849e-07	-1.93643	-5.29935e-10
77480478	rs522043	1.73462e-09	-1.90004	0.134105	1.31402e-17	-1.96162	0.102923	2.02069e-07	-1.54105	-0.0175624
77480544	rs639314	3.94336e-10	-1.54669	-1.70059	2.59206e-18	-1.80484	-1.67708	2.87639e-08	-1.81904	-1.68907
77481332	rs72976118	5.0509e-08	1.60542	-5.29935e-10	1.09592e-14	4.86756	-5.29935e-10	3.64471e-06	1.33381	-5.29935e-10
77481429	rs492597	2.34053e-09	-0.0496305	-1.41672	8.41903e-17	1.51836	-1.51966	8.29775e-08	-0.882294	-1.56636
77481580	rs490904	3.90815e-10	-1.55548	-1.70078	2.60992e-18	-1.79918	-1.67587	2.86356e-08	-1.82437	-1.68821
77481980	rs487172	2.38205e-09	-0.0277225	-1.42105	8.64098e-17	1.54784	-1.52311	8.41106e-08	-0.865759	-1.56933
77482057	rs79056705	2.08293e-09	-2.00774e-10	-1.58296	1.7001e-17	-2.00774e-10	-1.6011	2.03702e-07	-2.00774e-10	-1.55057
77482189	rs12456692	2.71909e-09	0.331724	-1.64816	9.96886e-17	1.74032	-1.57264	2.52011e-07	0.223947	-1.5617
77482581	rs8082862	6.11861e-10	-1.31539	-1.49259	5.63909e-15	5.72606	-1.52295	5.03706e-08	-1.50016	-1.44766
77482999	rs670682	6.84785e-10	-1.68767	-1.00771	3.94125e-18	-1.91423	-1.14865	1.17677e-07	-1.19372	-0.905561
77484280	rs79013893	2.06915e-09	-1.58959	-5.29935e-10	1.25364e-17	-1.90574	-5.29935e-10	1.6616e-07	-1.75427	-5.29935e-10
77484335	rs72976129	7.54466e-10	-1.14893	-1.44954	8.54828e-15	6.09148	-1.47237	5.82864e-08	-1.3964	-1.40546
77484550	rs2510276	3.87806e-10	-1.56417	-1.69981	2.68011e-18	-1.79344	-1.65508	2.89653e-08	-1.82961	-1.67151
77485001	rs694063	4.0175e-10	-1.52885	-1.69981	2.62064e-18	-1.81588	-1.65508	2.95951e-08	-1.8081	-1.67151
77485167	rs673590	3.88193e-10	-1.56417	-1.69881	2.69367e-18	-1.79344	-1.65003	2.90836e-08	-1.82961	-1.66744
77485260	rs117655160	2.8812e-09	-2.00774e-10	-1.25852	2.54112e-17	-2.00774e-10	-1.19918	2.42638e-07	-2.00774e-10	-1.37565
77485280	rs2035085	5.43074e-09	1.00806	-1.63272	1.04548e-16	1.79359	-1.57832	3.8263e-07	0.623577	-1.54373
77485743	rs686433	5.84258e-10	-1.17645	-1.67769	2.27708e-18	-1.91483	-1.69665	3.64571e-08	-1.57303	-1.69806
77485802	rs478133	1.42575e-09	-1.84789	-0.114147	9.46653e-18	-1.97947	-0.207141	1.51509e-07	-1.54381	-0.302769
77485941	rs476465	3.98417e-10	-1.53781	-1.69917	2.64382e-18	-1.8104	-1.65174	2.95117e-08	-1.81361	-1.66883
77486125	rs36023428	3.99865e-09	-0.354541	-0.576232	5.96285e-18	-1.9491	-0.699724	3.66736e-07	-0.939798	-0.0227842
77486154	rs474571	3.95359e-10	-1.54669	-1.698	2.67249e-18	-1.80484	-1.64652	2.9477e-08	-1.81904	-1.66458
77486456	rs149629159	3.04682e-09	-1.20263	-5.29935e-10	1.24878e-17	-1.90962	-5.29935e-10	2.5249e-07	-1.33585	-5.29935e-10
77486693	rs12957960	1.40628e-09	-0.366628	-1.60916	3.67428e-17	0.56379	-1.39422	1.73543e-07	-0.275826	-1.43497
77487394	rs74641711	8.86709e-09	-0.134384	-5.29935e-10	2.86372e-17	-1.07967	-5.29935e-10	7.77979e-07	-0.210525	-5.29935e-10
77487508	rs62097746	5.28304e-09	0.997359	-1.64959	1.07519e-16	1.85147	-1.60817	3.89885e-07	0.676745	-1.57812
77487544	rs72976137	6.04468e-10	-1.1716	-1.64854	6.42368e-15	6.02049	-1.68712	4.42042e-08	-1.41536	-1.66304
77487991	rs77158498	2.12223e-09	-2.00774e-10	-1.56426	1.74352e-17	-2.00774e-10	-1.57588	2.07224e-07	-2.00774e-10	-1.53342
77488346	rs522934	3.63087e-10	-1.62939	-1.70045	2.69277e-18	-1.77924	-1.66457	2.7772e-08	-1.86806	-1.67513
77488422	rs60298379	4.63407e-09	0.864513	-1.64781	9.26796e-17	1.70056	-1.60578	3.44877e-07	0.55134	-1.57538
77488441	rs36073957	4.63407e-09	0.864513	-1.64781	9.26796e-17	1.70056	-1.60578	3.44877e-07	0.55134	-1.57538
77488572	rs9953991	1.09213e-09	-0.919418	-1.30918	6.21608e-15	5.52216	-1.22164	7.45356e-08	-1.17541	-1.38054
77488825	rs111655743	5.08535e-10	-1.51848	-1.47448	3.87656e-18	-1.86463	-1.21479	3.93309e-08	-1.56844	-1.62677
77489169	rs9956086	1.10495e-09	-1.00172	-1.21521	5.77479e-15	5.30046	-1.07358	7.40466e-08	-1.24688	-1.31565
77489462	rs77427677	1.11289e-09	-0.974663	-1.2351	6.01426e-15	5.37398	-1.10646	7.57164e-08	-1.22343	-1.3168
77489649	rs2169249	4.52691e-09	0.839305	-1.646	9.02769e-17	1.67188	-1.60337	3.37709e-07	0.527564	-1.57261
77490179	rs35235099	1.90213e-09	-2.00774e-10	-1.67375	1.58958e-17	-2.00774e-10	-1.66832	1.75259e-07	-2.00774e-10	-1.70096
77490423	rs112166088	1.57335e-09	-1.86352	-5.29935e-10	6.19344e-17	-0.308298	-5.29935e-10	1.6459e-07	-1.76377	-5.29935e-10
77490911	rs74632968	1.5245e-09	-1.89507	-5.29935e-10	1.19993e-17	-1.94953	-5.29935e-10	1.33716e-07	-1.97151	-5.29935e-10
77491070	rs34583578	4.6309e-09	0.827602	-1.61158	1.04606e-16	1.77016	-1.55433	3.61533e-07	0.531454	-1.50833
77491280	rs503347	2.08565e-09	-0.0619047	-1.51974	7.16832e-17	1.44509	-1.6072	7.96131e-08	-0.849643	-1.6404
77491380	rs655503	2.18852e-09	-0.013763	-1.51974	6.84912e-17	1.39953	-1.6072	8.25301e-08	-0.813659	-1.6404
77491429	rs72976144	7.38657e-10	-1.13688	-1.48278	8.22605e-15	6.12897	-1.54828	5.58971e-08	-1.38629	-1.45743
77491454	rs526057	2.12442e-09	-0.0400685	-1.52316	7.36232e-17	1.47425	-1.60966	8.08004e-08	-0.832867	-1.64238
77492750	rs62097750	1.28901e-09	-0.363302	-1.69956	1.52206e-17	-0.0138271	-1.6979	9.39779e-08	-0.622927	-1.70124
77493028	rs58558457	1.89913e-09	-0.135887	-1.53945	7.18459e-17	1.46138	-1.62123	7.42452e-08	-0.908279	-1.65157
77493053	rs59331110	1.81633e-09	-0.180465	-1.53945	6.75943e-17	1.40038	-1.62123	7.17693e-08	-0.942195	-1.65157
77493435	rs3786240	2.80737e-10	-1.89023	-1.69684	3.64545e-18	-1.49242	-1.64847	2.52456e-08	-1.97725	-1.66132
77493449	rs117201593	5.1826e-10	-1.48126	-1.49274	3.84568e-18	-1.8457	-1.24173	4.03213e-08	-1.53327	-1.63708
77493451	rs117598264	5.1826e-10	-1.48126	-1.49274	3.84568e-18	-1.8457	-1.24173	4.03213e-08	-1.53327	-1.63708
77493575	rs112397424	5.00009e-10	-1.50887	-1.50099	3.74547e-18	-1.85981	-1.25402	3.91047e-08	-1.55937	-1.64162
77494020	rs74429170	4.97051e-10	-1.5041	-1.51169	3.69471e-18	-1.8574	-1.27007	3.9055e-08	-1.55487	-1.64738
77494078	rs11662106	1.77057e-09	-0.180465	-1.56497	6.73876e-17	1.40038	-1.62429	7.08131e-08	-0.942195	-1.66499
77494143	rs34814368	6.26604e-09	1.08525	-1.56684	1.4261e-16	2.01827	-1.49253	4.61682e-07	0.717466	-1.44981
77494190	rs35814220	6.79335e-09	1.16525	-1.56603	1.60116e-16	2.10956	-1.46804	4.98133e-07	0.792539	-1.4489
77494260	rs56335514	1.18653e-09	-0.652102	-1.4936	2.24767e-14	7.13453	-1.54866	8.27918e-08	-0.987058	-1.46384
77494328	rs3786241	1.76263e-09	-0.159304	-1.59062	6.78291e-17	1.42936	-1.64674	7.10073e-08	-0.926112	-1.67833
77494459	rs76961134	4.91051e-10	-1.5136	-1.51434	3.66238e-18	-1.86219	-1.27407	3.86518e-08	-1.56384	-1.64879
77494511	rs190607538	2.37931e-09	-2.00774e-10	-1.44992	1.99225e-17	-2.00774e-10	-1.44252	2.51979e-07	-2.00774e-10	-1.33788
77494545	rs3786242	5.60893e-10	-1.33386	-1.5611	5.59164e-15	5.78191	-1.58725	4.16832e-08	-1.61365	-1.52348
77494582	rs3786243	5.07001e-10	-1.50907	-1.4869	3.82435e-18	-1.85992	-1.23307	3.94031e-08	-1.55956	-1.63382
77494592	rs3786244	4.75795e-09	-0.34735	-0.409564	1.06286e-17	-0.89766	-1.17317	2.85353e-07	-0.532098	-0.681401
77494603	rs3786245	2.98371e-09	-2.00774e-10	-1.22356	1.72427e-17	-2.00774e-10	-1.58698	2.28751e-07	-2.00774e-10	-1.43459
77494604	rs3786246	1.07216e-09	-0.661143	-1.58591	5.69084e-15	5.84339	-1.63115	6.54251e-08	-1.10543	-1.58089
77494911	rs11660714	2.06433e-09	0.0752774	-1.6672	8.86281e-16	4.05378	-1.70112	2.40056e-07	0.314877	-1.70123
77495064	rs56145731	1.12885e-09	-0.641146	-1.55439	6.12134e-15	5.87591	-1.59074	7.79853e-08	-0.87057	-1.64013
77495193	rs62097755	5.92118e-09	-0.0256879	-0.512506	1.70378e-17	-1.62934	0.0304009	3.68242e-07	-0.212584	-0.745902
77495208	rs34031764	5.93682e-10	-1.37128	-1.46686	1.00879e-17	-1.00573	-1.1173	5.7376e-08	-1.26594	-1.55166
77495322	rs150435263	2.85604e-09	-1.2673	-5.29935e-10	1.63181e-17	-1.6421	-5.29935e-10	3.48614e-07	-1.01326	-5.29935e-10
77495647	rs117141576	8.61377e-09	-2.00774e-10	-0.163368	1.02469e-16	-2.00774e-10	0.195184	5.07856e-07	-2.00774e-10	-0.637026
77496178	rs637103	3.09562e-10	-1.83089	-1.65844	7.75616e-18	-0.688361	-1.69753	2.66664e-08	-1.88521	-1.69861
77496677	rs4799081	4.64384e-10	-1.38282	-1.70095	2.44292e-18	-1.86121	-1.67996	3.21962e-08	-1.70348	-1.6919
77496824	rs77416799	5.10138e-10	-1.47639	-1.51342	3.73794e-18	-1.84316	-1.27268	4.00557e-08	-1.52865	-1.6483
77496857	rs579441	1.44131e-09	-1.5387	-0.412475	7.13012e-18	-1.95681	-0.513239	1.64526e-07	-1.14532	-0.618838
77496872	rs189829324	2.79056e-09	-2.00774e-10	-1.29049	2.13005e-17	-2.00774e-10	-1.37564	2.76063e-07	-2.00774e-10	-1.2466
77497161	rs117995292	1.66745e-09	-1.80543	-5.29935e-10	2.61021e-17	-1.17236	-5.29935e-10	1.61119e-07	-1.78508	-5.29935e-10
77497534	rs113507368	3.09381e-10	-1.94723	-1.54268	2.76847e-18	-1.90271	-1.51337	2.88754e-08	-1.9314	-1.57284
77497625	rs75589202	4.19711e-10	-1.9788	-1.20611	4.32005e-18	-1.941	-1.03011	3.16157e-08	-1.9746	-1.43897
77497695	rs72976160	1.59788e-09	-0.554127	-1.29392	4.72002e-14	7.71431	-1.38653	9.97213e-08	-0.856112	-1.40873
77497842	rs76030819	1.85558e-09	-2.00774e-10	-1.69853	1.57783e-17	-2.00774e-10	-1.67574	1.77937e-07	-2.00774e-10	-1.6858
77498090	rs9646503	5.61077e-09	-0.440315	-0.151727	5.71665e-18	-1.88672	-0.804272	2.56995e-07	-0.984598	-0.33357
77498379	rs4798911	3.21855e-09	-0.615506	-0.532292	2.34631e-17	-0.229911	-1.04904	3.27687e-07	-0.509377	-0.56579
77498387	rs4799082	3.54762e-09	-0.467229	-0.583223	2.4592e-17	-0.226436	-1.00552	3.94642e-07	-0.354539	-0.534707
77498397	rs72976162	5.18522e-10	-1.32214	-1.65137	4.72252e-15	5.67087	-1.64515	3.91238e-08	-1.50751	-1.69298
77498826	rs72618580	1.69849e-08	0.348945	0.166651	2.77549e-17	-0.293688	-0.817273	5.6771e-07	-0.324637	-0.200978
77499091	rs565852956	2.78581e-09	-2.00774e-10	-1.29219	2.12682e-17	-2.00774e-10	-1.37716	2.75568e-07	-2.00774e-10	-1.24839
77499188	rs3859320	3.02183e-10	-1.86127	-1.65218	2.99267e-18	-1.67689	-1.66131	2.61335e-08	-1.92636	-1.67765
77499274	rs112619835	5.53926e-10	-1.39488	-1.51257	2.3051e-18	-1.9418	-1.65745	4.74721e-08	-1.51168	-1.4954
77499329	rs72976164	2.88169e-09	-1.25835	-5.29935e-10	2.20995e-14	5.56893	-5.29935e-10	2.15394e-07	-1.49475	-5.29935e-10
77499397	rs34719896	4.20701e-10	-1.48594	-1.69662	2.43401e-18	-1.84497	-1.69987	3.28378e-08	-1.67546	-1.70018
77499680	rs62099605	1.45489e-09	-0.244805	-1.697	1.06554e-17	-0.368612	-1.69969	1.62407e-07	-0.10229	-1.67483
77500191	rs11874186	3.65426e-10	-1.64467	-1.67875	2.24235e-18	-1.92579	-1.70106	2.8813e-08	-1.80676	-1.69964
77500442	rs55905661	6.67248e-08	1.88385	-5.29935e-10	1.63278e-14	5.26625	-5.29935e-10	4.37661e-06	1.51681	-5.29935e-10
77500993	rs72976168	7.95394e-10	-1.16981	-1.37584	7.07758e-15	5.84966	-1.41935	5.31786e-08	-1.4217	-1.47187
77501180	rs3859321	2.73901e-10	-1.93808	-1.67364	3.75789e-18	-1.40955	-1.70097	2.43901e-08	-1.9733	-1.69975
77501227	rs55846819	7.60563e-10	-1.20377	-1.38666	6.29975e-15	5.74331	-1.42941	5.12235e-08	-1.44982	-1.4812
77501317	rs571096	9.38111e-10	-0.861881	-1.51874	4.27254e-17	0.915054	-1.59463	4.68359e-08	-1.40508	-1.61549
77501394	rs3859322	3.53255e-10	-1.76846	-1.58884	1.15126e-17	-0.340379	-1.65055	3.53298e-08	-1.66231	-1.64019
77501512	rs74954741	3.67237e-10	-1.63103	-1.68744	2.28761e-18	-1.90631	-1.70055	3.15606e-08	-1.72178	-1.69353
77501609	rs56362318	7.66329e-10	-1.19331	-1.38956	6.57333e-15	5.77623	-1.41983	5.18368e-08	-1.44117	-1.47795
77501615	rs604853	9.1075e-10	-0.895063	-1.51515	4.08955e-17	0.861501	-1.58485	4.61384e-08	-1.4288	-1.60678
77502064	rs489025	6.13837e-10	-1.10414	-1.70062	1.18285e-16	2.02375	-1.68503	6.09018e-08	-1.08201	-1.67596
77502075	rs62099607	1.49618e-09	-0.426111	-1.4877	2.71356e-17	0.443365	-1.57689	1.38201e-07	-0.447349	-1.49116
77502528	rs62099608	1.53089e-09	-1.89088	-5.29935e-10	1.61937e-17	-1.64975	-5.29935e-10	1.36882e-07	-1.94811	-5.29935e-10
77502720	rs4799083	1.99771e-09	-0.0805945	-1.54414	1.49001e-16	2.16606	-1.59648	8.02642e-08	-0.851739	-1.63016
77503036	rs4021229	1.6043e-09	-0.360346	-1.48369	6.84618e-17	1.33045	-1.53855	7.513e-08	-0.946279	-1.60173
77503507	rs72976180	6.98112e-10	-1.24827	-1.42783	5.31736e-15	5.60147	-1.45711	4.77897e-08	-1.48648	-1.51393
77503608	rs72976181	6.99863e-10	-1.24827	-1.42533	5.32997e-15	5.60147	-1.45474	4.7889e-08	-1.48648	-1.51186
77503754	rs7245376	9.6486e-10	-0.808186	-1.54432	4.60051e-17	0.99317	-1.59879	4.65071e-08	-1.39348	-1.63414
77503905	rs72976183	6.94473e-10	-1.24827	-1.43306	5.29118e-15	5.60147	-1.46205	4.75837e-08	-1.48648	-1.51825
77504244	rs12959048	1.86254e-09	-0.191426	-1.50337	1.30375e-16	2.0015	-1.56546	7.57745e-08	-0.93677	-1.60269
77504396	rs76280594	1.68426e-09	-1.79541	-5.29935e-10	1.17322e-17	-1.97204	-5.29935e-10	1.72006e-07	-1.7197	-5.29935e-10
77504487	rs55675624	9.97931e-09	-0.0162164	-5.29935e-10	1.28177e-17	-1.88354	-5.29935e-10	2.09324e-06	0.779244	-5.29935e-10
77504809	rs56108499	1.80567e-09	-0.205025	-1.52077	1.25939e-16	1.9816	-1.58017	7.32649e-08	-0.969028	-1.60412
77504954	rs55750992	1.06801e-09	-0.737064	-1.51387	5.34167e-17	1.10585	-1.5621	5.03009e-08	-1.34287	-1.60633
77504987	rs56027145	1.0379e-09	-0.737064	-1.54247	5.15594e-17	1.10585	-1.59749	4.94754e-08	-1.34287	-1.62288
77505012	rs75159070	1.5261e-09	-1.89402	-5.29935e-10	1.17575e-17	-1.96989	-5.29935e-10	1.52758e-07	-1.83837	-5.29935e-10
77505057	rs72976190	2.80082e-09	-1.28682	-5.29935e-10	1.81493e-14	5.37202	-5.29935e-10	2.09755e-07	-1.52129	-5.29935e-10
77506344	rs185014553	2.0045e-09	-2.00774e-10	-1.62134	1.7183e-17	-2.00774e-10	-1.59046	1.90014e-07	-2.00774e-10	-1.62012
77506380	rs117032556	2.86137e-09	-2.00774e-10	-1.26543	1.94099e-17	-2.00774e-10	-1.46859	2.30618e-07	-2.00774e-10	-1.42646
77506394	rs73482259	5.47622e-09	-0.616316	-5.29935e-10	1.23022e-17	-1.92459	-5.29935e-10	1.25422e-06	0.267042	-5.29935e-10
77506516	rs12606069	3.81928e-10	-1.58151	-1.69775	2.35311e-18	-1.88272	-1.69592	3.27513e-08	-1.67896	-1.69932
77506572	rs638641	9.30263e-10	-0.800879	-1.58814	4.45197e-17	0.998289	-1.63673	4.68427e-08	-1.37395	-1.64648
77506637	rs12608344	1.00233e-09	-0.718485	-1.59591	5.07491e-17	1.13509	-1.64257	4.87071e-08	-1.32955	-1.65185
77506660	rs55760632	6.83456e-10	-1.22562	-1.47171	5.48595e-15	5.67403	-1.49846	4.69677e-08	-1.46785	-1.54992
77506993	rs72976193	6.81234e-10	-1.21531	-1.48527	5.59696e-15	5.70681	-1.5112	4.68516e-08	-1.45935	-1.56089
77507495	rs56378884	7.11843e-10	-1.17135	-1.48527	5.77504e-15	5.73813	-1.5112	4.84142e-08	-1.42654	-1.56089
77507682	rs11081558	6.79044e-10	-1.16935	-1.53445	3.03269e-15	5.04453	-1.4617	4.7194e-08	-1.44341	-1.56955
77507705	rs55660669	6.5768e-10	-1.24827	-1.48749	5.0269e-15	5.60147	-1.51329	4.55158e-08	-1.48648	-1.56268
77507805	rs79980725	2.36584e-09	-2.00774e-10	-1.4556	1.78166e-17	-2.00774e-10	-1.55424	2.01742e-07	-2.00774e-10	-1.56023
77507816	rs11081559	4.46422e-10	-1.42576	-1.69747	2.38553e-18	-1.87047	-1.69448	3.75407e-08	-1.54157	-1.70023
77508181	rs3933772	1.05685e-09	-0.663816	-1.59762	5.53595e-17	1.22067	-1.6412	5.03709e-08	-1.29014	-1.65767
77508326	rs532797	9.03202e-10	-0.813381	-1.60516	4.33061e-17	0.987889	-1.65397	4.63433e-08	-1.36872	-1.66243
77508336	rs12961692	9.49225e-10	-0.762065	-1.60678	4.65603e-17	1.06148	-1.6551	4.67378e-08	-1.35922	-1.66345
77508346	rs610113	6.01302e-10	-1.33994	-1.48545	3.6961e-15	5.29203	-1.51137	4.35432e-08	-1.53244	-1.56103
77508370	rs72976198	2.70502e-09	-1.32162	-5.29935e-10	1.79506e-14	5.36101	-5.29935e-10	2.0456e-07	-1.54636	-5.29935e-10
77508444	rs78458371	3.28166e-09	-2.00774e-10	-1.12838	2.58515e-17	-2.00774e-10	-1.18201	3.00911e-07	-2.00774e-10	-1.16041
77508556	rs76603103	4.36767e-10	-1.70838	-1.43671	8.64536e-18	-0.73348	-1.54387	3.58982e-08	-1.71241	-1.57412
77508587	rs61193387	1.02111e-09	-0.699766	-1.59607	5.23957e-17	1.16447	-1.64002	4.913e-08	-1.31609	-1.65666
77508589	rs58833413	2.84322e-10	-1.87544	-1.69894	2.78394e-18	-1.71942	-1.69109	2.46968e-08	-1.95995	-1.7006
77508711	rs76737773	3.78695e-10	-1.59014	-1.69762	2.34704e-18	-1.88695	-1.69427	3.24747e-08	-1.68645	-1.70031
77508848	rs116937451	4.48009e-10	-1.42064	-1.69904	2.39717e-18	-1.8682	-1.69189	3.76853e-08	-1.53701	-1.70094
77508994	rs72978104	2.73412e-09	-1.31092	-5.29935e-10	1.86018e-14	5.39664	-5.29935e-10	2.06345e-07	-1.53767	-5.29935e-10
77509317	rs3889582	1.52691e-09	-1.89349	-5.29935e-10	2.41046e-17	-1.25197	-5.29935e-10	1.43371e-07	-1.90179	-5.29935e-10
77509361	rs34661407	3.08629e-10	-1.80184	-1.6905	2.3435e-18	-1.88385	-1.69887	2.58978e-08	-1.91347	-1.6996
77509735	rs12607836	1.03241e-09	-0.729641	-1.55519	5.2552e-17	1.12161	-1.59418	4.95636e-08	-1.33767	-1.6263
77509825	rs11081560	1.05489e-09	-0.699766	-1.56352	5.3645e-17	1.16447	-1.61645	5.05007e-08	-1.31609	-1.62915
77509864	rs78135538	2.10746e-09	-2.00774e-10	-1.57124	1.72583e-17	-2.00774e-10	-1.58608	1.88197e-07	-2.00774e-10	-1.62974
77510030	rs11081561	1.13043e-09	-0.683988	-1.51015	6.87972e-17	1.36787	-1.57108	5.29588e-08	-1.30943	-1.58828
77510178	rs118101438	1.46105e-09	-1.93757	-5.29935e-10	1.1968e-17	-1.95213	-5.29935e-10	1.39691e-07	-1.92779	-5.29935e-10
77510314	rs7229300	9.66091e-10	-0.897317	-1.45391	1.4194e-17	-0.161316	-1.62024	8.85606e-08	-0.826985	-1.55655
77510458	rs75658786	8.40239e-10	-1.82239	-0.668405	5.32963e-18	-1.93457	-0.826527	5.39479e-08	-1.86933	-1.00987
77510706	rs144947849	1.68537e-09	-1.79475	-5.29935e-10	2.99577e-17	-1.03459	-5.29935e-10	1.59684e-07	-1.79403	-5.29935e-10
77511268	rs142014757	2.78993e-09	-1.29071	-5.29935e-10	1.79194e-14	5.35927	-5.29935e-10	2.09098e-07	-1.52442	-5.29935e-10
77511843	rs72978111	2.76078e-09	-1.30122	-5.29935e-10	1.92095e-14	5.42879	-5.29935e-10	2.07981e-07	-1.52978	-5.29935e-10
77513465	rs8086389	6.01789e-10	-1.12549	-1.69909	1.7e-15	4.67222	-1.66821	4.28671e-08	-1.4141	-1.69502
77513495	rs578051	2.55754e-10	-1.97903	-1.70124	3.26456e-18	-1.56079	-1.69046	2.80689e-08	-1.83678	-1.69578
77513841	rs76088733	6.33782e-10	-1.07466	-1.69812	1.96346e-15	4.81275	-1.66466	4.47543e-08	-1.37261	-1.69343
77514333	rs143987995	2.10034e-09	-1.57463	-5.29935e-10	7.58506e-17	-0.105608	-5.29935e-10	2.1343e-07	-1.50392	-5.29935e-10
77514715	rs28647377	3.47944e-10	-1.67677	-1.69567	2.21698e-18	-1.94175	-1.69648	3.08032e-08	-1.74039	-1.69922
77515031	rs58190761	2.78815e-10	-1.91572	-1.67821	2.69839e-18	-1.75914	-1.68258	2.51042e-08	-1.94991	-1.69428
77515033	rs150534107	1.43687e-09	-1.95426	-5.29935e-10	1.20668e-17	-1.94392	-5.29935e-10	1.43036e-07	-1.90413	-5.29935e-10
77515544	rs117724047	1.26177e-08	0.218369	-5.29935e-10	4.41225e-17	-0.647403	-5.29935e-10	5.10084e-07	-0.63265	-5.29935e-10
77515900	rs56113369	6.26856e-10	-1.08683	-1.69694	1.90619e-15	4.77933	-1.66084	4.43913e-08	-1.38257	-1.69161
77516071	rs57931637	2.74749e-10	-1.93092	-1.67771	2.55383e-18	-1.81466	-1.68212	2.48274e-08	-1.96128	-1.694
77516217	rs9946977	6.26801e-10	-1.08683	-1.69702	1.90568e-15	4.77933	-1.66111	4.43855e-08	-1.38257	-1.69174
77516225	rs9946385	3.48482e-10	-1.673	-1.69789	2.22573e-18	-1.94041	-1.69388	3.08687e-08	-1.73704	-1.70045
77516396	rs60253145	2.7958e-10	-1.91103	-1.68017	2.63949e-18	-1.77946	-1.68433	2.51148e-08	-1.94843	-1.69533
77516883	rs55785635	6.18849e-10	-1.10026	-1.69636	1.84003e-15	4.74229	-1.65913	4.39441e-08	-1.39354	-1.69077
77516964	rs73972728	2.82052e-10	-1.9008	-1.68159	2.68193e-18	-1.76223	-1.6856	2.52726e-08	-1.94143	-1.69607
77517705	rs118085568	4.3264e-09	-2.00774e-10	-0.851995	2.34041e-17	-2.00774e-10	-1.28147	3.62977e-07	-2.00774e-10	-0.972885
77518038	rs150751862	1.92874e-09	-1.65986	-5.29935e-10	6.27782e-17	-0.294766	-5.29935e-10	1.94515e-07	-1.59672	-5.29935e-10
77518329	rs12605690	6.56209e-10	-1.04515	-1.69286	2.37735e-15	4.98911	-1.64974	4.55572e-08	-1.36241	-1.68585
77518512	rs12605710	4.46329e-10	-1.42621	-1.69722	2.38429e-18	-1.87067	-1.6948	3.75305e-08	-1.54197	-1.7001
77518871	rs12604701	6.54199e-10	-1.04515	-1.69592	2.35814e-15	4.98911	-1.65785	4.53626e-08	-1.36241	-1.69013
77519029	rs77726598	2.36431e-09	-2.00774e-10	-1.45624	1.95e-17	-2.00774e-10	-1.46396	2.12703e-07	-2.00774e-10	-1.50733
77519592	rs145159641	1.99782e-09	-2.00774e-10	-1.62468	1.68759e-17	-2.00774e-10	-1.60849	1.90638e-07	-2.00774e-10	-1.61685
77520034	rs143278354	2.80118e-09	-1.28669	-5.29935e-10	2.01508e-14	5.47662	-5.29935e-10	2.10459e-07	-1.51794	-5.29935e-10
77520137	rs111319285	3.68423e-10	-1.61862	-1.69663	2.31246e-18	-1.90056	-1.6955	3.1701e-08	-1.7111	-1.69978
77520260	rs72978126	6.6519e-10	-1.02849	-1.69592	2.4676e-15	5.03448	-1.65785	4.59817e-08	-1.34885	-1.69013
77521740	rs632281	8.02161e-10	-0.841966	-1.69521	3.67944e-15	5.432	-1.65586	5.34381e-08	-1.1996	-1.68911
77522222	rs56062726	2.89171e-09	-1.25488	-5.29935e-10	2.23488e-14	5.58016	-5.29935e-10	2.16008e-07	-1.49191	-5.29935e-10
77522573	rs72978132	2.89171e-09	-1.25488	-5.29935e-10	2.23488e-14	5.58016	-5.29935e-10	2.16008e-07	-1.49191	-5.29935e-10
77522624	rs75845746	4.8716e-10	-1.34091	-1.69499	2.47481e-18	-1.83114	-1.69707	4.05546e-08	-1.46578	-1.6988
77522891	rs73972729	2.76004e-10	-1.92998	-1.67409	2.59342e-18	-1.8118	-1.66959	2.49156e-08	-1.96112	-1.69061
77523026	rs72978134	7.11111e-10	-0.961136	-1.69652	2.95188e-15	5.21542	-1.65959	4.85422e-08	-1.29379	-1.691
77523221	rs76286559	1.41429e-09	-1.9701	-5.29935e-10	1.18434e-17	-1.9626	-5.29935e-10	1.35485e-07	-1.95836	-5.29935e-10
77524019	rs4147429	2.74052e-10	-1.93548	-1.67569	2.56253e-18	-1.82206	-1.67132	2.48092e-08	-1.96441	-1.6916
77524083	rs4147428	2.74052e-10	-1.93548	-1.67569	2.56253e-18	-1.82206	-1.67132	2.48092e-08	-1.96441	-1.6916
77525977	rs117484026	1.99891e-09	-1.62413	-5.29935e-10	4.25526e-17	-0.683632	-5.29935e-10	1.89444e-07	-1.62313	-5.29935e-10
77526086	rs554659	8.63487e-10	-0.763565	-1.69994	4.27212e-15	5.61687	-1.69138	5.77457e-08	-1.10995	-1.70123
77526396	rs148894468	1.65297e-09	-1.81416	-5.29935e-10	1.18093e-17	-1.96548	-5.29935e-10	1.69226e-07	-1.73599	-5.29935e-10
77526471	rs551017	8.73079e-10	-0.751509	-1.70095	4.47975e-15	5.66021	-1.68726	5.693e-08	-1.1244	-1.70101
77526533	rs111480413	1.40953e-09	-1.97347	-5.29935e-10	1.43427e-17	-1.77114	-5.29935e-10	1.33282e-07	-1.97476	-5.29935e-10
77526700	rs185290907	2.01075e-09	-2.00774e-10	-1.61822	1.71418e-17	-2.00774e-10	-1.59286	1.83259e-07	-2.00774e-10	-1.65632
77526928	rs61270175	2.00857e-09	-2.00774e-10	-1.61931	1.53848e-17	-2.00774e-10	-1.70099	1.83002e-07	-2.00774e-10	-1.65773
77526944	rs7239499	2.86772e-10	-1.93977	-1.62602	2.63205e-18	-1.84796	-1.61865	2.56689e-08	-1.9659	-1.65604
77527009	rs665138	9.13695e-10	-0.705748	-1.70124	5.04212e-15	5.77372	-1.68251	5.92044e-08	-1.08614	-1.70009
77527195	rs523386	3.37101e-09	-1.10152	-5.29935e-10	3.23796e-14	5.95091	-5.29935e-10	2.44361e-07	-1.36858	-5.29935e-10
77527223	rs72978139	3.02154e-09	-1.21096	-5.29935e-10	2.57178e-14	5.72056	-5.29935e-10	2.23958e-07	-1.45577	-5.29935e-10
77527346	rs2126086	2.81562e-10	-1.95811	-1.62602	2.53985e-18	-1.88362	-1.61865	2.54246e-08	-1.97547	-1.65604
77527531	rs652717	9.2778e-10	-0.690811	-1.70088	5.25788e-15	5.8105	-1.6774	6.00402e-08	-1.07363	-1.69859
77527729	rs72978144	1.15058e-08	0.126117	-5.29935e-10	1.20475e-17	-1.94552	-5.29935e-10	1.18845e-06	0.213176	-5.29935e-10
77527827	rs898621	4.38605e-10	-1.45216	-1.68873	2.50884e-18	-1.81432	-1.70023	3.68691e-08	-1.56537	-1.69448
77527872	rs4324198	2.84311e-10	-1.93977	-1.63464	2.60836e-18	-1.84796	-1.62769	2.54995e-08	-1.9659	-1.66266
77527876	rs496036	3.45286e-09	-1.07753	-5.29935e-10	3.47892e-14	6.02269	-5.29935e-10	2.49308e-07	-1.34854	-5.29935e-10
77528026	rs73972730	2.8396e-10	-1.94101	-1.63464	2.60248e-18	-1.85022	-1.62769	2.54812e-08	-1.96662	-1.66266
77528799	rs576937	1.0281e-09	-0.59474	-1.69428	6.77088e-15	6.04419	-1.65818	6.59396e-08	-0.992798	-1.68569
77528845	rs73972732	2.78652e-10	-1.96723	-1.62729	2.43324e-18	-1.92135	-1.6238	2.51451e-08	-1.97752	-1.66505
77529186	rs117955137	1.99697e-09	-1.6251	-5.29935e-10	1.18035e-17	-1.96597	-5.29935e-10	1.38556e-07	-1.93595	-5.29935e-10
77529843	rs12605526	4.75774e-10	-1.36852	-1.69102	2.53285e-18	-1.81382	-1.69121	3.97171e-08	-1.48421	-1.70123
77529844	rs545853	1.44457e-09	-0.448952	-1.49996	9.19677e-17	1.6942	-1.60713	6.13142e-08	-1.12964	-1.62158
77529924	rs621490	2.24125e-09	-1.5097	-5.29935e-10	7.314e-15	4.46317	-5.29935e-10	1.83839e-07	-1.65316	-5.29935e-10
77530107	rs138010181	2.33078e-09	-1.47053	-5.29935e-10	3.49791e-17	-0.879623	-5.29935e-10	1.50812e-07	-1.85119	-5.29935e-10
77530511	rs117236385	3.17527e-09	-1.16134	-5.29935e-10	2.27087e-14	5.59613	-5.29935e-10	2.33202e-07	-1.41532	-5.29935e-10
77530525	rs484601	5.60964e-09	-0.592244	-5.29935e-10	7.56018e-17	-0.108894	-5.29935e-10	4.6671e-07	-0.721518	-5.29935e-10
77530693	rs483485	2.69197e-10	-1.96213	-1.66691	2.22121e-18	-1.94138	-1.69494	2.61886e-08	-1.93866	-1.66324
77530754	rs72978152	4.73909e-09	-0.760885	-5.29935e-10	3.68909e-14	6.08135	-5.29935e-10	3.37306e-07	-1.04624	-5.29935e-10
77530783	rs693112	5.1425e-10	-1.28814	-1.69364	7.70771e-18	-0.764686	-1.62747	4.03464e-08	-1.47025	-1.69948
77530785	rs79756656	5.17646e-08	1.62998	-5.29935e-10	8.03021e-14	6.85918	-5.29935e-10	2.81688e-06	1.07616	-5.29935e-10
77530854	rs117505956	2.06358e-08	-2.00774e-10	0.710295	1.76997e-16	-2.00774e-10	0.741761	1.15234e-06	-2.00774e-10	0.182321
77530860	rs72978154	2.78798e-09	-0.229486	-1.06193	3.47636e-16	2.68291	-1.26613	1.18609e-07	-0.822112	-1.26928
77531596	rs34649481	2.18649e-09	-0.106795	-1.42764	1.30485e-16	1.9084	-1.47151	8.94758e-08	-0.916088	-1.45717
77531682	rs35919595	2.59342e-09	0.10167	-1.46542	1.59855e-16	2.14151	-1.50161	9.87289e-08	-0.780458	-1.49439
77531798	rs36042145	4.33298e-10	-1.87283	-1.28023	4.15298e-18	-1.56231	-1.44824	3.1216e-08	-1.95145	-1.47485
77531834	rs111527683	2.64314e-09	-1.34476	-5.29935e-10	1.16859e-17	-1.97599	-5.29935e-10	2.23191e-07	-1.4592	-5.29935e-10
77532082	rs138230550	1.20957e-08	0.176123	-5.29935e-10	9.33668e-17	0.102162	-5.29935e-10	7.46833e-07	-0.251384	-5.29935e-10
77532100	rs656770	1.7138e-09	-0.170103	-1.60792	1.0148e-16	1.81694	-1.63145	7.26993e-08	-0.96366	-1.61723
77532295	rs629084	6.45774e-10	-1.07544	-1.6786	2.27254e-18	-1.91562	-1.69786	4.37581e-08	-1.40302	-1.68553
77532677	rs79655290	6.46402e-10	-1.13029	-1.62278	5.00279e-18	-1.1384	-1.68597	5.23103e-08	-1.22659	-1.68344
77532759	rs626928	1.11507e-09	-0.843758	-1.36406	8.31323e-17	1.48928	-1.50322	5.27944e-08	-1.41204	-1.48878
77532873	rs117993775	6.16037e-10	-1.17957	-1.62161	4.76583e-18	-1.18745	-1.68546	4.99684e-08	-1.27295	-1.68289
77532874	rs1675362	1.07003e-09	-0.894161	-1.35489	7.6628e-17	1.40076	-1.49618	5.1328e-08	-1.4475	-1.48149
77532926	rs12953443	1.25256e-09	-0.741286	-1.35025	1.0033e-16	1.6667	-1.49261	5.74244e-08	-1.33896	-1.47779
77532999	rs4798912	1.07444e-09	-1.04745	-1.19748	4.92053e-17	0.848994	-1.38737	5.25761e-08	-1.49594	-1.40902
77533019	rs4798913	5.53671e-10	-1.59231	-1.3156	3.27143e-18	-1.77019	-1.47895	3.5193e-08	-1.80441	-1.50197
77533172	rs4798914	5.92649e-10	-1.39729	-1.44259	3.76612e-15	5.25542	-1.45599	4.90234e-08	-1.57558	-1.39935
77533176	rs12954297	1.27431e-09	-0.724072	-1.35025	1.03334e-16	1.6962	-1.49261	5.81408e-08	-1.32656	-1.47779
77533358	rs12958366	1.24474e-09	-0.758384	-1.33942	9.85522e-17	1.63732	-1.48111	5.72945e-08	-1.35124	-1.46778
77533453	rs76557629	7.09994e-10	-1.08618	-1.57305	5.38911e-18	-1.0945	-1.6555	5.64203e-08	-1.18502	-1.64938
77533618	rs4799084	5.58614e-10	-1.59028	-1.30874	3.28544e-18	-1.77464	-1.47023	3.55428e-08	-1.80087	-1.49562
77533708	rs76298458	3.46144e-09	-2.00774e-10	-1.07505	2.63187e-17	-2.00774e-10	-1.16409	2.93221e-07	-2.00774e-10	-1.1863
77533722	rs4799085	3.55606e-10	-1.73182	-1.61884	3.5668e-18	-1.53873	-1.62398	2.99217e-08	-1.81229	-1.65636
77533989	rs62096695	2.19318e-09	-1.53138	-5.29935e-10	2.65378e-17	-1.1558	-5.29935e-10	1.65718e-07	-1.75694	-5.29935e-10
77534252	rs112852565	4.68518e-10	-1.44319	-1.63173	2.26046e-18	-1.92821	-1.6906	4.05963e-08	-1.47273	-1.69081
77534253	rs187473366	4.51414e-10	-1.47664	-1.63546	2.23482e-18	-1.93818	-1.69203	3.92424e-08	-1.50524	-1.69223
77534362	rs599156	6.49389e-10	-1.12825	-1.62021	1.98005e-15	4.78438	-1.62788	4.31918e-08	-1.44043	-1.66114
77534411	rs509341	6.85816e-10	-1.01634	-1.67754	2.99732e-15	5.25271	-1.6816	4.589e-08	-1.34457	-1.69641
77534416	rs599089	6.9593e-10	-1.0034	-1.67584	3.1101e-15	5.28809	-1.68005	4.64114e-08	-1.33406	-1.69562
77534547	rs510985	6.99053e-10	-0.992995	-1.68176	3.6028e-15	5.44052	-1.68543	4.78182e-08	-1.30162	-1.6982
77534648	rs511887	3.66037e-10	-1.70734	-1.61441	3.70034e-18	-1.50626	-1.61969	3.06333e-08	-1.79207	-1.65307
77534651	rs55866118	6.1416e-10	-1.13238	-1.67185	2.20905e-15	4.92921	-1.66327	4.70701e-08	-1.36344	-1.65215
77534966	rs74726	2.11494e-09	-0.11553	-1.45217	2.47369e-16	2.5867	-1.51019	8.90601e-08	-0.895499	-1.48241
77534996	rs9951256	7.27834e-10	-1.27061	-1.3638	2.76138e-18	-1.97758	-1.44107	4.85205e-08	-1.53768	-1.44756
77535176	rs1960120	1.05445e-09	-0.976337	-1.28737	2.49794e-17	-0.207034	-1.00929	8.7709e-08	-1.05917	-1.33403
77535699	rs140288003	7.10152e-09	-2.00774e-10	-0.356422	3.56882e-17	-2.00774e-10	-0.859553	5.46145e-07	-2.00774e-10	-0.564341
77535707	rs112324533	3.44258e-09	-1.08051	-5.29935e-10	1.21741e-17	-1.93507	-5.29935e-10	2.84135e-07	-1.21778	-5.29935e-10
77535845	rs581964	6.55018e-09	1.09872	-1.53595	1.01151e-15	4.03581	-1.55099	2.31671e-07	0.123648	-1.54555
77535939	rs544752	2.26615e-09	0.0706069	-1.56926	3.04878e-14	7.46982	-1.57911	1.28442e-07	-0.388281	-1.62347
77535954	rs72978173	1.70692e-09	-0.129917	-1.65212	3.05331e-14	7.55415	-1.66196	1.11672e-07	-0.479823	-1.67183
77536345	rs677317	6.32043e-09	1.09872	-1.57166	9.79654e-16	4.03581	-1.58299	2.23259e-07	0.123648	-1.58254
77536467	rs72978174	1.70338e-09	-0.130431	-1.65369	2.4357e-14	7.32956	-1.66336	1.11548e-07	-0.479725	-1.67304
77536500	rs676777	7.02193e-09	1.20954	-1.57723	1.1373e-15	4.19035	-1.58831	2.43417e-07	0.215424	-1.58788
77536686	rs111538280	9.4559e-10	-0.746921	-1.62576	7.30351e-18	-0.756697	-1.68932	7.50429e-08	-0.864974	-1.68419
77537007	rs12955770	8.62273e-10	-0.839116	-1.6258	6.67393e-18	-0.848522	-1.68764	6.85047e-08	-0.951168	-1.68916
77537177	rs77165826	6.88364e-10	-1.72155	-0.968616	3.4417e-18	-1.79838	-1.40003	5.86329e-08	-1.89098	-0.904951
77537210	rs673559	7.40177e-09	1.27449	-1.5895	1.12726e-15	4.19317	-1.6	2.55459e-07	0.275425	-1.59959
77537571	rs11081563	5.59356e-10	-1.64035	-1.25735	3.43744e-18	-1.78049	-1.41916	3.65024e-08	-1.82586	-1.44398
77537661	rs116937920	2.31802e-09	-1.47602	-5.29935e-10	1.56141e-17	-1.6862	-5.29935e-10	5.1051e-07	-0.631815	-5.29935e-10
77537881	rs494092	8.08851e-09	1.36513	-1.59142	6.31668e-16	3.60741	-1.59342	2.95399e-07	0.414564	-1.59346
77537894	rs494137	8.73938e-09	1.46185	-1.61074	6.95644e-16	3.72301	-1.61255	3.14735e-07	0.497099	-1.61259
77538038	rs8088611	5.24457e-09	0.874085	-1.53362	2.55175e-16	2.6578	-1.55023	2.5238e-07	0.236743	-1.57303
77538261	rs2613526	9.78552e-09	1.321	-1.35683	4.09946e-15	5.17677	-1.29253	3.195e-07	0.28952	-1.38999
77538355	rs519634	8.36762e-09	1.21089	-1.40325	6.38127e-15	5.64436	-1.31761	3.21908e-07	0.347967	-1.44093
77538371	rs694330	3.65603e-10	-1.77327	-1.54967	4.10395e-18	-1.46575	-1.55667	3.06035e-08	-1.84354	-1.60257
77538533	rs520740	8.37196e-10	-0.994917	-1.49951	2.88039e-18	-1.89113	-1.48531	5.3761e-08	-1.35676	-1.52591
77538636	rs11876371	6.24097e-10	-1.77222	-1.01596	4.77698e-18	-1.73509	-1.13547	4.45205e-08	-1.85442	-1.21686
77538745	rs1788658	6.53734e-08	3.41347	-1.55009	5.12528e-14	7.90611	-1.49596	1.25606e-06	1.82832	-1.55982
77538845	rs4799086	5.65127e-10	-1.66708	-1.22035	3.89025e-18	-1.93373	-1.14217	4.68106e-08	-1.87477	-1.14635
77539072	rs11664726	3.34284e-10	-1.74566	-1.66684	7.84715e-18	-0.744928	-1.6293	3.29014e-08	-1.8295	-1.5442
77539229	rs681113	3.96439e-08	3.05876	-1.69555	5.27789e-16	3.50848	-1.67416	1.31284e-06	2.00333	-1.6906
77539359	rs681607	2.88166e-07	4.92706	-1.58025	4.28308e-14	7.79512	-1.56448	2.93932e-06	2.72202	-1.60331
77539535	rs117830508	6.44496e-09	-2.00774e-10	-0.453432	2.69622e-17	-2.00774e-10	-1.13994	5.02615e-07	-2.00774e-10	-0.647401
77539764	rs585811	1.35309e-07	4.09338	-1.50255	2.0879e-15	4.80714	-1.59761	2.3274e-06	2.41699	-1.53171
77539980	rs79174075	6.90776e-09	-2.00774e-10	-0.384085	6.25868e-17	-2.00774e-10	-0.29782	6.1474e-07	-2.00774e-10	-0.446025
77540781	rs72978182	7.42454e-07	4.29323	-5.29935e-10	2.91574e-12	10.4513	-5.29935e-10	4.26818e-05	3.7943	-5.29935e-10
77540870	rs4798915	1.22985e-09	-0.576353	-1.53348	3.93189e-18	-1.51412	-1.55113	6.76992e-08	-1.06936	-1.58279
77541320	rs56275793	2.70707e-07	3.28431	-5.29935e-10	7.98395e-13	9.15598	-5.29935e-10	1.89757e-05	2.98369	-5.29935e-10
77541421	rs56040937	8.60169e-07	4.4404	-5.29935e-10	3.58569e-12	10.6581	-5.29935e-10	4.91561e-05	3.93553	-5.29935e-10
77541952	rs112564950	4.49048e-10	-1.43924	-1.67812	4.47923e-18	-1.23371	-1.70121	3.83602e-08	-1.5213	-1.69891
77541977	rs616362	1.20569e-09	-0.662365	-1.46731	3.61081e-18	-1.66873	-1.48171	6.80964e-08	-1.07933	-1.56698
77542016	rs72978184	7.61012e-07	4.31792	-5.29935e-10	1.61102e-12	9.858	-5.29935e-10	5.91799e-05	4.12111	-5.29935e-10
77542065	rs4799087	3.21684e-07	5.15255	-1.69571	8.11733e-15	6.24913	-1.68175	7.31579e-06	3.72869	-1.69813
77542215	rs8086171	2.52204e-09	0.179832	-1.5715	7.23974e-18	-0.939599	-1.51519	1.31609e-07	-0.378822	-1.60857
77542225	rs11659528	2.73322e-07	4.99155	-1.69763	9.34694e-15	6.39395	-1.68552	6.52366e-06	3.61548	-1.69952
77542455	rs117903271	1.58547e-09	-1.85585	-5.29935e-10	1.55033e-17	-1.69332	-5.29935e-10	1.47055e-07	-1.87642	-5.29935e-10
77542588	rs619120	1.37151e-09	-0.582041	-1.41878	3.97224e-18	-1.6291	-1.42594	7.5344e-08	-1.01272	-1.53245
77542667	rs8086890	5.36789e-07	3.96887	-5.29935e-10	1.84368e-12	9.9929	-5.29935e-10	3.12731e-05	3.48329	-5.29935e-10
77542676	rs72978186	5.59868e-07	4.01097	-5.29935e-10	1.95708e-12	10.0526	-5.29935e-10	3.25606e-05	3.52363	-5.29935e-10
77542765	rs78435641	7.02132e-09	-2.00774e-10	-0.367778	4.15877e-17	-2.00774e-10	-0.70657	5.97362e-07	-2.00774e-10	-0.474702
77542857	rs72978187	1.61102e-07	4.37728	-1.61198	3.99484e-13	10.1372	-1.67361	8.4748e-06	3.83781	-1.66018
77543013	rs77290800	1.89827e-09	-0.224433	-1.45136	1.30073e-17	-0.390898	-1.47797	8.29231e-08	-0.931622	-1.51769
77543315	rs72978188	5.65263e-07	4.02056	-5.29935e-10	2.95517e-12	10.4647	-5.29935e-10	2.96247e-05	3.42914	-5.29935e-10
77543415	rs141329869	8.28891e-10	-1.41854	-1.08586	1.1992e-17	-1.05735	-0.892791	8.83182e-08	-1.42832	-0.957958
77543416	rs149918142	6.30857e-10	-1.45341	-1.324	7.41798e-18	-1.10221	-1.32826	6.33449e-08	-1.46288	-1.25575
77543436	rs145004740	3.01129e-07	3.39081	-5.29935e-10	2.73889e-13	8.0861	-5.29935e-10	1.57043e-05	2.79447	-5.29935e-10
77543447	rs149102105	1.41783e-09	-1.9676	-5.29935e-10	1.18137e-17	-1.96511	-5.29935e-10	1.32772e-07	-1.97859	-5.29935e-10
77543450	rs6506782	4.80621e-10	-1.9651	-1.0843	3.93817e-18	-1.88885	-1.17481	3.92405e-08	-1.92917	-1.26835
77544749	rs113658304	3.65432e-09	-1.02082	-5.29935e-10	1.28938e-17	-1.87763	-5.29935e-10	2.75215e-07	-1.24967	-5.29935e-10
77544855	rs112858486	1.40105e-09	-1.97951	-5.29935e-10	3.09775e-17	-1.00111	-5.29935e-10	1.33331e-07	-1.97439	-5.29935e-10
77544859	rs77965780	2.7033e-10	-1.96121	-1.66363	3.09458e-18	-1.60494	-1.69978	2.55539e-08	-1.97794	-1.6485
77544865	rs113805765	1.40124e-09	-1.97937	-5.29935e-10	3.0347e-17	-1.02168	-5.29935e-10	1.33202e-07	-1.97536	-5.29935e-10
77544866	rs676669	2.96547e-10	-1.97164	-1.56064	2.44526e-18	-1.95163	-1.5886	2.72611e-08	-1.97678	-1.58499
77545110	rs186454800	6.79036e-09	-2.00774e-10	-0.401226	1.08959e-16	-2.00774e-10	0.256601	8.74913e-07	-2.00774e-10	-0.0931001
77545200	rs9304056	7.38073e-10	-1.71906	-0.90138	3.40073e-18	-1.96706	-1.24332	7.09719e-08	-1.86893	-0.736015
77545248	rs9966120	4.48846e-10	-1.75635	-1.36145	4.75974e-17	0.966072	-1.53767	3.92008e-08	-1.82396	-1.37457
77545494	rs71367540	2.21079e-09	-0.327713	-1.19567	1.79066e-17	-0.184143	-1.36506	1.91898e-07	-0.0945442	-1.51572
77545628	rs149743410	2.35653e-09	-2.00774e-10	-1.45954	1.94477e-17	-2.00774e-10	-1.46664	1.97927e-07	-2.00774e-10	-1.57932
77545747	rs74931461	2.41055e-09	-2.00774e-10	-1.43687	1.5575e-17	-2.00774e-10	-1.68871	1.90201e-07	-2.00774e-10	-1.61914
77545964	rs117728777	2.61301e-09	-2.00774e-10	-1.35623	1.63743e-17	-2.00774e-10	-1.63866	2.02931e-07	-2.00774e-10	-1.55436
77546006	rs499732	4.21076e-10	-1.51786	-1.66381	3.27929e-18	-1.67623	-1.57052	3.76538e-08	-1.67857	-1.56022
77546367	rs113338332	3.27171e-10	-1.96511	-1.46889	1.32627e-17	-0.217009	-1.63241	2.63289e-08	-1.97859	-1.61796
77546377	rs117472063	4.29958e-08	1.44437	-5.29935e-10	7.64141e-13	9.11213	-5.29935e-10	4.18393e-06	1.47178	-5.29935e-10
77546380	rs187511769	2.44404e-09	-2.00774e-10	-1.42308	1.70898e-17	-2.00774e-10	-1.59589	2.0256e-07	-2.00774e-10	-1.55619
77546426	rs149052142	2.26218e-09	-2.00774e-10	-1.5004	1.6335e-17	-2.00774e-10	-1.64106	1.91894e-07	-2.00774e-10	-1.61028
77546641	rs526317	2.52946e-09	0.175639	-1.56436	3.65088e-15	5.37946	-1.61111	3.01305e-07	0.443615	-1.60272
77546861	rs528859	9.199e-09	-0.214277	0.116642	9.16579e-16	2.72675	-0.340478	5.04011e-07	0.0188609	-0.663487
77547250	rs60497595	5.77998e-10	-1.9776	-0.887318	3.64863e-18	-1.63477	-1.50525	3.72027e-08	-1.97737	-1.27348
77547307	rs72618581	2.99864e-10	-1.97176	-1.54939	8.71466e-18	-1.21055	-1.05881	3.03481e-08	-1.97524	-1.47925
77547535	rs12457876	6.27775e-09	0.250883	-0.730602	1.96171e-11	11.0837	1.27379	7.2306e-07	0.385402	-0.669135
77548559	rs2169250	3.26161e-09	0.329398	-1.46391	6.253e-12	11.2202	-0.00597702	3.68042e-07	0.389002	-1.34803
77548685	rs28620500	3.50822e-10	-1.9478	-1.41641	7.54382e-18	-1.68475	-0.728893	3.49944e-08	-1.94334	-1.3687
77548817	rs12605743	3.04694e-09	-0.0870003	-1.11559	6.12985e-12	10.4744	0.719872	3.69297e-07	0.0861794	-1.0418
77549049	rs75822352	1.76179e-09	-1.7504	-5.29935e-10	1.18792e-17	-1.95958	-5.29935e-10	1.52124e-07	-1.84253	-5.29935e-10
77549143	rs75042159	1.09039e-08	0.0723903	-5.29935e-10	2.89456e-17	-1.06896	-5.29935e-10	1.29439e-06	0.298572	-5.29935e-10
77549150	rs71367541	2.86121e-10	-1.90899	-1.65908	2.22209e-18	-1.96397	-1.67195	2.48154e-08	-1.95608	-1.69968
77549219	rs6506784	1.04244e-09	-0.612069	-1.6631	4.28424e-17	0.788388	-1.46523	7.65498e-08	-0.863919	-1.66536
77549237	rs6506785	2.79622e-10	-1.97237	-1.61868	1.17815e-17	-0.326434	-1.64141	2.77177e-08	-1.86613	-1.67903
77549333	rs80022306	1.59035e-09	-1.85277	-5.29935e-10	1.16474e-17	-1.97929	-5.29935e-10	1.43894e-07	-1.89815	-5.29935e-10
77549345	rs12185379	2.63823e-09	-0.0448021	-1.30182	3.00932e-10	14.776	0.312027	2.72323e-07	-0.00616893	-1.25407
77549530	rs631131	2.90578e-10	-1.87655	-1.67606	2.22891e-18	-1.94712	-1.68575	2.52786e-08	-1.93607	-1.70119
77549734	rs541448	2.84466e-10	-1.96531	-1.60856	1.31707e-17	-0.221135	-1.63525	2.80723e-08	-1.84113	-1.69131
77549971	rs543951	1.47749e-09	-0.542734	-1.38365	8.14234e-16	2.16601	0.101864	1.12714e-07	-0.927895	-1.21448
77550145	rs7230566	2.43217e-09	-0.416756	-1.01119	3.26946e-12	9.62579	0.93997	2.93441e-07	-0.26811	-0.917439
77550307	rs74855544	1.40943e-09	-1.97355	-5.29935e-10	1.2689e-17	-1.89364	-5.29935e-10	1.3359e-07	-1.97245	-5.29935e-10
77550518	rs7235737	1.71769e-09	-1.77575	-5.29935e-10	2.62568e-17	-1.16645	-5.29935e-10	1.78905e-07	-1.68037	-5.29935e-10
77550883	rs72978197	1.03281e-06	0.526673	4.09663	7.46847e-14	2.29659	4.49007	0.000127235	0.754926	4.13164
77551339	rs12455605	3.24047e-10	-1.77884	-1.66476	3.88885e-18	-1.3915	-1.68476	2.79771e-08	-1.84188	-1.69396
77551586	rs11081564	8.21457e-10	-1.20657	-1.30684	2.14126e-10	15.5036	-0.755885	9.15493e-08	-0.807225	-1.54312
77551738	rs2061566	4.41624e-09	-1.97602	1.14458	2.82719e-18	-1.97939	-1.41571	1.18538e-07	-1.9501	-0.141887
77552696	rs521708	5.81997e-09	-0.577013	0.0215777	9.72435e-16	1.85404	0.591385	6.72466e-07	0.413316	-0.76959
77552857	rs117245770	1.49949e-09	-1.91161	-5.29935e-10	1.52237e-17	-1.71152	-5.29935e-10	1.60513e-07	-1.78885	-5.29935e-10
77552883	rs72978199	1.40304e-09	-1.97809	-5.29935e-10	1.2207e-17	-1.93237	-5.29935e-10	1.34722e-07	-1.96401	-5.29935e-10
77553173	rs526260	5.11451e-09	-0.594305	-0.0903436	1.04071e-15	2.0513	0.461986	6.1424e-07	0.404557	-0.851396
77553716	rs552064	6.76896e-10	-1.18449	-1.52248	3.39015e-17	0.66197	-1.57289	6.22809e-08	-1.15196	-1.58361
77554063	rs611517	7.64889e-10	-1.05049	-1.53427	3.77057e-17	0.773312	-1.57788	6.9092e-08	-1.04075	-1.59104
77555179	rs117372050	1.85504e-09	-2.00774e-10	-1.69882	1.99718e-17	-2.00774e-10	-1.44005	1.93474e-07	-2.00774e-10	-1.60208
77555274	rs142018760	1.40514e-09	-1.97659	-5.29935e-10	1.16567e-17	-1.9785	-5.29935e-10	2.4636e-07	-1.36043	-5.29935e-10
77555314	rs12958473	1.7106e-09	-1.42151	-0.358374	4.14469e-15	4.80091	-0.905701	1.06683e-07	-1.09257	-1.1048
77555368	rs12958594	3.44245e-09	-0.885165	-0.195381	1.81219e-15	2.73623	0.33169	3.94219e-07	0.0194932	-0.90981
77556588	rs11664084	1.90049e-09	0.0243461	-1.69896	2.3162e-17	-0.145891	-1.14597	1.89489e-07	0.0703519	-1.69324
77557743	rs62096705	1.76222e-09	-1.75015	-5.29935e-10	1.8367e-17	-1.52382	-5.29935e-10	1.34443e-07	-1.96609	-5.29935e-10
77558421	rs12959895	2.30289e-09	-0.1658	-1.31676	3.458e-15	5.38708	-1.67301	2.29874e-07	-0.0787048	-1.35099
77558736	rs139441984	3.34661e-09	-2.00774e-10	-1.10878	1.55038e-17	-2.00774e-10	-1.69329	1.97503e-07	-2.00774e-10	-1.58147
77558874	rs879405	5.12985e-10	-1.53841	-1.44582	2.22308e-16	-0.347016	1.31671	2.21711e-07	-0.147838	-1.31801
77558934	rs1317903	6.08595e-09	-0.62027	0.109523	1.96324e-15	2.28499	0.86299	6.83472e-07	0.341173	-0.681213
77560205	rs12455619	5.50198e-08	-2.00774e-10	1.69096	1.27066e-16	-2.00774e-10	0.410334	4.86117e-07	-2.00774e-10	-0.680776
77560878	rs509568	6.37988e-09	-0.508986	0.045405	1.69566e-15	2.21487	0.786579	7.36772e-07	0.464246	-0.729192
77560879	rs509573	6.37988e-09	-0.508986	0.045405	1.69566e-15	2.21487	0.786579	7.36772e-07	0.464246	-0.729192
77561978	rs8091998	1.2332e-09	-1.39578	-0.711335	5.153e-07	24.2289	-1.69523	1.06199e-07	-1.33766	-0.864254
77563134	rs113422755	8.44387e-10	-0.907698	-1.57818	1.22648e-16	2.05774	-1.6828	1.61645e-07	-0.0985686	-1.68326
77563334	rs11665567	4.51131e-10	-1.82085	-1.29188	0.014859	33.1184	-0.31543	4.26114e-08	-1.70164	-1.41346
77564298	rs73970106	1.42776e-08	-1.43554	1.7775	6.82201e-18	-1.13156	-1.38266	1.51804e-07	-1.95783	0.113196
77564632	rs140326269	1.86716e-09	-2.00774e-10	-1.69231	1.75805e-17	-2.00774e-10	-1.56758	1.84286e-07	-2.00774e-10	-1.65073
77565166	rs3744839	1.36851e-08	-1.38957	1.68915	6.60114e-18	-1.18685	-1.36028	1.43064e-07	-1.94791	0.0439776
77565620	rs1239771	1.59877e-09	-0.270508	-1.57699	2.15551e-16	2.49236	-1.55353	1.56153e-07	-0.215828	-1.60056
77566123	rs60583885	1.71833e-08	-1.34971	1.87691	6.56455e-18	-1.20061	-1.35208	1.66292e-07	-1.93867	0.185188
77566535	rs6650631	1.37729e-09	-1.94447	-0.052135	1.76307e-08	19.5453	-0.386809	6.08648e-08	-1.87709	-0.881483
77567601	rs8083903	4.2114e-09	-1.4009	0.521969	5.29181e-15	4.36648	-0.226942	2.89125e-07	-0.497718	-0.702649
77567761	rs143283559	1.62664e-09	-1.91567	0.0854556	2.72634e-08	19.8418	-0.247356	6.21692e-08	-1.92833	-0.809033
77568919	rs76363327	4.38783e-08	-0.960489	2.42518	2.922e-15	-0.915396	4.46105	1.11958e-05	-0.398122	2.85419
77571358	rs61643748	1.78714e-08	-1.32132	1.88779	6.1753e-18	-1.26193	-1.35188	1.66823e-07	-1.93067	0.180379
77571743	rs77365428	3.5866e-09	-2.00774e-10	-1.03953	1.6154e-17	-2.00774e-10	-1.6522	2.65268e-07	-2.00774e-10	-1.28648
77572475	rs118090968	2.7713e-09	-1.29741	-5.29935e-10	1.20523e-17	-1.94512	-5.29935e-10	1.96657e-07	-1.58576	-5.29935e-10
77572586	rs4798916	1.56756e-08	-1.35956	1.79494	6.12788e-18	-1.25162	-1.36991	1.5926e-07	-1.94087	0.144184
77572823	rs72618582	7.60055e-09	-2.00774e-10	-0.288509	3.66676e-17	-2.00774e-10	-0.83248	6.20337e-07	-2.00774e-10	-0.436962
77573090	rs181046667	1.49906e-09	-1.91189	-5.29935e-10	1.23456e-17	-1.92108	-5.29935e-10	3.37536e-07	-1.04555	-5.29935e-10
77573110	rs586275	1.44614e-09	-0.329088	-1.61874	2.5834e-16	2.7146	-1.5947	1.4144e-07	-0.279294	-1.63606
77573548	rs4799088	1.67259e-09	-1.94229	0.13993	4.30862e-08	20.2574	-0.205333	6.60011e-08	-1.88867	-0.788883
77574322	rs72980013	1.5352e-09	-1.88807	-5.29935e-10	1.16848e-17	-1.97608	-5.29935e-10	1.34378e-07	-1.96657	-5.29935e-10
77574374	rs71367544	3.31656e-10	-1.84403	-1.57636	0.165658	35.0481	0.166204	3.45833e-08	-1.72877	-1.59509
77575613	rs56775891	5.15383e-09	-1.87965	1.20266	1.62048e-07	20.7424	0.634372	1.30967e-07	-1.94773	-0.0445521
77575871	rs34945223	5.17327e-09	-1.93344	1.26022	1.3069e-07	20.4626	0.699118	1.35193e-07	-1.90128	-0.059241
77576337	rs71367545	3.39418e-10	-1.84863	-1.54862	0.21778	35.1249	0.363014	3.34307e-08	-1.73504	-1.62271
77576767	rs516890	3.07223e-10	-1.87843	-1.61848	2.60653e-14	7.17577	-1.44179	2.67499e-08	-1.87954	-1.70115
77577321	rs185416074	2.77155e-09	-2.00774e-10	-1.29732	1.67027e-17	-2.00774e-10	-1.6188	2.64614e-07	-2.00774e-10	-1.28895
77577361	rs144669679	2.01728e-09	-1.61498	-5.29935e-10	1.25556e-17	-1.9042	-5.29935e-10	1.65924e-07	-1.7557	-5.29935e-10
77578137	rs146114025	7.50748e-09	-2.00774e-10	-0.30083	7.69396e-17	-2.00774e-10	-0.0913539	1.27974e-06	-2.00774e-10	0.287189
77578191	rs11663602	4.07993e-09	-1.91507	1.00442	1.49635e-07	20.6727	0.624356	1.30523e-07	-1.92199	-0.0736848
77578986	rs11664298	3.20077e-10	-1.87887	-1.57705	0.416608	35.6621	0.474422	3.14783e-08	-1.77524	-1.64269
77579038	rs67999204	4.86218e-08	-1.11758	2.68492	1.44191e-16	0.490407	0.0463597	2.48423e-07	-1.84258	0.490488
77579095	rs75047634	1.48965e-09	-1.91819	-5.29935e-10	1.22769e-17	-1.92666	-5.29935e-10	1.39346e-07	-1.93026	-5.29935e-10
77579648	rs117977085	1.80723e-08	-1.53125	2.1089	4.12883e-18	-1.60341	-1.41297	2.52151e-07	-1.67372	0.33652
77579773	rs7236339	2.64e-10	-1.95519	-1.69335	0.00227235	29.6038	1.32137	3.59327e-08	-1.5848	-1.70078
77579812	rs7238071	6.07991e-09	-1.89113	1.37939	2.77226e-07	21.0882	0.825527	1.50109e-07	-1.94094	0.0850821
77580256	rs77538982	2.47482e-09	-1.41056	-5.29935e-10	1.6521e-17	-1.62974	-5.29935e-10	2.22098e-07	-1.46411	-5.29935e-10
77580712	rs7241572	3.2742e-10	-1.82093	-1.61231	0.182822	34.677	0.635906	3.20317e-08	-1.73337	-1.66713
77581366	rs4799089	4.9454e-08	-1.32435	2.90866	7.24943e-18	-1.25877	-1.19468	3.4373e-07	-1.9315	0.904128
77581476	rs144569723	4.10728e-09	-0.90397	-5.29935e-10	1.21392e-17	-1.93793	-5.29935e-10	3.45374e-07	-1.0226	-5.29935e-10
77581741	rs80025782	4.44366e-08	-1.34513	2.82246	7.20487e-18	-1.23663	-1.22299	3.20426e-07	-1.937	0.839424
77583075	rs57649315	4.16088e-09	-1.50773	0.616724	2.52592e-17	0.408446	-1.61363	7.18931e-08	-1.35984	-1.23221
77583315	rs62096708	6.14921e-10	-1.1509	-1.65209	3.3659e-18	-1.68177	-1.53891	3.89576e-08	-1.58795	-1.6168
77583489	rs4799090	4.99132e-10	-1.34046	-1.67115	3.14394e-18	-1.92302	-1.36588	3.9127e-08	-1.90635	-1.29406
77583577	rs77264898	1.75468e-09	-1.75444	-5.29935e-10	1.16489e-17	-1.97916	-5.29935e-10	1.9973e-07	-1.57026	-5.29935e-10
77583797	rs12457322	3.94726e-07	-0.39869	4.06015	7.55484e-17	-0.0113743	-0.0982263	2.66412e-07	-1.22652	-0.0556597
77584986	rs12968863	2.33155e-06	-1.12828	6.56583	9.68626e-18	-1.63429	-0.529371	1.55799e-06	-1.48038	1.96431
77585130	rs28499302	7.53208e-10	-0.985239	-1.6149	4.39949e-18	-1.78992	-1.16297	4.56068e-08	-1.97423	-1.07294
77585701	rs2126083	2.24327e-06	-1.12015	6.5191	9.27906e-18	-1.63944	-0.567174	1.52464e-06	-1.47415	1.93644
77585900	rs540291	6.00731e-10	-1.13672	-1.68962	4.35003e-18	-1.46128	-1.50291	3.11022e-08	-1.89214	-1.5378
77586223	rs537502	3.24503e-08	2.68941	-1.52643	6.74206e-18	-1.43402	-1.09199	2.66198e-07	0.417628	-1.70061
77586262	rs62096709	9.80795e-10	-0.696697	-1.63942	2.69604e-18	-1.92867	-1.51392	4.96768e-08	-1.35084	-1.61084
77586290	rs536654	3.32013e-08	2.71896	-1.5331	6.75967e-18	-1.44406	-1.07934	2.72027e-07	0.438821	-1.70014
77586350	rs12457472	2.53477e-06	-1.10377	6.6249	9.44341e-18	-1.64962	-0.539439	1.63725e-06	-1.46157	1.99512
77586713	rs186443394	1.77182e-09	-1.74472	-5.29935e-10	6.10988e-17	-0.321881	-5.29935e-10	1.75869e-07	-1.69749	-5.29935e-10
77587339	rs56400625	3.01789e-09	-1.21217	-5.29935e-10	7.7353e-17	-0.0859945	-5.29935e-10	3.63144e-07	-0.972425	-5.29935e-10
77587373	rs143474095	1.98727e-09	-1.62997	-5.29935e-10	1.27879e-17	-1.88587	-5.29935e-10	1.85269e-07	-1.64541	-5.29935e-10
77587644	rs7231668	2.01093e-05	1.09517	6.49703	6.43671e-18	-1.25432	-1.31803	7.72359e-07	-1.2972	1.07942
77587758	rs55817762	1.02977e-09	-0.638336	-1.64905	1.57643e-17	-0.558941	-1.11769	3.76411e-08	-1.56379	-1.67534
77588010	rs142490340	1.938e-09	-1.65507	-5.29935e-10	1.85499e-17	-1.51391	-5.29935e-10	1.39141e-07	-1.93174	-5.29935e-10
77588691	rs373898820	1.86835e-09	-2.00774e-10	-1.69168	5.36875e-17	-2.00774e-10	-0.451194	2.46199e-07	-2.00774e-10	-1.36108
77589229	rs202174674	9.80791e-07	-1.14654	5.71817	6.2844e-18	-1.43868	-1.15763	4.08863e-07	-1.89533	1.04149
77589443	rs72980029	1.89183e-09	-1.67918	-5.29935e-10	1.37386e-17	-1.81416	-5.29935e-10	1.79114e-07	-1.6792	-5.29935e-10
77589596	rs36087369	6.28221e-09	0.84743	-1.32644	1.33553e-17	-1.66573	-0.176729	9.24498e-08	-0.709796	-1.63076
77589604	rs4799091	6.25004e-10	-1.09993	-1.68679	3.35101e-18	-1.81931	-1.4058	4.71758e-08	-1.91894	-1.0944
77589655	rs498541	0.00351081	7.95385	4.80077	5.33964e-18	-1.08856	-1.67066	2.37467e-06	1.46142	-0.55603
77589689	rs499260	0.00342005	7.9077	4.82074	5.40702e-18	-1.07467	-1.67201	2.33055e-06	1.43428	-0.547642
77589759	rs499472	0.00326616	7.86166	4.82074	5.48324e-18	-1.06067	-1.67201	2.2684e-06	1.40725	-0.547642
77590180	rs56060931	4.8171e-07	0.945472	2.91514	3.2121e-17	0.101822	-1.06668	1.15579e-07	-1.20415	-0.913123
77590263	rs116904703	4.98262e-09	-0.710775	-5.29935e-10	1.17813e-17	-1.96786	-5.29935e-10	3.83905e-07	-0.916831	-5.29935e-10
77590657	rs12373410	5.19419e-07	0.945472	2.99051	3.30376e-17	0.101822	-1.03855	1.19256e-07	-1.20415	-0.881803
77591583	rs372449039	2.16186e-08	-2.00774e-10	0.756826	9.40013e-17	-2.00774e-10	0.108935	2.02729e-06	-2.00774e-10	0.747228
77591759	rs12605916	4.79184e-07	0.916291	2.93906	3.322e-17	0.126572	-1.0578	1.14992e-07	-1.21914	-0.903219
77592363	rs72980036	1.91356e-09	-0.232349	-1.43542	3.15734e-17	-1.23738	0.255317	5.63199e-08	-1.21458	-1.6216
77592660	rs537962	0.00344872	8.0657	4.67109	5.27552e-18	-1.12165	-1.64965	2.44466e-06	1.52737	-0.592938
77592807	rs12960174	6.5276e-10	-1.11259	-1.63069	1.76291e-16	2.43874	-1.70098	3.59209e-08	-1.58819	-1.69771
77594109	rs55852342	8.17147e-09	1.07766	-1.29375	1.47514e-17	-1.59502	-0.148012	1.10068e-07	-0.561413	-1.60471
77594239	rs60865767	2.6346e-09	-0.0203818	-1.32762	2.38705e-17	-1.26209	0.000356493	6.57183e-08	-1.12141	-1.56044
77595228	rs623546	0.00358425	7.9668	4.80853	5.28487e-18	-1.09243	-1.6771	2.47869e-06	1.46904	-0.52078
77595649	rs635436	3.953e-07	0.9798	2.68311	2.92222e-17	0.0866323	-1.14608	1.09528e-07	-1.18818	-0.98286
77595748	rs552957	0.000777975	6.38825	4.85947	6.83275e-18	-0.81633	-1.69632	5.77964e-06	1.84074	-0.0458653
77595806	rs117823329	1.4099e-09	-1.97321	-5.29935e-10	1.28793e-17	-1.87875	-5.29935e-10	1.32652e-07	-1.9795	-5.29935e-10
77597816	rs116894695	1.4039e-09	-1.97748	-5.29935e-10	1.17694e-17	-1.96887	-5.29935e-10	1.33048e-07	-1.97652	-5.29935e-10
77598450	rs9945153	7.18791e-10	-0.963635	-1.68328	2.17489e-18	-1.97522	-1.68218	3.91943e-08	-1.51236	-1.68634
77598720	rs8099701	1.91732e-09	-0.412353	-1.25345	1.70547e-17	-1.45054	-0.147409	5.6462e-08	-1.32005	-1.51361
77599579	rs140994167	1.87669e-09	-2.00774e-10	-1.68722	1.55891e-17	-2.00774e-10	-1.6878	2.3188e-07	-2.00774e-10	-1.421
77601336	rs7239922	1.8456e-09	-0.403897	-1.30003	2.06922e-17	-1.34764	-0.0569782	5.44525e-08	-1.32659	-1.54331
77603270	rs7242867	7.4025e-09	0.955559	-1.27047	1.24487e-17	-1.62903	-0.28373	1.01986e-07	-0.636995	-1.60539
77603283	rs7227962	8.03115e-09	1.03707	-1.27047	1.26966e-17	-1.60931	-0.28373	1.06807e-07	-0.590813	-1.60539
77603291	rs7242289	8.43106e-10	-0.850131	-1.63726	2.16053e-18	-1.96502	-1.69899	4.17782e-08	-1.43442	-1.70043
77605212	rs12607447	7.21037e-09	0.951345	-1.29255	1.23184e-17	-1.63894	-0.284334	9.9733e-08	-0.648778	-1.61595
77605250	rs12607940	2.0969e-09	-0.306362	-1.26991	1.91355e-17	-1.33626	-0.146573	5.89165e-08	-1.27161	-1.5195
77605303	rs117469229	1.4956e-09	-1.9142	-5.29935e-10	1.60616e-17	-1.65794	-5.29935e-10	4.17245e-07	-0.833551	-5.29935e-10
77605313	rs12607467	2.1736e-09	-0.279099	-1.26125	1.97328e-17	-1.31931	-0.132782	6.00239e-08	-1.25384	-1.51865
77606782	rs67139807	2.02535e-09	-0.252485	-1.3585	2.36938e-17	-1.30269	0.0335274	5.73324e-08	-1.23641	-1.58194
77607517	rs9956512	8.10576e-10	-0.868019	-1.65872	2.15245e-18	-1.9689	-1.69887	4.11476e-08	-1.45179	-1.69827
77608128	rs117537578	1.71471e-09	-1.77749	-5.29935e-10	1.81846e-17	-1.5338	-5.29935e-10	1.66281e-07	-1.75354	-5.29935e-10
77608203	rs4799092	0.00620451	8.245	5.07905	4.86967e-18	-1.17189	-1.67946	3.26391e-06	1.64256	-0.419109
77608740	rs55697906	5.08137e-09	-0.691149	-5.29935e-10	1.17796e-17	-1.96801	-5.29935e-10	3.10573e-07	-1.12881	-5.29935e-10
77608750	rs116946623	4.01426e-09	-2.00774e-10	-0.926876	2.08294e-17	-2.00774e-10	-1.39801	2.78711e-07	-2.00774e-10	-1.23705
77608941	rs7236023	2.18781e-09	-0.330973	-1.20285	1.63424e-17	-1.40283	-0.237779	6.15561e-08	-1.26689	-1.48038
77609167	rs7235226	4.26577e-09	-0.252019	-0.614089	5.10531e-18	-1.25632	-1.54778	2.36014e-07	-0.410302	-0.99303
77609355	rs7236646	6.96541e-07	0.946351	3.28305	3.7167e-17	0.114757	-0.93371	1.36763e-07	-1.20543	-0.743542
77609462	rs56376220	0.00775048	8.31253	5.23401	4.7097e-18	-1.19185	-1.69291	3.53652e-06	1.67383	-0.370155
77609897	rs35861047	5.25261e-10	-1.92427	-1.03632	5.26215e-17	-1.9328	1.46155	5.51458e-08	-1.91763	-0.939612
77610877	rs7227642	2.12861e-09	-0.339301	-1.22196	1.64359e-17	-1.40775	-0.227154	6.06411e-08	-1.27237	-1.48989
77610925	rs7227794	8.17572e-10	-0.902487	-1.61566	2.14095e-18	-1.97202	-1.7011	4.00731e-08	-1.47545	-1.70107
77612254	rs28691615	8.18965e-09	1.01923	-1.23309	1.30242e-17	-1.61554	-0.25202	1.07354e-07	-0.602908	-1.58818
77613021	rs9958422	1.44165e-09	-1.95094	-5.29935e-10	1.16455e-17	-1.97946	-5.29935e-10	1.70788e-07	-1.7268	-5.29935e-10
77614250	rs184715955	1.85423e-09	-1.69926	-5.29935e-10	1.34257e-17	-1.83721	-5.29935e-10	1.67497e-07	-1.74626	-5.29935e-10
77614364	rs118084015	1.40566e-09	-1.97622	-5.29935e-10	1.27068e-17	-1.89223	-5.29935e-10	1.32745e-07	-1.9788	-5.29935e-10
77614670	rs35085469	1.87376e-09	-0.339397	-1.34939	2.20132e-17	-1.33248	-0.0102521	4.63106e-08	-1.45772	-1.57413
77614682	rs113757497	0.000710169	5.66527	5.49126	7.34071e-18	-0.740071	-1.70087	5.0061e-06	1.41945	0.231742
77615023	rs76847455	1.82224e-09	-1.71666	-5.29935e-10	1.16497e-17	-1.97909	-5.29935e-10	1.86948e-07	-1.63639	-5.29935e-10
77615381	rs4799093	6.34306e-07	0.866783	3.26902	3.5543e-17	0.114755	-0.978387	1.28627e-07	-1.24679	-0.763523
77615988	rs4438371	7.61489e-09	0.932962	-1.21959	1.23502e-17	-1.64519	-0.275512	1.01959e-07	-0.661155	-1.5815
77616282	rs117038223	2.26668e-09	-2.00774e-10	-1.49841	1.3515e-16	-2.00774e-10	0.472012	2.54677e-07	-2.00774e-10	-1.32723
77616819	rs62096717	6.63518e-09	0.744252	-1.1686	1.05527e-17	-1.70704	-0.370957	9.38044e-08	-0.787086	-1.53893
77618675	rs113610049	2.50738e-09	-1.39749	-5.29935e-10	1.28e-17	-1.88493	-5.29935e-10	1.50067e-07	-1.85614	-5.29935e-10
77618689	rs11665573	1.49681e-06	1.58027	3.41409	3.00307e-17	-0.0868131	-0.94534	1.72471e-07	-1.01352	-0.703471
77618757	rs11661551	4.92682e-09	0.585033	-1.30707	2.79478e-17	-1.03366	-0.0703715	8.2763e-08	-0.89949	-1.55175
77618869	rs11662211	0.000306821	4.50198	5.81531	5.30411e-18	-1.06775	-1.69814	1.11393e-06	0.00616288	0.142262
77619009	rs11662248	0.0460594	9.43668	5.89203	4.30776e-18	-1.2737	-1.70026	5.86784e-06	1.94737	-0.137351
77619135	rs62096745	6.40027e-10	-1.06186	-1.70112	2.32461e-18	-1.97693	-1.6139	3.75219e-08	-1.56612	-1.67618
77619180	rs12606203	2.95878e-07	0.0107687	3.36245	8.85011e-18	-1.43589	-0.818053	1.13632e-07	-1.54455	-0.589715
77619556	rs62096746	6.76243e-10	-1.00768	-1.70025	2.39323e-18	-1.97331	-1.58842	3.93621e-08	-1.5295	-1.66492
77619568	rs62096747	6.76243e-10	-1.00768	-1.70025	2.39323e-18	-1.97331	-1.58842	3.93621e-08	-1.5295	-1.66492
77619699	rs62096748	7.15854e-10	-0.950727	-1.70028	2.40316e-18	-1.96885	-1.58874	4.22622e-08	-1.45823	-1.6651
77620620	rs11520415	5.40584e-05	5.003	3.57809	2.1888e-17	-0.321592	-1.02685	6.5299e-07	0.299391	-0.685054
77620651	rs144535444	1.49894e-09	-1.91197	-5.29935e-10	1.50746e-17	-1.72136	-5.29935e-10	1.32748e-07	-1.97877	-5.29935e-10
77620789	rs12963180	2.03531e-06	1.70028	3.6014	3.10659e-17	-0.113089	-0.885173	1.98599e-07	-0.957135	-0.618804
77620835	rs4563100	4.12391e-09	0.258465	-1.15839	1.82018e-17	-1.22762	-0.305226	7.42993e-08	-1.10751	-1.45161
77620911	rs28865701	0.0583242	9.99635	5.56845	3.9061e-18	-1.37814	-1.69369	8.27037e-06	2.26946	-0.116247
77621048	rs62103174	5.12818e-05	4.96907	3.55929	2.06716e-17	-0.372058	-1.03355	6.50876e-07	0.304389	-0.693294
77621727	rs4799094	2.06447e-06	1.70028	3.61562	3.124e-17	-0.113089	-0.879586	1.9988e-07	-0.957135	-0.612371
77622356	rs11081569	1.96634e-06	1.67024	3.59696	3.16859e-17	-0.0915887	-0.886912	1.95093e-07	-0.972941	-0.620807
77622376	rs11081570	2.06447e-06	1.70028	3.61562	3.124e-17	-0.113089	-0.879586	1.9988e-07	-0.957135	-0.612371
77622467	rs62103175	6.61967e-10	-1.0287	-1.70057	2.38063e-18	-1.97488	-1.59212	3.87236e-08	-1.54377	-1.66701
77622538	rs72618583	1.473e-08	-2.00774e-10	0.373155	6.34631e-17	-2.00774e-10	-0.283915	1.09162e-06	-2.00774e-10	0.128193
77622879	rs28735056	0.0612234	9.88693	5.72637	3.98745e-18	-1.35332	-1.69791	8.34617e-06	2.20439	-0.0420543
77622996	rs11665111	4.66535e-05	4.929	3.50477	2.06721e-17	-0.352701	-1.05289	6.21159e-07	0.281442	-0.717079
77623415	rs4455031	4.68346e-09	0.232733	-1.00543	1.35263e-17	-1.3039	-0.525845	8.31923e-08	-1.10125	-1.34482
77623611	rs62103176	4.05387e-05	4.80154	3.49174	2.2449e-17	-0.289965	-1.03316	5.85973e-07	0.208775	-0.702726
77624450	rs77385159	1.57428e-06	1.61051	3.43431	3.11752e-17	-0.0482118	-0.94654	1.75851e-07	-1.00419	-0.693403
77624479	rs62103177	6.61523e-10	-1.0287	-1.70124	2.34251e-18	-1.97488	-1.60826	3.8386e-08	-1.54377	-1.67576
77624555	rs62103178	6.48817e-10	-1.05052	-1.69881	2.44253e-18	-1.97629	-1.56505	3.85226e-08	-1.5585	-1.65748
77624585	rs67290479	1.58354e-06	1.71853	3.33216	2.92259e-17	-0.0739373	-0.985381	1.73463e-07	-0.972896	-0.738368
77624600	rs67217537	1.58354e-06	1.71853	3.33216	2.92259e-17	-0.0739373	-0.985381	1.73463e-07	-0.972896	-0.738368
77625652	rs62103181	2.95837e-05	4.86256	3.11569	1.87709e-17	-0.279876	-1.22219	4.9109e-07	0.209027	-0.879626
77626564	rs62103183	3.58383e-05	5.02673	3.14332	1.8411e-17	-0.32166	-1.19976	5.44736e-07	0.308406	-0.87533
77627633	rs62103187	6.49277e-10	-1.06186	-1.68677	2.70514e-18	-1.97693	-1.46229	3.88131e-08	-1.56612	-1.64235
77627661	rs62103188	6.4222e-10	-1.0721	-1.68745	2.69615e-18	-1.97744	-1.46511	3.84939e-08	-1.57299	-1.64374
77627815	rs62103189	6.35056e-10	-1.08229	-1.68848	2.68327e-18	-1.97791	-1.46943	3.81516e-08	-1.5798	-1.64586
77627876	rs9958792	8.1625e-09	0.938408	-1.15559	1.18199e-17	-1.68588	-0.278705	1.06628e-07	-0.71503	-1.48285
77627877	rs12953738	3.02386e-05	4.90245	3.0977	1.8299e-17	-0.299671	-1.22785	4.98594e-07	0.231614	-0.887047
77627950	rs12970264	1.83527e-06	1.67344	3.52477	3.64511e-17	-0.048266	-0.790136	2.16017e-07	-0.939337	-0.552532
77628318	rs140330495	5.46696e-09	-0.618007	-5.29935e-10	1.2411e-17	-1.91579	-5.29935e-10	4.25013e-07	-0.815104	-5.29935e-10
77628605	rs77622349	2.73571e-09	-1.31034	-5.29935e-10	4.78745e-12	10.9471	-5.29935e-10	2.13509e-07	-1.50354	-5.29935e-10
77628684	rs4799095	5.69854e-09	0.473148	-1.04967	1.75768e-17	-1.10112	-0.466672	9.17698e-08	-0.97166	-1.37628
77628719	rs35201860	2.85388e-05	4.86256	3.07973	1.85601e-17	-0.279876	-1.23348	4.8387e-07	0.209027	-0.894436
77628769	rs62103191	6.45274e-10	-1.06186	-1.69295	2.63109e-18	-1.97693	-1.49005	3.82985e-08	-1.56612	-1.65569
77628801	rs76289699	1.00498e-08	-0.00918233	-5.29935e-10	6.29855e-17	-0.291469	-5.29935e-10	9.27703e-07	-0.0345132	-5.29935e-10
77628832	rs12962619	2.85388e-05	4.86256	3.07973	1.85601e-17	-0.279876	-1.23348	4.8387e-07	0.209027	-0.894436
77628953	rs4798922	0.0787766	10.0759	5.78949	3.92247e-18	-1.374	-1.69365	7.78513e-06	2.26962	-0.176874
77628996	rs12958903	2.73172e-05	4.81881	3.07973	1.89712e-17	-0.257965	-1.23348	4.72058e-07	0.184314	-0.894436
77629050	rs62103192	6.23978e-10	-1.09343	-1.69494	2.59971e-18	-1.97834	-1.50063	3.73178e-08	-1.58722	-1.66054
77629217	rs62103193	6.38697e-10	-1.0721	-1.69295	2.62973e-18	-1.97744	-1.49005	3.80364e-08	-1.57299	-1.65569
77629373	rs4798923	0.0816628	10.1339	5.76749	3.87493e-18	-1.38691	-1.69294	7.97851e-06	2.30407	-0.18679
77629482	rs62103194	6.37285e-10	-1.0721	-1.69517	2.59871e-18	-1.97744	-1.50192	3.78308e-08	-1.57299	-1.66111
77629693	rs62103195	5.88092e-10	-1.1499	-1.6977	2.55431e-18	-1.97853	-1.51806	3.59566e-08	-1.61674	-1.66817
77629986	rs112526506	5.30992e-10	-1.25132	-1.69842	2.196e-18	-1.97694	-1.67079	3.28096e-08	-1.68275	-1.69375
77630073	rs4799096	5.59431e-09	0.430441	-1.02542	1.62613e-17	-1.1266	-0.518982	9.11976e-08	-0.998969	-1.35523
77630170	rs72980082	0.0658972	9.8569	5.82998	4.09628e-18	-1.32369	-1.70061	7.45183e-06	2.14001	-0.0910163
77630197	rs4799097	6.0509e-09	0.444123	-0.960646	1.43969e-17	-1.18492	-0.58244	9.83349e-08	-0.966269	-1.31258
77630199	rs118088897	1.17668e-08	-2.00774e-10	0.14855	4.16893e-17	-2.00774e-10	-0.70413	8.04844e-07	-2.00774e-10	-0.176577
77630571	rs3902996	6.41112e-10	-1.06285	-1.69843	2.54438e-18	-1.97698	-1.52351	3.77119e-08	-1.56679	-1.67046
77630600	rs11660941	0.085267	10.0238	5.92072	3.95186e-18	-1.36226	-1.69793	8.1351e-06	2.23874	-0.102017
77630720	rs76102855	1.46138e-09	-0.239441	-1.69791	4.34922e-18	-1.36874	-1.59563	3.63325e-08	-1.96127	-1.31325
77631198	rs59183289	0.0536822	9.81741	5.66445	4.17974e-18	-1.31207	-1.69205	8.02918e-06	2.16521	-0.0415976
77631219	rs61090726	0.0719804	10.0759	5.69927	3.93486e-18	-1.374	-1.6905	7.47575e-06	2.26962	-0.217425
77631296	rs8094719	6.21083e-09	0.337855	-0.82829	1.16595e-17	-1.24526	-0.732997	1.01238e-07	-1.03456	-1.2152
77631313	rs8096292	6.78597e-09	0.485924	-0.887797	1.42207e-17	-1.09347	-0.686207	1.0443e-07	-0.963464	-1.25524
77631611	rs34671511	1.29978e-06	1.74877	3.10445	2.62034e-17	-0.0955405	-1.07294	1.59545e-07	-0.957088	-0.83781
77631679	rs72980085	0.0860583	10.2982	5.65559	3.78583e-18	-1.41434	-1.68877	8.70577e-06	2.44146	-0.236948
77631745	rs35235239	6.20915e-09	0.504867	-0.995573	1.63555e-17	-1.0821	-0.557712	9.77766e-08	-0.951291	-1.33325
77631806	rs35662980	1.33744e-06	1.81267	3.06912	2.47344e-17	-0.1405	-1.08568	1.62549e-07	-0.923496	-0.85275
77632194	rs72980087	0.0859542	10.297	5.65559	3.75573e-18	-1.42232	-1.68877	8.36299e-06	2.40129	-0.236948
77632342	rs8092688	6.42205e-09	0.501145	-0.958138	1.45316e-17	-1.08434	-0.673711	8.99365e-08	-0.953685	-1.41444
77632565	rs8091497	0.0878506	10.297	5.67741	3.75242e-18	-1.42232	-1.68965	8.44488e-06	2.40129	-0.227203
77632580	rs12964590	1.35493e-06	1.84328	3.05149	2.40627e-17	-0.161715	-1.092	1.63979e-07	-0.907312	-0.860172
77632611	rs8091533	6.60919e-09	0.511425	-0.939695	1.43115e-17	-1.07816	-0.695152	9.15806e-08	-0.94707	-1.40294
77632641	rs8091657	6.62529e-09	0.522874	-0.948709	1.45614e-17	-1.07126	-0.684734	9.17404e-08	-0.939695	-1.40857
77632882	rs12969749	4.16525e-10	-1.73824	-1.4543	2.94837e-17	-1.97331	0.922769	3.66839e-08	-1.92526	-1.33962
77632891	rs74917789	1.47273e-09	-1.92961	-5.29935e-10	1.25246e-17	-1.90668	-5.29935e-10	1.4585e-07	-1.88464	-5.29935e-10
77632923	rs62103197	5.46674e-10	-1.24312	-1.67751	2.84443e-18	-1.97714	-1.41187	3.50444e-08	-1.68451	-1.6261
77632949	rs74737064	2.72907e-09	-2.00774e-10	-1.31277	2.10623e-16	-2.00774e-10	0.915694	3.25171e-07	-2.00774e-10	-1.08287
77633096	rs12456372	2.68462e-09	-1.53599	0.206796	1.87426e-17	-1.67094	0.167367	4.94109e-07	-1.8301	1.16563
77633271	rs76838079	4.54113e-07	3.80161	-5.29935e-10	2.47469e-17	-1.22567	-5.29935e-10	1.0803e-05	2.42036	-5.29935e-10
77633343	rs9967107	1.29921e-05	4.77927	2.37609	1.20338e-17	-0.588936	-1.35772	5.64211e-07	0.471675	-1.00347
77633629	rs56181785	0.0250369	9.0466	5.67253	4.12255e-18	-1.32203	-1.69587	6.61726e-06	2.09117	-0.160955
77633681	rs34518995	1.42617e-09	-0.416672	-1.54507	3.33845e-17	0.753445	-1.67973	6.49286e-08	-1.02877	-1.66517
77633739	rs4798924	6.42754e-09	0.48332	-0.939458	1.32339e-17	-1.09503	-0.756565	9.04673e-08	-0.965136	-1.3971
77633955	rs4799098	7.48244e-09	0.544701	-0.848873	1.32266e-17	-1.05809	-0.794047	9.88356e-08	-0.925607	-1.34816
77633976	rs3826576	0.0251659	9.29531	5.42896	3.95203e-18	-1.37005	-1.69009	7.09563e-06	2.25383	-0.253825
77634234	rs3809928	4.27678e-08	-1.25949	2.69854	4.29391e-18	-1.94999	-1.02718	5.83732e-08	-1.97388	-0.826492
77634276	rs62103198	1.4647e-08	0.367504	-5.29935e-10	1.67024e-17	-1.61882	-5.29935e-10	8.60273e-07	-0.109975	-5.29935e-10
77634361	rs3809929	3.42342e-06	0.837972	4.98369	3.66713e-18	-1.43386	-1.7011	1.77137e-07	-1.49877	-0.191533
77634764	rs3809931	1.00724e-08	0.709575	-0.716507	1.26993e-17	-0.957449	-0.935379	1.22561e-07	-0.81815	-1.24047
77635351	rs4534922	3.31032e-09	0.54851	-1.6682	3.82393e-17	0.843669	-1.63418	8.28069e-08	-0.753757	-1.69696
77635553	rs62103232	6.11067e-10	-1.10893	-1.70035	2.30864e-18	-1.97732	-1.6204	3.84783e-08	-1.58218	-1.63495
77635572	rs62103233	1.30211e-07	0.0807142	2.47171	3.64853e-18	-1.93585	-1.2042	6.6022e-08	-1.62432	-1.05291
77635804	rs8090724	3.93457e-09	0.0913624	-1.03829	1.61214e-17	-1.15241	-0.501819	7.39058e-08	-1.19753	-1.36691
77636076	rs8094528	3.75152e-09	0.0515222	-1.04609	1.54919e-17	-1.1298	-0.56426	6.49836e-08	-1.22261	-1.47048
77636101	rs56328473	0.0257536	9.42299	5.32437	3.88033e-18	-1.40145	-1.677	7.5411e-06	2.33459	-0.273694
77636176	rs66577990	3.81883e-08	-1.30531	2.63111	4.07369e-18	-1.95867	-1.07115	5.6757e-08	-1.97725	-0.851199
77636250	rs12968153	3.8333e-09	0.0472678	-1.02027	1.50559e-17	-1.19683	-0.525772	7.4364e-08	-1.20418	-1.35408
77636303	rs67045798	3.88122e-08	-1.30531	2.64731	4.09898e-18	-1.95867	-1.06496	5.71664e-08	-1.97725	-0.844012
77636451	rs8093548	3.74729e-07	4.63369	-1.02422	1.38732e-17	-1.21857	-0.585843	9.23953e-07	1.50208	-1.54064
77636519	rs8095131	3.91015e-08	-1.31412	2.66355	4.11827e-18	-1.9602	-1.05874	5.75525e-08	-1.97773	-0.836796
77636659	rs8095389	3.31058e-09	-0.0228035	-1.0968	1.5826e-17	-1.17763	-0.49509	6.03011e-08	-1.26772	-1.50016
77636679	rs35614280	1.10346e-08	1.75289	-1.66859	1.33312e-17	-0.227702	-1.61656	2.12168e-07	0.187044	-1.69689
77636987	rs11662550	2.97093e-08	1.07473	-5.29935e-10	1.45036e-17	-1.75997	-5.29935e-10	4.09908e-07	-0.851293	-5.29935e-10
77637001	rs142272084	4.32386e-09	-0.852582	-5.29935e-10	1.16654e-17	-1.97774	-5.29935e-10	3.31903e-07	-1.06238	-5.29935e-10
77637016	rs56245036	6.29968e-09	-0.476231	-5.29935e-10	1.3815e-17	-1.80862	-5.29935e-10	2.94915e-07	-1.18054	-5.29935e-10
77637424	rs891488	8.40907e-09	1.14863	-1.33604	1.80181e-17	-1.52717	-0.0158345	1.03432e-07	-0.587783	-1.64053
77637493	rs891489	4.72864e-09	0.296531	-1.05962	2.75796e-17	-1.74996	0.632665	1.04038e-07	-1.13344	-1.08903
77638079	rs67749077	6.8171e-08	-1.25832	3.16361	5.25348e-18	-1.9503	-0.825188	7.50107e-08	-1.96531	-0.584283
77638265	rs147020975	7.51272e-09	-2.00774e-10	-0.300132	4.64061e-17	-2.00774e-10	-0.596943	6.01183e-07	-2.00774e-10	-0.468326
77638891	rs117238111	4.5384e-09	-0.804156	-5.29935e-10	1.18099e-17	-1.96544	-5.29935e-10	3.00001e-07	-1.16344	-5.29935e-10
77638968	rs28410029	5.84994e-08	-1.28639	3.03867	4.79991e-18	-1.95572	-0.910055	6.88996e-08	-1.96901	-0.665563
77639585	rs4799099	4.20316e-07	4.84493	-1.12065	1.47725e-17	-1.288	-0.453608	1.03e-06	1.65581	-1.58571
77639685	rs113824828	2.00286e-09	-1.62215	-5.29935e-10	1.64716e-17	-1.63273	-5.29935e-10	2.44283e-07	-1.3689	-5.29935e-10
77639856	rs138425610	1.73517e-09	-1.76562	-5.29935e-10	1.25284e-17	-1.90638	-5.29935e-10	1.41774e-07	-1.91299	-5.29935e-10
77640169	rs71367557	2.69947e-09	-1.32367	-5.29935e-10	7.28208e-12	11.3666	-5.29935e-10	2.10221e-07	-1.51906	-5.29935e-10
77640207	rs4799100	4.17015e-07	4.83007	-1.11368	1.46269e-17	-1.27562	-0.47589	1.07046e-06	1.69668	-1.58806
77640340	rs4799101	5.39765e-08	-1.41767	3.08948	4.8101e-18	-1.97444	-0.889216	6.98496e-08	-1.97914	-0.64174
77640561	rs62103236	2.4542e-09	0.0911122	-1.51004	2.97441e-18	-1.6682	-1.67613	1.43905e-07	-0.326648	-1.57142
77640757	rs74456183	1.85073e-09	-2.00774e-10	-1.70115	3.84715e-17	-2.00774e-10	-0.784456	2.33958e-07	-2.00774e-10	-1.41208
77640942	rs2115998	3.77217e-08	-1.54407	2.85758	4.36573e-18	-1.97759	-0.983001	6.29991e-08	-1.97483	-0.749277
77641226	rs4239346	1.92508e-05	4.44491	3.10367	1.57383e-17	-0.495203	-1.18307	5.60055e-07	0.434371	-0.973561
77641902	rs11662267	0.0158816	8.85873	5.40521	3.81543e-18	-1.41601	-1.67931	6.18574e-06	2.1649	-0.302127
77641916	rs12606172	3.08723e-08	-1.58759	2.70072	4.11049e-18	-1.97918	-1.04166	5.61495e-08	-1.96841	-0.870797
77642883	rs143013335	7.46205e-07	-1.24937	5.54764	1.06797e-17	-1.33439	-0.731644	1.69789e-06	-1.8958	2.46571
77643293	rs73970131	3.45234e-09	-0.0845051	-0.993173	1.30252e-17	-1.27788	-0.58961	7.18286e-08	-1.28483	-1.30811
77644045	rs112444116	2.96614e-08	-1.51376	2.58688	3.93933e-18	-1.9781	-1.08527	5.29994e-08	-1.97712	-0.919821
77644742	rs7235615	9.72156e-06	4.32235	2.54302	1.27199e-17	-0.533466	-1.35774	4.97711e-07	0.400602	-1.05781
77644876	rs11664834	1.3365e-08	1.94441	-1.6685	1.04003e-17	-0.464921	-1.62762	2.52252e-07	0.360624	-1.69742
77645575	rs58736086	7.77188e-07	-1.29031	5.62926	7.2703e-18	-1.32385	-1.12673	6.54465e-07	-1.92475	1.54134
77647062	rs891491	5.4907e-06	0.438343	5.85574	2.69962e-18	-1.78216	-1.6591	2.94984e-07	-1.66657	0.486268
77647234	rs12454819	2.666e-08	-1.59427	2.56071	3.94135e-18	-1.97895	-1.0839	5.50196e-08	-1.96725	-0.892284
77647323	rs78174747	3.25853e-09	-0.232586	-0.90287	1.08837e-17	-1.24071	-0.806395	6.95536e-08	-1.38328	-1.24184
77647406	rs56071379	0.011898	8.45219	5.52296	4.05779e-18	-1.347	-1.68674	5.19556e-06	1.88604	-0.197705
77647635	rs62103239	2.74414e-09	0.20405	-1.51131	3.10899e-18	-1.62349	-1.67659	1.59043e-07	-0.225584	-1.57247
77648218	rs1864528	2.69413e-08	-1.60924	2.58617	4.02087e-18	-1.9783	-1.06457	5.56397e-08	-1.96485	-0.88348
77648246	rs35888001	4.08642e-09	0.0257304	-0.934791	1.39849e-17	-1.13624	-0.660156	8.03915e-08	-1.216	-1.26431
77648247	rs143748339	2.85714e-09	-1.26691	-5.29935e-10	1.19831e-17	-1.95087	-5.29935e-10	1.48875e-07	-1.86412	-5.29935e-10
77649662	rs67798228	4.98646e-08	-1.36739	2.95997	4.89809e-18	-1.96698	-0.878545	6.69105e-08	-1.97449	-0.689378
77649684	rs55757913	2.44738e-09	0.158436	-1.58015	1.81387e-17	0.162079	-1.6984	1.03567e-07	-0.542437	-1.68457
77649705	rs111834144	2.1777e-09	-1.53846	-5.29935e-10	1.21635e-17	-1.93594	-5.29935e-10	1.62428e-07	-1.77699	-5.29935e-10
77650012	rs112446485	1.64281e-09	-0.160838	-1.65949	5.107e-18	-1.32182	-1.48194	3.97495e-08	-1.95243	-1.23219
77650347	rs7505298	3.81784e-09	0.184242	-1.16129	2.21295e-17	-0.964142	-0.373322	7.3695e-08	-1.13904	-1.42825
77650637	rs62103240	7.80838e-08	2.04105	-5.29935e-10	4.96338e-17	-0.529703	-5.29935e-10	4.42454e-06	1.5277	-5.29935e-10
77651511	rs12455416	4.02318e-08	-1.53891	2.91684	4.75132e-18	-1.97934	-0.896608	6.53829e-08	-1.97754	-0.709421
77651536	rs2364354	1.67945e-08	2.20299	-1.69866	9.48033e-18	-0.595982	-1.58917	3.14108e-07	0.573547	-1.69104
77652661	rs11660117	1.76797e-05	4.53969	2.92375	1.51574e-17	-0.5632	-1.15269	7.30888e-07	0.632294	-0.905258
77654301	rs12456041	2.59516e-10	-1.97724	-1.68843	2.15786e-18	-1.97102	-1.69424	2.59279e-08	-1.94411	-1.6678
77654742	rs370380691	9.27954e-09	-2.00774e-10	-0.0889178	4.70266e-17	-2.00774e-10	-0.58366	9.11534e-07	-2.00774e-10	-0.0520964
77655325	rs80303539	1.44314e-09	-1.94991	-5.29935e-10	1.1664e-17	-1.97787	-5.29935e-10	2.45979e-07	-1.36198	-5.29935e-10
77655807	rs111947756	3.91189e-08	-1.57847	2.92834	4.77946e-18	-1.97853	-0.891521	6.78925e-08	-1.97654	-0.672761
77655999	rs12605567	1.11058e-08	-2.00774e-10	0.0907357	1.5432e-17	-2.00774e-10	-1.69793	6.92299e-07	-2.00774e-10	-0.327207
77656263	rs118164724	7.29803e-09	-2.00774e-10	-0.329126	1.93533e-17	-2.00774e-10	-1.47151	4.58695e-07	-2.00774e-10	-0.73884
77656366	rs9960676	2.00418e-08	2.33454	-1.65345	8.03029e-18	-0.670044	-1.68111	3.45696e-07	0.676556	-1.69822
77656499	rs12966163	3.33114e-09	0.0459751	-1.15939	1.88212e-17	-1.12309	-0.376293	6.91884e-08	-1.20349	-1.4269
77656610	rs148265336	4.60418e-09	-2.00774e-10	-0.789765	1.72904e-17	-2.00774e-10	-1.58422	1.81419e-07	-2.00774e-10	-1.66641
77656625	rs79262969	9.87601e-07	-1.23853	5.81708	7.61977e-18	-1.37249	-1.03113	8.88284e-07	-1.90948	1.83155
77656711	rs11661528	3.36911e-09	0.0459751	-1.14806	1.84934e-17	-1.12309	-0.393866	6.97499e-08	-1.20349	-1.41882
77657057	rs62101160	1.98052e-08	2.37018	-1.70097	8.91625e-18	-0.689562	-1.55694	3.61469e-07	0.704532	-1.68158
77657319	rs11081572	5.05067e-08	-1.62553	3.23091	5.57321e-18	-1.97464	-0.741763	7.84289e-08	-1.97088	-0.534148
77657865	rs12606295	5.43053e-08	-1.64428	3.32217	5.81794e-18	-1.97215	-0.701276	8.22717e-08	-1.96766	-0.489537
77658012	rs34977373	2.19105e-08	2.47137	-1.70114	8.62701e-18	-0.74377	-1.53571	3.94684e-07	0.784146	-1.67329
77659553	rs75339189	5.70568e-10	-1.23826	-1.63959	6.19362e-18	-0.918822	-1.69203	7.77109e-08	-0.875888	-1.63834
77659561	rs3744886	5.96757e-10	-1.21748	-1.61549	3.40858e-18	-1.97897	-1.22911	4.0095e-08	-1.60891	-1.56706
77660015	rs737504	1.55471e-07	-1.57991	4.30963	9.50939e-18	-1.96706	-0.215034	1.38944e-07	-1.97931	0.046159
77660024	rs34106166	1.40124e-09	-1.97937	-5.29935e-10	1.176e-17	-1.96967	-5.29935e-10	1.87015e-07	-1.63604	-5.29935e-10
77660431	rs138608044	1.47517e-09	-1.92795	-5.29935e-10	1.16492e-17	-1.97914	-5.29935e-10	1.46657e-07	-1.87913	-5.29935e-10
77660863	rs1122941	1.00663e-09	-1.78598	-0.524148	2.81897e-18	-1.73292	-1.66508	4.54416e-07	-1.14971	0.401493
77661170	rs2278332	1.20718e-08	-1.73828	1.91242	1.06007e-17	-1.91857	-0.154879	2.20296e-07	-1.96904	0.496789
77661837	rs149851097	3.58015e-09	-2.00774e-10	-1.04133	2.28114e-17	-2.00774e-10	-1.30711	2.3375e-07	-2.00774e-10	-1.41297
77662080	rs4799103	3.65913e-10	-1.65927	-1.66282	2.37607e-18	-1.97772	-1.5912	3.1822e-08	-1.8378	-1.56927
77662962	rs3744884	6.54215e-09	-2.00774e-10	-0.438465	4.71181e-16	-2.00774e-10	1.72087	5.30559e-07	-2.00774e-10	-0.593294
77663046	rs3744883	1.91626e-09	0.0151471	-1.6815	3.11855e-18	-1.68749	-1.60951	3.52371e-08	-1.97027	-1.33486
77663394	rs11542373	1.09418e-09	-0.783965	-1.44276	1.74849e-16	2.01055	-1.281	1.78558e-07	-0.296114	-1.3862
77663409	rs13838	3.30557e-10	-1.74431	-1.6794	3.03253e-18	-1.6245	-1.70048	3.0162e-08	-1.87306	-1.58758
77663863	rs12928	1.16307e-05	4.96782	2.07685	2.3832e-18	-1.87672	-1.68921	0.0163902	7.03348	2.71149
77663896	rs13745	4.45646e-10	-1.62601	-1.49895	3.04292e-18	-1.79434	-1.52722	2.88871e-08	-1.80313	-1.7007
77663940	rs3744881	1.56459e-08	1.48327	-1.04979	6.20918e-17	1.1906	-1.49636	3.80825e-06	1.55859	-0.180892
77664481	rs3744880	2.85829e-08	2.08985	-1.05377	4.21662e-17	0.709887	-1.40264	6.28769e-06	2.16326	-0.284139
77664850	rs143523033	3.89054e-09	-0.958182	-5.29935e-10	2.01784e-17	-1.42976	-5.29935e-10	3.18191e-07	-1.10457	-5.29935e-10
77665538	rs148008671	1.40469e-09	-1.97691	-5.29935e-10	1.19755e-17	-1.95151	-5.29935e-10	1.32649e-07	-1.97952	-5.29935e-10
77666835	rs76739860	1.40933e-09	-1.97362	-5.29935e-10	3.13735e-17	-0.988411	-5.29935e-10	1.38029e-07	-1.93976	-5.29935e-10
77667412	rs147622890	3.59442e-09	-1.03735	-5.29935e-10	1.48313e-17	-1.73764	-5.29935e-10	1.40784e-07	-1.92	-5.29935e-10
77667513	rs10401106	6.27616e-08	2.25488	-0.432271	2.53558e-17	0.499827	-1.70119	1.60243e-05	2.29298	0.521657
77667553	rs59755056	3.44075e-10	-1.70104	-1.68259	2.8645e-18	-1.97584	-1.40614	5.60536e-08	-1.73998	-1.10093
77668111	rs35126219	1.46152e-09	-1.93725	-5.29935e-10	1.26229e-17	-1.89886	-5.29935e-10	2.42053e-07	-1.37807	-5.29935e-10
77668190	rs12606977	2.27025e-09	-0.644793	-0.852046	4.37766e-18	-1.26306	-1.6948	3.93748e-07	-0.303432	-0.588083
77669215	rs9963344	6.0093e-08	2.41466	-0.635501	2.11698e-17	0.309208	-1.691	1.53415e-05	2.52128	0.24981
77670049	rs67367653	4.86219e-08	2.05382	-0.486478	2.65077e-17	0.543182	-1.70012	1.28147e-05	2.15045	0.440674
77670473	rs148798984	2.41891e-09	-2.00774e-10	-1.43341	1.71995e-17	-2.00774e-10	-1.58949	2.58856e-07	-2.00774e-10	-1.31095
77671094	rs4799105	5.68241e-09	0.0346895	-0.614044	5.3781e-18	-1.05664	-1.69539	1.28471e-06	-0.0481756	0.339241
77671112	rs4799106	7.40942e-07	3.97695	0.314245	6.41893e-18	-0.894219	-1.6809	0.0318048	7.24368	3.16422
77671740	rs80114941	3.93834e-10	-1.79283	-1.45572	4.08831e-18	-1.63916	-1.38708	2.61336e-08	-1.90906	-1.69494
77671830	rs4799108	1.97066e-06	5.0159	0.253491	4.31662e-18	-1.29762	-1.67428	0.0355989	7.45372	3.06688
77672321	rs144718624	3.10866e-09	-1.18254	-5.29935e-10	1.72804e-17	-1.5848	-5.29935e-10	2.58807e-07	-1.31114	-5.29935e-10
77672353	rs11664373	1.40154e-09	-1.97916	-5.29935e-10	3.53079e-17	-0.870267	-5.29935e-10	1.3534e-07	-1.95944	-5.29935e-10
77672361	rs117280628	1.66433e-09	-1.80731	-5.29935e-10	2.19199e-17	-1.34698	-5.29935e-10	1.42049e-07	-1.91105	-5.29935e-10
77672473	rs11661195	3.28063e-07	3.40743	0.0690474	6.26263e-18	-0.898578	-1.7012	0.00205224	5.20224	2.46497
77672533	rs11661232	1.56936e-07	2.62351	0.115599	6.5894e-18	-0.856821	-1.69209	0.00239189	5.18382	2.63655
77673315	rs73971199	1.89808e-09	-1.67589	-5.29935e-10	1.18755e-17	-1.9599	-5.29935e-10	1.68185e-07	-1.74216	-5.29935e-10
77673562	rs67651675	3.358e-07	3.41981	0.0799785	1.13127e-17	-0.379368	-1.62908	0.000182909	3.6733	1.57622
77673575	rs72982269	9.83876e-09	0.82279	-0.853191	4.91616e-18	-1.84095	-1.0009	4.29106e-06	2.23684	-0.739774
77673896	rs35602283	1.57511e-09	-1.86241	-5.29935e-10	1.45085e-17	-1.75964	-5.29935e-10	3.1537e-07	-1.11348	-5.29935e-10
77674252	rs143912983	3.32254e-09	-2.00774e-10	-1.116	1.79354e-17	-2.00774e-10	-1.5476	2.87223e-07	-2.00774e-10	-1.20697
77674379	rs12456952	1.00574e-07	2.13982	0.154343	2.72798e-17	0.458967	-1.5872	5.77483e-05	2.32236	1.77427
77674634	rs12454454	9.64688e-07	4.00455	0.550529	5.48109e-18	-1.03225	-1.70082	0.0640383	7.46377	3.644
77675085	rs35025619	1.05241e-09	-1.72646	-0.539184	2.96749e-18	-1.97803	-1.36862	2.7607e-08	-1.97262	-1.57654
77675188	rs4799109	3.19743e-10	-1.8093	-1.64767	3.50209e-18	-1.5184	-1.66261	2.86399e-08	-1.9297	-1.58273
77675963	rs12964699	9.74445e-08	2.15369	0.108858	2.37611e-17	0.32044	-1.58677	5.49807e-05	2.29112	1.7564
77676501	rs139186674	3.80822e-09	-2.00774e-10	-0.979567	6.17482e-17	-2.00774e-10	-0.311309	3.57692e-07	-2.00774e-10	-0.987553
77676617	rs62101188	3.02965e-10	-1.82348	-1.68739	3.35929e-18	-1.52637	-1.69627	3.11551e-08	-1.9388	-1.48945
77677155	rs4799110	4.68925e-09	-0.152138	-0.61932	2.61637e-18	-1.78911	-1.68347	1.97097e-06	0.794488	-0.0754339
77677285	rs78121206	2.17997e-09	-1.53742	-5.29935e-10	1.2771e-17	-1.8872	-5.29935e-10	1.89148e-07	-1.62469	-5.29935e-10
77677315	rs12456484	6.52782e-07	3.64664	0.517876	6.43534e-18	-0.877299	-1.69527	0.0170446	6.35612	3.428
77677393	rs12953501	1.68371e-08	0.506856	-5.29935e-10	3.71259e-17	-0.82006	-5.29935e-10	2.25792e-06	0.854974	-5.29935e-10
77677990	rs73971201	8.6518e-10	-1.93882	-0.522726	3.61276e-18	-1.82603	-1.32387	5.0635e-08	-1.36958	-1.57301
77678240	rs72982284	1.1986e-09	-1.40172	-0.73386	2.57718e-18	-1.78779	-1.69989	2.35913e-07	-0.973029	-0.430732
77678327	rs12454768	1.48306e-07	2.78541	-0.102864	2.04417e-17	0.214683	-1.63148	8.32918e-05	2.92821	1.53467
77678515	rs62101190	3.80343e-10	-1.5889	-1.69452	2.4878e-18	-1.8323	-1.69067	3.30159e-08	-1.72644	-1.6438
77679006	rs3744879	7.88224e-07	3.85776	0.49529	5.88445e-18	-0.962688	-1.69937	0.0941644	7.84722	3.64611
77682069	rs35095763	1.60165e-07	2.91464	-0.155165	2.51203e-17	0.4208	-1.6315	8.07356e-05	3.19169	1.24002
77682662	rs56390815	7.15011e-08	-0.452301	2.40528	1.59191e-17	-0.0951355	-1.57172	0.000586724	2.01904	4.39605
77683132	rs56296281	2.93542e-07	2.31301	1.05228	2.798e-18	-1.71196	-1.69351	0.0039927	5.3365	2.99626
77684117	rs34635316	1.32549e-09	-1.20328	-0.831665	2.77737e-18	-1.71191	-1.70096	2.79275e-07	-0.70969	-0.525337
77684136	rs76233767	1.85503e-08	-2.00774e-10	0.603753	1.75179e-17	-2.00774e-10	-1.57115	2.83517e-06	-2.00774e-10	1.08263
77684167	rs79510656	6.27371e-09	-2.00774e-10	-0.480362	2.99747e-17	-2.00774e-10	-1.03402	8.72382e-07	-2.00774e-10	-0.0959975
77684288	rs12960918	1.63823e-09	-1.82311	-5.29935e-10	1.52532e-17	-1.70958	-5.29935e-10	3.57867e-07	-0.987064	-5.29935e-10
77684419	rs138414224	1.69262e-09	-1.79045	-5.29935e-10	1.18632e-17	-1.96093	-5.29935e-10	1.35402e-07	-1.95897	-5.29935e-10
77684427	rs117315222	1.53479e-09	-1.88833	-5.29935e-10	1.59786e-17	-1.66312	-5.29935e-10	1.35062e-07	-1.96149	-5.29935e-10
77685324	rs117668325	1.71858e-09	-1.77523	-5.29935e-10	2.12222e-17	-1.37933	-5.29935e-10	1.80031e-07	-1.67409	-5.29935e-10
77685520	rs12968139	7.55852e-07	3.73484	0.576281	5.90214e-18	-0.977941	-1.68112	0.19035	8.10285	4.0943
77685936	rs113702893	9.73604e-09	-0.0408959	-5.29935e-10	1.30194e-17	-1.86794	-5.29935e-10	1.17402e-06	0.20096	-5.29935e-10
77686407	rs891486	1.24528e-09	-1.1808	-0.916569	2.82187e-18	-1.69864	-1.69833	2.6785e-07	-0.68098	-0.595818
77687518	rs118027503	1.98863e-09	-1.62928	-5.29935e-10	1.21071e-12	9.57235	-5.29935e-10	1.61052e-07	-1.7855	-5.29935e-10
77688056	rs149615951	4.83028e-09	-0.741825	-5.29935e-10	5.37996e-15	4.15606	-5.29935e-10	4.875e-07	-0.677934	-5.29935e-10
77688124	rs55642704	7.53209e-07	3.83561	0.472004	6.29482e-18	-0.896157	-1.69849	0.0452863	7.08118	3.68011
77688821	rs111594937	1.40284e-09	-1.97823	-5.29935e-10	1.3369e-17	-1.84143	-5.29935e-10	1.54824e-07	-1.82494	-5.29935e-10
77688830	rs12455965	9.23145e-07	3.88903	0.622022	5.72212e-18	-0.988809	-1.70123	0.199909	8.28639	3.95976
77689016	rs34233686	1.62318e-09	-1.83234	-5.29935e-10	1.50687e-17	-1.72175	-5.29935e-10	3.49567e-07	-1.01053	-5.29935e-10
77690818	rs12961784	1.60873e-09	-1.84129	-5.29935e-10	1.48907e-17	-1.73364	-5.29935e-10	3.4156e-07	-1.0337	-5.29935e-10
77691372	rs150144474	1.75589e-09	-1.75375	-5.29935e-10	3.15793e-17	-0.981872	-5.29935e-10	1.45628e-07	-1.88617	-5.29935e-10
77691753	rs77457128	3.79847e-09	-2.00774e-10	-0.982131	2.23672e-17	-2.00774e-10	-1.32678	3.67891e-07	-2.00774e-10	-0.95944
77692305	rs113053315	1.40259e-09	-1.97841	-5.29935e-10	1.17801e-17	-1.96797	-5.29935e-10	1.36511e-07	-1.95082	-5.29935e-10
77692917	rs72982298	1.98157e-09	-1.0525	-0.580345	3.24958e-18	-1.56783	-1.68802	4.51318e-07	-0.514243	-0.240811
77693268	rs62101198	5.21125e-09	-0.66591	-5.29935e-10	1.25309e-17	-1.90617	-5.29935e-10	4.14499e-07	-0.840154	-5.29935e-10
77693370	rs60630443	4.14694e-09	-2.00774e-10	-0.894359	2.54269e-17	-2.00774e-10	-1.19857	4.96508e-07	-2.00774e-10	-0.659624
77693600	rs12605316	1.0564e-08	0.726144	-0.685427	6.53036e-18	-0.85679	-1.70112	7.21239e-05	3.95509	0.363821
77694168	rs2277725	7.0595e-07	3.62115	0.621666	6.41616e-18	-0.874327	-1.70123	0.140048	7.93107	3.9592
77694294	rs2277724	5.58819e-07	3.62115	0.387947	6.45857e-18	-0.874327	-1.69464	0.092773	7.93107	3.54737
77694333	rs75404513	4.35815e-09	-2.00774e-10	-0.844683	2.64477e-17	-2.00774e-10	-1.1592	5.25284e-07	-2.00774e-10	-0.603285
77694353	rs78219109	8.592e-09	-2.00774e-10	-0.165898	2.07367e-17	-2.00774e-10	-1.40247	1.6551e-06	-2.00774e-10	0.544391
77694439	rs59300126	2.84726e-10	-1.87743	-1.69553	3.98934e-18	-1.34959	-1.70116	3.38405e-08	-1.94576	-1.39981
77695237	rs7243921	8.62915e-09	0.644476	-0.80606	6.30009e-18	-0.895145	-1.69867	6.16957e-05	3.97255	0.190199
77695384	rs7230837	1.19541e-08	1.17508	-1.01074	1.69901e-17	0.0994685	-1.70121	9.80105e-05	3.74393	0.881672
77696389	rs73971309	1.71556e-09	-1.10252	-0.674475	3.12439e-18	-1.60093	-1.6942	4.04784e-07	-0.577306	-0.286566
77696394	rs73971310	1.71556e-09	-1.10252	-0.674475	3.12439e-18	-1.60093	-1.6942	4.04784e-07	-0.577306	-0.286566
77697110	rs11874805	2.80231e-10	-1.9317	-1.65717	4.81313e-18	-1.17595	-1.68708	2.89563e-08	-1.97274	-1.52869
77697309	rs34704161	1.61163e-09	-1.83949	-5.29935e-10	1.49265e-17	-1.73124	-5.29935e-10	3.43171e-07	-1.029	-5.29935e-10
77698255	rs75364608	1.25932e-08	-2.00774e-10	0.216424	1.61292e-17	-2.00774e-10	-1.65374	1.73382e-06	-2.00774e-10	0.590855
77698568	rs9955995	1.34688e-09	-1.24526	-0.773681	2.8358e-18	-1.69254	-1.69951	3.07258e-07	-0.759469	-0.380068
77698967	rs7228070	1.41195e-08	1.28762	-0.956793	1.53174e-17	-0.00536354	-1.70002	0.000119187	3.90982	0.911401
77698968	rs115506111	2.05312e-09	-2.00774e-10	-1.59737	1.98066e-17	-2.00774e-10	-1.44836	1.79059e-07	-2.00774e-10	-1.67951
77699521	rs34397434	1.72949e-09	-1.7689	-5.29935e-10	1.63584e-17	-1.63963	-5.29935e-10	4.07725e-07	-0.856632	-5.29935e-10
77699608	rs139618193	1.87356e-09	-2.00774e-10	-1.68889	1.59769e-17	-2.00774e-10	-1.66323	1.84823e-07	-2.00774e-10	-1.64783
77699893	rs11081573	1.26145e-09	-1.16213	-0.922334	2.24003e-18	-1.93689	-1.69099	5.37687e-07	-0.98065	0.400701
77700038	rs9950305	2.96917e-10	-1.83132	-1.69971	3.46116e-18	-1.51026	-1.68251	4.18337e-08	-1.91049	-1.22303
77700329	rs151152431	1.40165e-09	-1.97908	-5.29935e-10	1.20865e-17	-1.94228	-5.29935e-10	1.33684e-07	-1.97175	-5.29935e-10
77700360	rs117735010	1.41675e-08	-2.00774e-10	0.334223	3.74896e-17	-2.00774e-10	-0.81031	1.1479e-06	-2.00774e-10	0.178464
77700674	rs74469176	5.49884e-09	-2.00774e-10	-0.612193	1.53834e-17	-2.00774e-10	-1.70109	7.37915e-07	-2.00774e-10	-0.263396
77701007	rs2115996	2.8689e-10	-1.86814	-1.69725	3.70972e-18	-1.43746	-1.68596	4.18171e-08	-1.93479	-1.19913
77701294	rs8093291	1.07585e-08	0.691295	-0.632334	6.90041e-18	-0.804661	-1.69813	5.65345e-05	3.94811	0.127273
77701908	rs34546559	9.84927e-10	-1.5073	-0.824615	2.416e-18	-1.85124	-1.70102	1.3127e-07	-1.54897	-0.440995
77701917	rs115710666	1.41063e-09	-1.2423	-0.730393	2.90903e-18	-1.66777	-1.69879	2.96031e-07	-0.787352	-0.389409
77702025	rs1835410	2.95407e-10	-1.83578	-1.70035	3.47262e-18	-1.50224	-1.68723	4.09504e-08	-1.91353	-1.24134
77702098	rs12605847	1.02976e-08	-2.00774e-10	0.0151809	1.59984e-17	-2.00774e-10	-1.66189	1.36119e-06	-2.00774e-10	0.348889
77702150	rs71367559	1.69066e-09	-1.79161	-5.29935e-10	1.58905e-17	-1.66865	-5.29935e-10	3.86572e-07	-0.909906	-5.29935e-10
77702976	rs12458585	1.71695e-06	4.23684	0.894737	2.62803e-18	-1.78731	-1.68083	0.0551771	8.11141	2.84742
77702991	rs72984213	1.99526e-09	-1.26345	-0.362502	3.28837e-18	-1.62566	-1.61833	4.4441e-07	-0.871676	0.101198
77703476	rs2277723	1.39852e-09	-1.18963	-0.791683	2.32034e-18	-1.94183	-1.65083	4.14661e-07	-1.40006	0.560297
77703566	rs12969321	1.61501e-09	-1.83739	-5.29935e-10	1.49315e-17	-1.7309	-5.29935e-10	3.38353e-07	-1.04314	-5.29935e-10
77704512	rs3809933	2.53889e-09	-1.36363	-0.0213689	3.40254e-18	-1.67209	-1.53776	5.56078e-07	-0.994467	0.44815
77705362	rs3809935	1.94067e-09	-1.48212	-0.171573	2.94178e-18	-1.78266	-1.5727	2.8683e-07	-1.55927	0.350936
77705632	rs72984218	2.47747e-09	-1.38016	-0.0293371	3.35484e-18	-1.68373	-1.54024	5.39677e-07	-1.01539	0.439136
77706197	rs72984220	1.80735e-09	-1.54487	-0.179994	2.81804e-18	-1.8232	-1.57513	2.67795e-07	-1.61818	0.341179
77706207	rs75916065	1.59031e-09	-1.8528	-5.29935e-10	1.69528e-17	-1.60394	-5.29935e-10	3.25625e-07	-1.08148	-5.29935e-10
77706294	rs7238269	3.62145e-09	0.482973	-1.51283	1.90933e-17	0.150917	-1.63595	2.90493e-06	2.62981	-1.52287
77706425	rs28549295	2.28494e-09	-1.58248	0.0920947	3.10855e-18	-1.79913	-1.50109	4.65202e-07	-1.301	0.576251
77706725	rs145513421	2.29996e-08	-2.00774e-10	0.818745	1.39291e-16	-2.00774e-10	0.50219	1.85693e-06	-2.00774e-10	0.659456
77706931	rs149180310	3.10076e-09	-1.18508	-5.29935e-10	1.2676e-17	-1.89466	-5.29935e-10	2.99434e-07	-1.16533	-5.29935e-10
77707145	rs56168255	2.26097e-09	-1.50094	-5.29935e-10	1.51764e-17	-1.71464	-5.29935e-10	2.00417e-07	-1.56682	-5.29935e-10
77707427	rs11081574	2.49893e-09	-1.37153	-0.0293371	3.37526e-18	-1.67766	-1.54024	5.45609e-07	-1.00446	0.439136
77707457	rs12970432	1.81763e-09	-1.7192	-5.29935e-10	1.85516e-17	-1.51382	-5.29935e-10	4.33462e-07	-0.795422	-5.29935e-10
77707463	rs72984230	2.03195e-09	-1.60774	-5.29935e-10	1.58507e-17	-1.67116	-5.29935e-10	2.0992e-07	-1.5205	-5.29935e-10
77707525	rs11081575	2.08504e-09	-1.97405	0.39211	3.92572e-18	-1.94915	-1.11768	3.27878e-07	-1.96308	0.888498
77707690	rs8098333	2.4318e-09	-1.41177	-0.0163276	3.30537e-18	-1.70581	-1.53301	5.11989e-07	-1.0556	0.426683
77708532	rs10853391	2.44942e-09	-1.40414	-0.0167385	3.31201e-18	-1.70051	-1.53632	5.30988e-07	-1.04587	0.453387
77708716	rs113116159	1.4236e-09	-1.96354	-5.29935e-10	1.44167e-17	-1.76598	-5.29935e-10	1.6761e-07	-1.74558	-5.29935e-10
77708761	rs118135994	1.45967e-09	-1.93852	-5.29935e-10	1.16677e-17	-1.97755	-5.29935e-10	1.58971e-07	-1.7985	-5.29935e-10
77708781	rs10853392	5.31442e-08	2.60477	-0.948492	1.11092e-17	-0.37476	-1.65184	0.000467654	5.16147	1.02679
77708992	rs10853393	2.06339e-09	-1.43292	-0.159463	3.0463e-18	-1.75128	-1.56917	3.04366e-07	-1.51395	0.364958
77709709	rs62101202	2.76794e-10	-1.9016	-1.69961	4.4782e-18	-1.24033	-1.69482	3.59067e-08	-1.94939	-1.33691
77709831	rs9965386	2.4265e-09	-1.38794	-0.0423368	3.32318e-18	-1.68919	-1.54426	5.26564e-07	-1.02528	0.424424
77710063	rs12968195	1.63858e-09	-1.8229	-5.29935e-10	1.52187e-17	-1.71185	-5.29935e-10	3.50981e-07	-1.00649	-5.29935e-10
77710501	rs9954782	2.06211e-09	-1.38016	-0.212844	3.18081e-18	-1.68373	-1.59351	4.38184e-07	-1.01539	0.230804
77710516	rs9966023	2.02877e-09	-1.39645	-0.212844	3.1447e-18	-1.69515	-1.59351	4.29206e-07	-1.03609	0.230804
77710618	rs72984244	2.06285e-09	-1.37153	-0.221111	3.19309e-18	-1.67766	-1.59573	4.38847e-07	-1.00446	0.221383
77710715	rs113759560	1.67098e-09	-1.80332	-5.29935e-10	1.39848e-17	-1.79641	-5.29935e-10	1.39802e-07	-1.927	-5.29935e-10
77710980	rs2012676	2.06285e-09	-1.37153	-0.221111	3.19309e-18	-1.67766	-1.59573	4.38847e-07	-1.00446	0.221383
77711357	rs113238839	1.86994e-09	-1.49827	-0.192552	2.89468e-18	-1.79277	-1.57873	2.75819e-07	-1.5741	0.326625
77711855	rs570073137	1.42592e-09	-1.96191	-5.29935e-10	1.17219e-17	-1.97292	-5.29935e-10	1.32722e-07	-1.97897	-5.29935e-10
77711964	rs71367560	1.76752e-09	-1.54441	-0.202747	2.79982e-18	-1.82107	-1.58375	2.60349e-07	-1.61635	0.311151
77711990	rs116544356	1.37745e-09	-1.62188	-0.374613	4.21354e-18	-1.31783	-1.67824	2.28024e-07	-1.38076	-0.0570185
77712012	rs71367561	1.61501e-09	-1.83739	-5.29935e-10	1.49315e-17	-1.7309	-5.29935e-10	3.38353e-07	-1.04314	-5.29935e-10
77712065	rs111616535	1.74678e-09	-1.61237	-0.146586	4.96806e-18	-1.26311	-1.56824	3.31318e-07	-1.37148	0.307333
77712148	rs78981554	2.49497e-09	-1.25987	-0.142586	3.58277e-18	-1.59759	-1.56065	6.09413e-07	-0.864305	0.409576
77712432	rs115392635	1.58372e-09	-1.85695	-5.29935e-10	1.45467e-17	-1.75701	-5.29935e-10	3.21418e-07	-1.09448	-5.29935e-10
77713260	rs8083008	1.93322e-09	-1.37463	-0.282911	3.16243e-18	-1.67713	-1.6059	4.0416e-07	-1.04703	0.181614
77713289	rs8084593	2.20013e-09	-1.29863	-0.229586	3.37649e-18	-1.62273	-1.59481	4.68859e-07	-0.9532	0.236277
77713328	rs113336268	1.4017e-09	-1.97904	-5.29935e-10	1.28492e-17	-1.88109	-5.29935e-10	1.48433e-07	-1.86709	-5.29935e-10
77713378	rs35167189	1.59755e-09	-1.84826	-5.29935e-10	1.47174e-17	-1.74535	-5.29935e-10	3.28932e-07	-1.07137	-5.29935e-10
77713494	rs11663082	4.22291e-09	0.745008	-1.62121	2.33778e-17	0.407933	-1.69052	4.71129e-06	2.95411	-1.36362
77713591	rs11662894	4.33911e-09	0.770613	-1.61967	2.28397e-17	0.384081	-1.68995	4.86105e-06	2.98854	-1.36676
77713983	rs7232743	5.7365e-08	2.8481	-1.11539	9.29442e-18	-0.513718	-1.69124	0.000453826	5.46437	0.693869
77714138	rs72984258	1.95075e-09	-1.32634	-0.322181	3.19952e-18	-1.64271	-1.62867	4.21451e-07	-0.953191	0.129669
77714365	rs12962041	3.46003e-09	-1.07545	-5.29935e-10	2.11885e-17	-1.38092	-5.29935e-10	3.17085e-07	-1.10806	-5.29935e-10
77715039	rs142657217	1.22099e-08	0.185514	-5.29935e-10	3.33468e-17	-0.927414	-5.29935e-10	2.7219e-06	1.04186	-5.29935e-10
77715687	rs113457692	1.92641e-09	-1.35489	-0.306179	3.13776e-18	-1.6659	-1.62496	4.16508e-07	-0.983419	0.148099
77716171	rs11662586	1.59158e-09	-0.605278	-1.24672	2.16722e-17	0.284819	-1.64316	9.07276e-07	1.64113	-1.69791
77716329	rs141380456	4.99859e-09	-0.707574	-5.29935e-10	1.182e-17	-1.96458	-5.29935e-10	4.09806e-07	-0.851541	-5.29935e-10
77716540	rs12958810	8.17392e-09	1.36114	-1.57692	1.67091e-17	0.0575893	-1.67601	1.02963e-05	3.77968	-1.40736
77716624	rs12953577	8.53175e-09	1.36852	-1.54145	1.83301e-17	0.132982	-1.65881	4.25529e-06	2.94495	-1.45625
77716889	rs12957336	1.14932e-07	3.61665	-1.18904	7.36349e-18	-0.739473	-1.69837	0.00103683	6.43451	0.549946
77716979	rs541421203	3.67528e-09	-1.0151	-5.29935e-10	1.17227e-17	-1.97285	-5.29935e-10	3.18809e-07	-1.10263	-5.29935e-10
77716985	rs559757656	3.38379e-09	-1.09773	-5.29935e-10	1.16621e-17	-1.97803	-5.29935e-10	2.94679e-07	-1.18134	-5.29935e-10
77717117	rs190613089	2.56638e-09	-1.37424	-5.29935e-10	1.28658e-17	-1.8798	-5.29935e-10	2.7783e-07	-1.24022	-5.29935e-10
77717118	rs183166931	2.48887e-09	-1.4049	-5.29935e-10	1.30342e-17	-1.8668	-5.29935e-10	2.68561e-07	-1.27415	-5.29935e-10
77717182	rs12963360	8.48069e-09	1.36759	-1.54653	1.96728e-17	0.202499	-1.65764	3.92906e-06	2.88797	-1.47904
77717256	rs111272315	2.1865e-09	-1.28697	-0.247456	3.33542e-18	-1.61727	-1.61251	4.69353e-07	-0.898112	0.182243
77717999	rs568230348	6.30347e-09	-0.475631	-5.29935e-10	1.28254e-17	-1.88294	-5.29935e-10	3.89004e-07	-0.903635	-5.29935e-10
77718044	rs62101205	7.46446e-09	1.23321	-1.53979	2.24121e-17	0.329251	-1.65403	3.32978e-06	2.73039	-1.48695
77718494	rs113150927	1.40521e-09	-1.97655	-5.29935e-10	1.26023e-17	-1.9005	-5.29935e-10	1.45376e-07	-1.8879	-5.29935e-10
77718693	rs139232095	4.29316e-09	-2.00774e-10	-0.859707	1.92267e-17	-2.00774e-10	-1.47807	1.87062e-07	-2.00774e-10	-1.63579
77718981	rs149987207	1.44136e-09	-1.95114	-5.29935e-10	1.80729e-17	-1.53996	-5.29935e-10	1.39463e-07	-1.92943	-5.29935e-10
77719208	rs9954674	2.89883e-09	-1.01711	-0.235314	3.73963e-18	-1.50767	-1.60772	5.79408e-07	-0.734776	0.229558
77719701	rs75170332	1.43433e-09	-1.95603	-5.29935e-10	1.29766e-17	-1.87123	-5.29935e-10	2.19786e-07	-1.47457	-5.29935e-10
77719944	rs144761444	7.12029e-09	-0.353782	-5.29935e-10	3.38071e-17	-0.913703	-5.29935e-10	6.74693e-07	-0.352967	-5.29935e-10
77720079	rs8083927	2.38097e-09	0.00363573	-1.45286	6.09773e-17	1.30427	-1.62814	4.41883e-07	0.790529	-1.56671
77720926	rs72984272	2.25288e-09	-1.50452	-5.29935e-10	1.1989e-17	-1.95039	-5.29935e-10	3.09859e-07	-1.13111	-5.29935e-10
77721125	rs4081877	5.83394e-09	0.992018	-1.54506	1.98765e-17	0.219421	-1.66426	1.42655e-06	1.88418	-1.4884
77721149	rs4081876	2.88067e-09	-1.10145	-0.157255	4.17693e-18	-1.4274	-1.5774	5.76462e-07	-0.838703	0.328387
77721733	rs76454233	1.42733e-09	-1.96092	-5.29935e-10	1.17281e-17	-1.97239	-5.29935e-10	1.33354e-07	-1.97422	-5.29935e-10
77721824	rs59762424	1.27865e-07	3.80246	-1.26821	4.80722e-18	-1.16378	-1.70048	0.000385455	5.61127	0.383686
77721832	rs60513222	1.46206e-07	3.80246	-1.13417	4.88944e-18	-1.16378	-1.68352	0.000527484	5.61127	0.69738
77722378	rs8083990	4.02878e-09	0.614442	-1.53771	2.72042e-17	0.529637	-1.66064	9.88285e-07	1.52554	-1.49679
77722401	rs9946706	3.95659e-09	0.658878	-1.60022	2.60314e-17	0.512961	-1.68803	1.14814e-06	1.58969	-1.41102
77722454	rs62101232	2.56101e-10	-1.97767	-1.70124	3.83378e-18	-1.40989	-1.68063	3.53626e-08	-1.97141	-1.33016
77723354	rs144821034	8.98135e-09	-2.00774e-10	-0.12158	4.64619e-17	-2.00774e-10	-0.595742	9.07402e-07	-2.00774e-10	-0.0566399
77723434	rs55867755	2.99823e-10	-1.91095	-1.61035	4.29821e-18	-1.42221	-1.55396	2.49683e-08	-1.96337	-1.68624
77723435	rs59188178	2.9919e-10	-1.91679	-1.60661	4.39342e-18	-1.40504	-1.54922	2.49376e-08	-1.96614	-1.68471
77723832	rs3930043	3.47996e-10	-1.94857	-1.42372	5.61169e-18	-1.21961	-1.48991	2.42733e-08	-1.97809	-1.69976
77723843	rs3930042	3.56279e-10	-1.94653	-1.40224	5.66162e-18	-1.22955	-1.47112	2.43318e-08	-1.97762	-1.69782
77723970	rs74822110	1.46321e-09	-1.9361	-5.29935e-10	1.64136e-17	-1.63626	-5.29935e-10	1.3716e-07	-1.94607	-5.29935e-10
77724288	rs62101233	3.94692e-10	-1.86553	-1.38085	4.49654e-18	-1.4917	-1.43936	2.52854e-08	-1.94264	-1.69436
77724637	rs75395155	8.13178e-09	-0.243383	0.0224322	1.02876e-17	-0.573359	-1.53008	9.88326e-07	-0.472721	0.501508
77724726	rs8095764	6.74353e-10	-1.39047	-1.32026	2.89731e-18	-1.94511	-1.42548	3.7728e-08	-1.54732	-1.6895
77725655	rs12956003	5.46821e-10	-1.70708	-1.21329	1.29984e-16	2.05344	-1.62041	4.97184e-08	-1.26909	-1.69176
77725683	rs79685532	1.60579e-09	-1.84312	-5.29935e-10	4.84681e-13	8.65687	-5.29935e-10	1.41741e-07	-1.91323	-5.29935e-10
77725699	rs1430597	4.11437e-10	-1.88519	-1.31964	5.13906e-18	-1.39947	-1.39803	2.52674e-08	-1.95322	-1.68449
77725998	rs190174238	2.69857e-08	0.978577	-5.29935e-10	6.29249e-17	-0.292432	-5.29935e-10	3.2996e-06	1.23433	-5.29935e-10
77726892	rs149120427	9.9822e-09	-2.00774e-10	-0.0159262	6.33987e-17	-2.00774e-10	-0.28493	1.05818e-06	-2.00774e-10	0.0970764
77727484	rs2298643	1.01056e-08	-0.0933123	0.0896754	1.40774e-17	-0.389636	-1.40017	2.36971e-06	0.298377	0.60492
77728045	rs2298644	2.88463e-09	-0.226504	-1.03083	2.35513e-18	-1.89013	-1.68765	6.4583e-07	-0.317697	-0.0789913
77728135	rs2298645	4.48702e-10	-1.87312	-1.245	5.87497e-18	-1.36785	-1.29582	2.59515e-08	-1.95191	-1.65909
77728221	rs35659527	1.61435e-09	-0.666407	-1.17139	1.53303e-17	-0.0783986	-1.62614	2.03059e-07	0.141597	-1.69533
77728406	rs146059424	2.90238e-09	-1.2512	-5.29935e-10	1.58868e-17	-1.66888	-5.29935e-10	1.49229e-07	-1.86175	-5.29935e-10
77728594	rs34937055	5.72532e-10	-1.75615	-1.11827	5.57271e-18	-1.54943	-1.16706	3.02468e-08	-1.86296	-1.59488
77728626	rs143603042	1.41309e-09	-1.97095	-5.29935e-10	1.21215e-17	-1.9394	-5.29935e-10	2.01932e-07	-1.55929	-5.29935e-10
77728715	rs76978304	1.13471e-08	-0.212969	0.3252	1.52256e-17	-0.397785	-1.31361	2.53945e-06	0.180507	0.79197
77728752	rs146323375	4.41362e-09	-2.00774e-10	-0.832035	2.29604e-17	-2.00774e-10	-1.3006	2.14293e-07	-2.00774e-10	-1.49988
77729449	rs55695451	2.53801e-09	-0.334746	-1.0506	2.37363e-18	-1.88233	-1.68762	5.77637e-07	-0.385435	-0.122845
77729549	rs7505247	4.78952e-10	-1.90818	-1.1447	6.41424e-18	-1.37487	-1.20099	2.64545e-08	-1.96666	-1.62513
77729568	rs12607328	1.10117e-08	-0.0427492	0.124977	1.43407e-17	-0.399324	-1.37195	2.71676e-06	0.443525	0.596444
77730197	rs4799113	4.66357e-10	-1.92809	-1.15144	7.1084e-18	-1.26572	-1.20738	2.629e-08	-1.97043	-1.62761
77730600	rs75287701	1.08058e-08	-0.270008	0.333364	1.30837e-17	-0.611762	-1.25125	2.35175e-06	0.0571701	0.83852
77730807	rs1134231	2.20469e-09	-1.45544	-0.0707004	8.99086e-18	-1.41	-0.828162	7.45686e-07	-0.886326	0.633406
77730825	rs11664946	4.91663e-10	-1.91105	-1.11564	6.45549e-18	-1.35832	-1.21113	2.65904e-08	-1.96526	-1.62142
77730915	rs74692517	1.43172e-09	-1.95785	-5.29935e-10	1.20749e-17	-1.94325	-5.29935e-10	1.38348e-07	-1.93745	-5.29935e-10
77731952	rs72984289	1.12717e-08	-1.00429	1.10985	4.77149e-17	-0.533535	-0.0355963	1.6691e-06	-0.587754	1.14057
77732134	rs76984759	2.31624e-09	-2.00774e-10	-1.47679	1.58786e-17	-2.00774e-10	-1.6694	2.33769e-07	-2.00774e-10	-1.41289
77732180	rs12607496	1.48161e-08	0.148076	0.23091	2.37914e-17	0.0311789	-1.29623	3.16381e-06	0.498733	0.693576
77732269	rs62101235	1.1997e-09	-1.48301	-0.651648	6.13358e-18	-1.4958	-1.1248	3.09273e-07	-1.7671	0.634103
77733273	rs4798931	1.39768e-09	-1.85473	-0.127188	1.51835e-17	-0.851145	-0.863022	3.664e-07	-1.5486	0.585097
77733860	rs7245133	1.44747e-09	-1.94692	-5.29935e-10	1.1715e-17	-1.97351	-5.29935e-10	1.35023e-07	-1.96178	-5.29935e-10
77736088	rs72984293	6.13314e-09	-1.48282	0.979796	7.75531e-17	-1.41118	1.32777	8.16813e-07	-1.30814	1.14632
77736111	rs12455687	3.27216e-09	-1.19455	0.0632675	7.27883e-18	-1.64338	-0.806028	1.23404e-06	-0.51945	0.770276
77736365	rs4799115	4.45423e-10	-1.89124	-1.23422	1.38909e-17	-0.475186	-1.32795	3.18814e-08	-1.76482	-1.64039
77736579	rs115247658	1.45761e-09	-1.93993	-5.29935e-10	1.3891e-17	-1.80314	-5.29935e-10	2.23114e-07	-1.45954	-5.29935e-10
77736735	rs4799116	5.52647e-10	-1.90244	-1.00733	7.49073e-18	-1.40428	-1.01643	2.95308e-08	-1.96208	-1.51971
77737240	rs12604582	9.35986e-09	-0.270476	0.190176	1.22259e-17	-0.601545	-1.32927	1.96893e-06	0.0981487	0.61987
77737397	rs11081576	5.19026e-10	-1.92843	-1.0441	7.59568e-18	-1.35383	-1.05296	2.86844e-08	-1.97259	-1.53828
77738025	rs7228971	4.29893e-10	-1.91788	-1.24307	1.2728e-17	-0.554706	-1.33586	3.03521e-08	-1.8108	-1.64356
77738969	rs139760018	1.95438e-09	-2.00774e-10	-1.64666	3.55744e-17	-2.00774e-10	-0.862748	1.76316e-07	-2.00774e-10	-1.69495
77738994	rs12607279	7.67508e-09	-0.241562	-0.0371896	1.13902e-17	-0.575569	-1.42605	1.57886e-06	0.130016	0.367214
77739098	rs11661671	4.70063e-10	-1.91079	-1.16083	6.39702e-18	-1.40969	-1.16886	2.73416e-08	-1.96527	-1.59354
77740544	rs9957220	4.65178e-10	-1.90787	-1.1742	6.26057e-18	-1.41798	-1.18213	2.72168e-08	-1.96393	-1.59947
77740569	rs187628648	9.96946e-09	-2.00774e-10	-0.0172037	4.9703e-17	-2.00774e-10	-0.528309	8.74157e-07	-2.00774e-10	-0.0939655
77741157	rs76496441	1.54119e-09	-1.88418	-5.29935e-10	1.86495e-17	-1.50856	-5.29935e-10	1.33554e-07	-1.97272	-5.29935e-10
77741240	rs118168346	1.48127e-09	-1.92383	-5.29935e-10	1.43493e-17	-1.77067	-5.29935e-10	2.35671e-07	-1.40479	-5.29935e-10
77741409	rs112674070	3.319e-08	2.4387	-1.25319	6.78448e-18	-1.90547	-0.614266	9.72012e-06	3.75598	-1.44125
77741709	rs62101236	1.40089e-09	-1.41005	-0.569578	6.25138e-18	-1.53802	-1.06355	3.65905e-07	-1.72115	0.756299
77741832	rs57071627	4.46553e-09	-2.00774e-10	-0.820343	1.95585e-17	-2.00774e-10	-1.46097	1.86992e-07	-2.00774e-10	-1.63616
77742916	rs7244926	9.16948e-09	-0.0252486	-0.0756011	1.27254e-17	-0.444339	-1.44643	1.85545e-06	0.274217	0.384439
77743996	rs11660677	5.6096e-10	-1.8912	-1.00363	7.45261e-18	-1.41305	-1.01276	2.97818e-08	-1.95551	-1.51782
77745224	rs118065781	1.53856e-09	-1.88588	-5.29935e-10	1.32623e-17	-1.84945	-5.29935e-10	2.52882e-07	-1.3343	-5.29935e-10
77745640	rs10438902	5.54527e-10	-1.90274	-1.00363	7.91515e-18	-1.35284	-1.01276	2.95872e-08	-1.96206	-1.51782
77746403	rs11663328	3.04524e-08	2.3541	-1.25467	6.56972e-18	-1.92834	-0.623562	1.70915e-05	4.33113	-1.45202
77746623	rs8086024	5.52482e-10	-1.90274	-1.00733	7.88616e-18	-1.35284	-1.01643	2.95313e-08	-1.96206	-1.51971
77746891	rs116384147	1.41172e-09	-1.97192	-5.29935e-10	1.28051e-17	-1.88453	-5.29935e-10	1.92284e-07	-1.60825	-5.29935e-10
77747542	rs7235319	5.46738e-10	-1.93212	-0.988391	8.28039e-18	-1.32287	-0.997615	2.94639e-08	-1.97409	-1.50997
77747878	rs78537514	1.41302e-09	-1.971	-5.29935e-10	1.1646e-17	-1.97941	-5.29935e-10	1.32917e-07	-1.9775	-5.29935e-10
77748525	rs1077511	5.20524e-10	-1.94285	-1.0268	8.5928e-18	-1.24768	-1.03577	2.8792e-08	-1.97752	-1.5296
77748659	rs1077510	2.80389e-09	-1.15356	-0.132164	6.25735e-18	-1.67584	-0.924778	1.53178e-06	-0.084283	0.551243
77748701	rs1077512	3.08833e-09	0.111629	-1.30073	9.24469e-18	-0.631993	-1.57833	6.32706e-07	1.28362	-1.70084
77748859	rs1864530	3.30738e-08	2.48686	-1.30484	5.93779e-18	-1.94166	-0.711378	1.92854e-05	4.49112	-1.49124
77748972	rs72970145	4.20926e-08	1.5397	-0.116558	3.24654e-17	0.519488	-1.47369	1.00095e-05	2.03954	0.304531
77748975	rs1864529	5.93771e-10	-1.8147	-1.02329	1.89798e-17	-0.263419	-1.22758	3.65237e-08	-1.66356	-1.60571
77749181	rs11081578	1.18873e-08	0.0197446	0.138999	1.57258e-17	-0.339785	-1.33929	2.65635e-06	0.416974	0.600511
77749211	rs8094677	5.18544e-10	-1.93943	-1.03403	8.42121e-18	-1.26067	-1.04296	2.87695e-08	-1.97466	-1.53324
77749923	rs190549239	1.51175e-09	-1.90346	-5.29935e-10	1.49045e-17	-1.73271	-5.29935e-10	2.50728e-07	-1.34286	-5.29935e-10
77749942	rs78561698	1.19464e-08	0.0346955	0.129006	1.58698e-17	-0.326243	-1.34371	2.67017e-06	0.43334	0.589333
77750473	rs78916168	1.51353e-09	-1.90229	-5.29935e-10	1.4936e-17	-1.7306	-5.29935e-10	2.51578e-07	-1.33947	-5.29935e-10
77750783	rs74424993	1.21486e-08	-2.00774e-10	0.180486	7.03516e-17	-2.00774e-10	-0.180869	1.57207e-06	-2.00774e-10	0.492926
77751151	rs4410147	5.61953e-10	-1.95063	-0.942439	9.18689e-18	-1.24324	-0.973361	2.90341e-08	-1.97885	-1.5199
77751380	rs12605166	1.1455e-08	0.0512042	0.0704906	1.57019e-17	-0.311283	-1.36931	2.54642e-06	0.451406	0.523815
77751786	rs2082172	3.13504e-08	2.41036	-1.28186	6.35171e-18	-1.9104	-0.67525	9.14245e-06	3.72789	-1.47443
77751897	rs113553740	8.0003e-10	-1.78343	-0.75641	2.87707e-18	-1.97696	-1.40064	2.75185e-08	-1.9386	-1.61377
77752430	rs1972752	1.26681e-09	-1.43527	-0.644956	5.79229e-18	-1.5627	-1.11515	3.24105e-07	-1.73937	0.653209
77752459	rs12606844	1.13532e-08	0.0512042	0.0615695	1.56415e-17	-0.311283	-1.37316	2.52109e-06	0.451406	0.513816
77752801	rs9947741	5.7126e-10	-1.94195	-0.934694	8.89052e-18	-1.28361	-0.965775	2.91973e-08	-1.97704	-1.51611
77753037	rs9949598	5.73158e-10	-1.93475	-0.938571	8.60111e-18	-1.31291	-0.969573	2.92026e-08	-1.97496	-1.51801
77753043	rs9950371	5.7126e-10	-1.94195	-0.934694	8.89052e-18	-1.28361	-0.965775	2.91973e-08	-1.97704	-1.51611
77753923	rs117266308	1.77993e-09	-1.74015	-5.29935e-10	1.16451e-17	-1.97949	-5.29935e-10	1.50504e-07	-1.85324	-5.29935e-10
77755179	rs3893907	5.0878e-10	-1.9228	-1.06967	7.88414e-18	-1.28037	-1.08915	2.83189e-08	-1.97194	-1.55175
77755460	rs57083541	4.62003e-09	-0.786329	-5.29935e-10	1.90083e-17	-1.4895	-5.29935e-10	4.47846e-07	-0.762776	-5.29935e-10
77755474	rs55645353	2.51029e-09	-0.0762739	-1.32006	1.11875e-17	-0.430647	-1.58893	4.71755e-07	0.989207	-1.69997
77755660	rs9957338	5.46781e-10	-1.93475	-0.985685	8.12238e-18	-1.31291	-1.02684	2.85245e-08	-1.97496	-1.5415
77755819	rs8083389	4.91338e-10	-1.93047	-1.09688	7.54098e-18	-1.29809	-1.11594	2.78949e-08	-1.97394	-1.56484
77756289	rs8085930	5.47449e-10	-1.93731	-0.981912	8.23438e-18	-1.30288	-1.02318	2.85529e-08	-1.97575	-1.53972
77756367	rs60145418	1.47515e-09	-1.92797	-5.29935e-10	1.42336e-17	-1.77877	-5.29935e-10	2.32515e-07	-1.41827	-5.29935e-10
77756379	rs117374044	1.72324e-09	-1.77252	-5.29935e-10	1.83899e-17	-1.52257	-5.29935e-10	3.4461e-07	-1.02481	-5.29935e-10
77756604	rs4799117	4.94391e-10	-1.92772	-1.09344	7.49079e-18	-1.30815	-1.11255	2.79673e-08	-1.97299	-1.5632
77756664	rs4799118	4.94391e-10	-1.92772	-1.09344	7.49079e-18	-1.30815	-1.11255	2.79673e-08	-1.97299	-1.5632
77757882	rs12456805	5.36416e-10	-1.93212	-1.00745	7.63473e-18	-1.32287	-1.0788	2.77802e-08	-1.97409	-1.56881
77758837	rs4020401	4.94305e-10	-1.93047	-1.09086	7.58579e-18	-1.29809	-1.11001	2.7975e-08	-1.97394	-1.56197
77759306	rs112424411	2.19922e-08	0.0512042	0.722751	1.91626e-17	-0.311283	-1.17013	3.04508e-06	0.451406	0.702653
77759582	rs4283293	4.93532e-10	-1.93549	-1.08741	7.76019e-18	-1.27875	-1.10662	2.79764e-08	-1.97554	-1.56032
77759802	rs113819744	3.63914e-08	2.47797	-1.20036	7.22922e-18	-1.93328	-0.522967	1.06629e-05	3.81797	-1.41067
77761259	rs151118050	2.06125e-09	-2.00774e-10	-1.59342	1.65104e-17	-2.00774e-10	-1.63038	1.92061e-07	-2.00774e-10	-1.60941
77761300	rs112890438	2.76139e-10	-1.93262	-1.67096	2.15536e-18	-1.96663	-1.69979	2.71632e-08	-1.95089	-1.61447
77761335	rs28873134	3.86679e-08	2.51195	-1.17367	7.42966e-18	-1.93667	-0.492227	1.14305e-05	3.85672	-1.3799
77761717	rs11661780	3.65806e-08	2.47797	-1.19518	7.21528e-18	-1.93328	-0.524898	1.08136e-05	3.81797	-1.39664
77762141	rs35396722	5.85091e-10	-1.92933	-0.923391	8.58262e-18	-1.31831	-0.966328	2.94483e-08	-1.9732	-1.51139
77762824	rs919530	5.08996e-10	-1.91888	-1.07317	7.52674e-18	-1.32332	-1.09259	2.83333e-08	-1.96973	-1.55345
77763613	rs72970168	1.11494e-08	0.147018	-0.0523604	1.60842e-17	-0.224338	-1.4322	2.37714e-06	0.556132	0.350296
77763701	rs11662779	3.26382e-08	2.41376	-1.24501	6.72848e-18	-1.92648	-0.601545	9.67141e-06	3.74471	-1.43501
77763721	rs11662803	3.40335e-08	2.44749	-1.23688	6.78908e-18	-1.93011	-0.588944	1.01137e-05	3.78321	-1.42879
77764073	rs12607007	1.19302e-08	0.212087	-0.049742	1.69396e-17	-0.165177	-1.43954	2.48745e-06	0.62714	0.324649
77764232	rs4799119	2.41878e-09	-1.30203	-0.131434	6.56693e-18	-1.62806	-0.924264	1.2129e-06	-0.318576	0.552118
77764353	rs4799120	5.14987e-10	-1.91888	-1.06147	7.31368e-18	-1.32332	-1.12131	2.84041e-08	-1.96973	-1.55096
77765016	rs140038517	6.76253e-09	-0.405333	-5.29935e-10	1.33273e-17	-1.84456	-5.29935e-10	4.15198e-07	-0.838469	-5.29935e-10
77765220	rs12604993	7.53647e-09	-0.18817	-0.108806	9.69145e-18	-0.69248	-1.47065	8.96138e-07	-0.344968	0.275838
77765310	rs12607697	1.33541e-08	0.327453	-0.0523604	1.89555e-17	-0.0600755	-1.4322	2.89385e-06	0.752824	0.350296
77765392	rs72970173	3.53755e-08	2.47797	-1.22868	6.85395e-18	-1.93328	-0.576273	1.05375e-05	3.81797	-1.4225
77765618	rs1816311	5.52108e-10	-1.91499	-0.99575	7.78231e-18	-1.36617	-1.01635	2.95165e-08	-1.96754	-1.51474
77765839	rs1816312	5.42722e-10	-1.91583	-1.01206	7.91501e-18	-1.33319	-1.03242	2.92435e-08	-1.96849	-1.52308
77765859	rs1942631	7.85431e-09	-0.150941	-0.104727	1.01795e-17	-0.660894	-1.4531	9.43563e-07	-0.309397	0.291835
77766322	rs10164254	3.82525e-10	-1.60421	-1.67348	1.6151e-17	-0.0404424	-1.61195	4.4193e-08	-1.44538	-1.63328
77766426	rs56362259	3.36114e-08	2.38351	-1.18538	7.66266e-18	-1.9231	-0.474917	9.84783e-06	3.71018	-1.3824
77766438	rs8091879	5.82704e-10	-1.85688	-0.999929	6.65325e-18	-1.50757	-1.0317	2.99055e-08	-1.93722	-1.53196
77766460	rs117113493	2.14989e-09	-1.55132	-5.29935e-10	1.2643e-17	-1.89727	-5.29935e-10	1.61669e-07	-1.78168	-5.29935e-10
77766478	rs8093420	5.75483e-10	-1.87305	-0.996225	6.90428e-18	-1.47415	-1.02808	2.96839e-08	-1.94649	-1.53014
77766801	rs2364973	1.37969e-09	-1.41568	-0.579193	6.29646e-18	-1.55204	-1.04235	3.64936e-07	-1.72708	0.759576
77766936	rs2364974	5.67692e-10	-1.92842	-0.954485	7.86402e-18	-1.38479	-0.987282	2.95225e-08	-1.97281	-1.50927
77767204	rs11659148	5.47168e-10	-1.91499	-1.00474	7.7137e-18	-1.36617	-1.0252	2.93808e-08	-1.96754	-1.51935
77767489	rs117492540	1.44765e-09	-1.94679	-5.29935e-10	1.36864e-17	-1.81797	-5.29935e-10	2.17452e-07	-1.48525	-5.29935e-10
77767575	rs55919001	3.95796e-08	2.57689	-1.21531	7.02787e-18	-1.94275	-0.541737	1.18467e-05	3.93071	-1.41813
77767828	rs11662908	2.69519e-09	0.112313	-1.43758	8.47454e-18	-0.670011	-1.6273	6.34752e-07	1.27392	-1.68791
77767935	rs11081582	7.82531e-10	-1.82607	-0.735882	8.70033e-18	-1.52439	-0.74662	3.65238e-08	-1.91739	-1.35187
77768141	rs28489404	1.80703e-08	-0.835427	1.41297	3.46586e-17	-1.292	0.40317	4.4313e-06	0.0304254	1.4988
77768880	rs9807637	1.07209e-09	-1.51486	-0.732268	7.9011e-18	-1.58711	-0.78026	4.42763e-08	-1.66512	-1.41166
77769251	rs60536469	7.77913e-08	3.18756	-1.15027	7.69176e-18	-1.97942	-0.414809	2.73121e-05	4.72686	-1.379
77769368	rs11081583	1.10551e-09	-1.49776	-0.718669	7.88407e-18	-1.60253	-0.767001	4.52408e-08	-1.65102	-1.4042
77769477	rs60050455	1.19663e-08	-0.010238	0.175603	1.2572e-17	-0.582599	-1.3203	2.31317e-06	0.36898	0.510171
77769831	rs58669842	7.74193e-08	3.36464	-1.33213	6.82892e-18	-1.97712	-0.536085	3.38333e-05	4.92839	-1.36641
77769836	rs11664787	8.14496e-08	3.26097	-1.17772	7.45297e-18	-1.97882	-0.446938	2.94545e-05	4.81045	-1.38708
77770278	rs11661922	8.77201e-08	3.29418	-1.13676	7.8599e-18	-1.97839	-0.394214	3.11578e-05	4.84825	-1.36865
77770322	rs11664924	8.10569e-08	3.2242	-1.14578	7.74641e-18	-1.97918	-0.407961	2.85739e-05	4.76859	-1.37557
77771050	rs28843154	8.10569e-08	3.2242	-1.14578	7.74641e-18	-1.97918	-0.407961	2.85739e-05	4.76859	-1.37557
77771351	rs72970192	7.5615e-08	3.1547	-1.14578	7.74385e-18	-1.97951	-0.407961	2.63988e-05	4.68942	-1.37557
77771677	rs12373197	1.34421e-08	0.163839	0.11782	1.429e-17	-0.435404	-1.33941	2.60672e-06	0.558741	0.439881
77771878	rs113092177	8.0074e-08	3.29418	-1.22796	6.94731e-18	-1.97839	-0.517633	3.00069e-05	4.84825	-1.40629
77771983	rs3865386	1.12726e-09	-1.65488	-0.542062	8.58559e-18	-1.27444	-1.00984	2.91036e-07	-1.88926	0.695485
77772053	rs12607144	1.38412e-08	0.163839	0.147082	1.44787e-17	-0.435404	-1.32629	2.69077e-06	0.558741	0.471618
77772151	rs12605552	9.69877e-10	-1.48863	-0.858687	6.97716e-18	-1.61052	-0.881211	4.39226e-08	-1.64348	-1.44131
77773284	rs11661554	9.76782e-10	-1.49776	-0.842466	7.1466e-18	-1.60253	-0.865208	4.39886e-08	-1.65102	-1.43227
77773393	rs144735456	1.17318e-09	-1.66554	-0.491466	9.13491e-18	-1.25851	-0.963765	3.12141e-07	-1.89485	0.771078
77773596	rs12965486	3.79707e-09	0.718069	-1.70057	3.32925e-18	-1.66619	-1.56543	1.55276e-06	2.16341	-1.68285
77773620	rs117265518	1.65468e-09	-1.81313	-5.29935e-10	1.71626e-17	-1.59164	-5.29935e-10	3.33665e-07	-1.05709	-5.29935e-10
77774619	rs77704913	1.86456e-09	-2.00774e-10	-1.6937	1.59092e-17	-2.00774e-10	-1.66748	1.80514e-07	-2.00774e-10	-1.67142
77774648	rs117748850	1.64892e-09	-1.81661	-5.29935e-10	1.70713e-17	-1.59698	-5.29935e-10	3.30929e-07	-1.06532	-5.29935e-10
77774886	rs4799121	3.6996e-09	0.692282	-1.70079	3.30761e-18	-1.67494	-1.56321	1.50604e-06	2.13144	-1.68142
77775173	rs10853394	3.62471e-09	0.666616	-1.69557	3.40157e-18	-1.68357	-1.52657	1.47189e-06	2.09959	-1.67251
77775318	rs10853395	3.62471e-09	0.666616	-1.69557	3.40157e-18	-1.68357	-1.52657	1.47189e-06	2.09959	-1.67251
77778816	rs4799122	1.03168e-09	-1.47012	-0.815423	7.16783e-18	-1.62625	-0.838521	4.56976e-08	-1.62814	-1.41704
77779058	rs118155682	3.45786e-09	-1.07608	-5.29935e-10	2.62604e-17	-1.16631	-5.29935e-10	4.04133e-07	-0.865481	-5.29935e-10
77779156	rs4799123	6.22551e-09	1.21289	-1.70096	3.36846e-18	-1.64778	-1.57214	3.35785e-06	2.94078	-1.68895
77779532	rs11661339	5.12848e-08	2.77477	-1.15411	7.65637e-18	-1.97816	-0.420681	1.79729e-05	4.31133	-1.38193
77779652	rs12961245	1.67391e-08	0.343502	0.157513	1.26489e-17	-0.544676	-1.35213	1.88962e-06	0.0713023	0.605605
77780580	rs72972216	1.97671e-08	0.411801	0.255488	1.8147e-17	-0.280571	-1.2553	3.98551e-06	0.82198	0.601216
77780683	rs11664762	2.78445e-09	0.407988	-1.70067	3.17258e-18	-1.71862	-1.56121	1.09653e-06	1.81334	-1.68066
77780718	rs114882978	1.53723e-09	-1.88675	-5.29935e-10	1.52519e-17	-1.70967	-5.29935e-10	2.76536e-07	-1.24488	-5.29935e-10
77781174	rs72972217	1.74881e-09	-1.72224	-0.0355553	6.26888e-18	-1.81933	-0.779448	6.43853e-07	-0.950324	0.550569
77781202	rs55726829	5.28329e-08	2.87807	-1.22766	6.94389e-18	-1.97934	-0.517169	1.97565e-05	4.43007	-1.40606
77781254	rs66981431	1.76216e-09	-1.71463	-0.0355553	6.23197e-18	-1.82523	-0.779448	6.5369e-07	-0.935161	0.550569
77782390	rs56173074	5.05819e-08	2.77477	-1.16791	7.49605e-18	-1.97816	-0.441842	1.77847e-05	4.31133	-1.39246
77782535	rs9807401	1.51988e-09	-1.8981	-5.29935e-10	1.49555e-17	-1.7293	-5.29935e-10	2.67659e-07	-1.27751	-5.29935e-10
77782684	rs9807750	1.16419e-08	-0.0749562	0.212835	1.0228e-17	-0.826453	-1.28279	1.2505e-06	-0.298587	0.562661
77784198	rs2364976	2.4998e-09	0.298087	-1.69861	3.12772e-18	-1.75408	-1.53999	9.62611e-07	1.67449	-1.67206
77784607	rs9959394	5.26123e-08	2.87807	-1.23185	6.89806e-18	-1.97934	-0.52379	1.96914e-05	4.43007	-1.40936
77785761	rs55921020	5.91093e-08	3.01515	-1.25249	6.67607e-18	-1.97922	-0.556626	2.26753e-05	4.5874	-1.42559
77785983	rs12373334	1.09101e-08	-0.0904154	0.163372	9.87646e-18	-0.838475	-1.30574	1.16789e-06	-0.313109	0.508839
77786210	rs1808592	1.01936e-09	-1.48417	-0.813384	7.26812e-18	-1.61437	-0.83651	4.52202e-08	-1.63979	-1.41589
77786224	rs56330441	1.65203e-09	-1.70691	-0.10781	5.87293e-18	-1.83103	-0.832994	6.10186e-07	-0.919889	0.466428
77786225	rs56088139	1.65203e-09	-1.70691	-0.10781	5.87293e-18	-1.83103	-0.832994	6.10186e-07	-0.919889	0.466428
77786810	rs72972230	5.1561e-08	2.81026	-1.18423	7.01673e-18	-1.97869	-0.507386	1.82029e-05	4.35214	-1.41003
77787419	rs891490	1.06009e-09	-1.46636	-0.792015	7.31249e-18	-1.62937	-0.815419	4.64555e-08	-1.62501	-1.40372
77788456	rs2014529	1.02484e-09	-1.46636	-0.825841	7.07241e-18	-1.62937	-0.848803	4.55715e-08	-1.62501	-1.42293
77788551	rs1805272	2.85159e-09	0.432387	-1.70124	3.10666e-18	-1.71051	-1.59032	1.12231e-06	1.84408	-1.68816
77788924	rs57158377	7.19092e-09	-0.343912	-5.29935e-10	1.4262e-17	-1.77678	-5.29935e-10	7.97975e-07	-0.185148	-5.29935e-10
77789118	rs8092040	2.85187e-09	0.432387	-1.70114	3.16556e-18	-1.71051	-1.57153	1.12643e-06	1.84408	-1.6845
77789323	rs9953161	5.518e-08	2.94636	-1.25249	6.67406e-18	-1.97952	-0.556626	2.09548e-05	4.50849	-1.42559
77789356	rs9967507	5.1555e-08	2.87021	-1.24429	6.76305e-18	-1.97936	-0.543545	1.78199e-05	4.34	-1.41915
77789522	rs8097974	1.02061e-09	-1.46636	-0.829974	7.04362e-18	-1.62937	-0.852881	4.54655e-08	-1.62501	-1.42526
77790402	rs57915366	1.05883e-08	-0.0749562	0.117972	9.88595e-18	-0.826453	-1.31681	1.12765e-06	-0.298587	0.459249
77790689	rs12456461	2.85187e-09	0.432387	-1.70114	3.16556e-18	-1.71051	-1.57153	1.12643e-06	1.84408	-1.6845
77790723	rs9948022	5.816e-08	3.01515	-1.26868	6.50508e-18	-1.97922	-0.582572	2.23901e-05	4.5874	-1.43825
77791054	rs72972240	3.53035e-09	-1.05533	-5.29935e-10	1.16766e-17	-1.97679	-5.29935e-10	3.78444e-07	-0.931157	-5.29935e-10
77791289	rs8090064	1.03601e-09	-1.44726	-0.834098	6.90742e-18	-1.64483	-0.856951	4.60873e-08	-1.60911	-1.42758
77791319	rs8090081	3.32645e-09	0.586378	-1.7012	3.32951e-18	-1.6575	-1.57405	1.36537e-06	2.03735	-1.68539
77791510	rs72972243	3.53758e-09	-1.05329	-5.29935e-10	1.16753e-17	-1.9769	-5.29935e-10	3.7927e-07	-0.928976	-5.29935e-10
77791647	rs34822641	1.63625e-09	-1.70691	-0.117409	5.91277e-18	-1.83103	-0.826233	6.0258e-07	-0.919889	0.453885
77792097	rs9957205	6.70595e-08	3.1542	-1.26535	7.66055e-18	-1.97719	-0.421105	2.69729e-05	4.74669	-1.41133
77792450	rs2096966	2.83597e-09	0.407988	-1.68233	3.49869e-18	-1.71862	-1.46337	1.14753e-06	1.81334	-1.63521
77792591	rs147889417	3.78155e-09	-2.00774e-10	-0.986595	1.8266e-17	-2.00774e-10	-1.52933	3.39196e-07	-2.00774e-10	-1.04065
77792676	rs2105717	8.76976e-10	-1.50309	-0.94492	6.63489e-18	-1.57578	-0.966252	4.13491e-08	-1.657	-1.48818
77792766	rs151067780	2.33961e-09	-2.00774e-10	-1.46674	1.82038e-17	-2.00774e-10	-1.53274	2.42463e-07	-2.00774e-10	-1.37638
77792826	rs11081586	8.66955e-10	-1.50309	-0.956413	6.56014e-18	-1.57578	-0.977581	4.10985e-08	-1.657	-1.49426
77792946	rs11664349	5.50373e-08	2.74844	-1.05716	7.3854e-18	-1.97647	-0.458402	2.38192e-05	4.41087	-1.19985
77793240	rs72972251	6.89146e-08	2.98569	-1.06955	7.36037e-18	-1.96761	-0.470658	3.03201e-05	4.68623	-1.23388
77793252	rs140815633	1.09039e-08	-2.00774e-10	0.0723873	5.4813e-17	-2.00774e-10	-0.430447	8.55011e-07	-2.00774e-10	-0.116111
77793710	rs4497762	6.80889e-09	-1.63233	1.23383	1.20569e-17	-1.95768	0.0129426	1.66807e-06	-0.770607	1.32281
77793734	rs112271335	8.67762e-08	3.21105	-1.06445	7.50939e-18	-1.95468	-0.463543	3.94739e-05	4.94567	-1.2295
77794297	rs9952086	7.68685e-08	3.10414	-1.07877	7.31024e-18	-1.96156	-0.483542	3.44581e-05	4.82209	-1.24181
77794410	rs9952181	7.20522e-08	3.07119	-1.11053	6.97815e-18	-1.96346	-0.528125	3.22785e-05	4.78397	-1.26904
77794420	rs57357293	1.51251e-09	-1.90296	-5.29935e-10	1.48278e-17	-1.73787	-5.29935e-10	2.63829e-07	-1.29192	-5.29935e-10
77794810	rs12964779	3.05265e-09	0.473597	-1.67432	3.84638e-18	-1.57306	-1.51418	1.41212e-06	1.99391	-1.60829
77795026	rs147309919	1.66644e-09	-1.80604	-5.29935e-10	1.73486e-17	-1.58086	-5.29935e-10	3.39245e-07	-1.0405	-5.29935e-10
77795232	rs4644918	2.8091e-09	0.396842	-1.68071	3.66452e-18	-1.60394	-1.53174	1.2649e-06	1.89606	-1.62053
77795323	rs12606141	6.82605e-09	-0.0585868	-0.337398	9.82864e-18	-0.720913	-1.42816	1.17211e-06	0.302452	-0.103114
77795985	rs7228489	1.01458e-09	-1.37227	-0.929989	6.13411e-18	-1.68099	-0.939522	4.71543e-08	-1.54796	-1.46584
77796239	rs12956098	1.00824e-09	-1.38243	-0.926092	6.20241e-18	-1.67379	-0.93565	4.68531e-08	-1.55652	-1.46369
77796386	rs28393855	9.66192e-10	-1.40564	-0.945479	6.3153e-18	-1.63648	-0.954916	4.53151e-08	-1.57922	-1.47437
77796574	rs12957601	2.72151e-09	0.372338	-1.68788	3.55001e-18	-1.61364	-1.55378	1.20769e-06	1.86475	-1.63551
77797056	rs77368301	7.84773e-09	-2.00774e-10	-0.256505	2.82255e-17	-2.00774e-10	-1.09415	2.46492e-07	-2.00774e-10	-1.35989
77797321	rs748337	1.0327e-09	-1.38243	-0.902121	6.35195e-18	-1.67379	-0.911826	4.74828e-08	-1.55652	-1.45034
77798033	rs11081587	3.63441e-10	-1.62832	-1.70055	2.3853e-18	-1.92513	-1.63992	6.71225e-08	-0.97214	-1.68857
77798177	rs115333757	1.91306e-09	-1.66802	-5.29935e-10	2.11657e-17	-1.38199	-5.29935e-10	4.5542e-07	-0.746006	-5.29935e-10
77798461	rs3744870	2.416e-09	0.259494	-1.69411	3.32123e-18	-1.65731	-1.57673	1.02948e-06	1.72009	-1.65051
77799495	rs4799124	1.0843e-09	-1.36201	-0.873779	6.44057e-18	-1.6881	-0.883655	4.90859e-08	-1.53931	-1.43435
77799707	rs4799125	1.40895e-09	-1.6164	-0.357493	4.39419e-18	-1.94857	-1.00552	5.80881e-07	-0.677818	0.175139
77799768	rs78078340	6.77619e-08	3.00199	-1.10273	6.90482e-18	-1.96714	-0.535013	2.88367e-05	4.70386	-1.30168
77799913	rs72972263	7.09111e-08	3.03471	-1.09001	7.11081e-18	-1.96546	-0.507299	3.03623e-05	4.74174	-1.28801
77799949	rs143192250	6.65864e-09	-0.420814	-5.29935e-10	1.33453e-17	-1.84321	-5.29935e-10	3.84523e-07	-0.915221	-5.29935e-10
77800540	rs142809522	5.81918e-09	-0.555571	-5.29935e-10	1.35874e-17	-1.82523	-5.29935e-10	3.50092e-07	-1.00903	-5.29935e-10
77800697	rs78232723	4.00847e-09	-0.567648	-0.360671	6.30005e-18	-1.16336	-1.43045	3.9773e-07	-0.752993	-0.128459
77800888	rs55834963	7.54149e-08	3.17406	-1.16778	6.474e-18	-1.95717	-0.609404	3.46257e-05	4.90292	-1.3178
77800980	rs56334345	7.1948e-08	3.03471	-1.0755	7.18353e-18	-1.96546	-0.497125	3.06256e-05	4.74174	-1.27938
77801227	rs12455376	2.46732e-09	0.283134	-1.69673	3.31163e-18	-1.6483	-1.58863	1.05331e-06	1.75046	-1.65799
77801700	rs11081588	1.1276e-09	-1.35167	-0.844963	6.58129e-18	-1.69513	-0.85501	5.0339e-08	-1.53057	-1.41787
77801795	rs11665397	2.6228e-09	0.345527	-1.69802	3.36936e-18	-1.62417	-1.59548	1.13623e-06	1.83045	-1.6622
77802008	rs56310188	8.61752e-08	3.28592	-1.14626	6.69196e-18	-1.95475	-0.578714	4.05176e-05	5.04179	-1.29952
77802297	rs66538525	2.69035e-09	0.372338	-1.6994	3.3752e-18	-1.61364	-1.60428	1.1697e-06	1.86475	-1.66747
77802381	rs12959851	1.40813e-09	-1.97447	-5.29935e-10	1.44987e-17	-1.76032	-5.29935e-10	1.39125e-07	-1.93185	-5.29935e-10
77802638	rs11663699	1.15968e-09	-1.57927	-0.589315	3.65006e-18	-1.95824	-1.18139	4.69194e-07	-0.608342	-0.107866
77802683	rs11660699	2.61999e-09	0.345527	-1.69909	3.34708e-18	-1.62417	-1.60211	1.13171e-06	1.83045	-1.66619
77802722	rs117358428	6.36651e-07	4.13949	-5.29935e-10	1.81735e-16	0.768175	-5.29935e-10	2.61863e-05	3.30577	-5.29935e-10
77803307	rs7238098	7.90209e-08	3.21105	-1.15807	6.58087e-18	-1.95468	-0.59553	3.64368e-05	4.94567	-1.30956
77803710	rs72972273	3.68555e-09	-0.599911	-0.4124	5.61918e-18	-1.25951	-1.44868	3.60699e-07	-0.795626	-0.183555
77803716	rs11661639	1.04915e-09	-1.34229	-0.926458	6.17048e-18	-1.70139	-0.91321	4.85411e-08	-1.52263	-1.46218
77803750	rs11664633	2.61519e-09	0.345527	-1.70092	3.21509e-18	-1.62417	-1.64235	1.10934e-06	1.83045	-1.68615
77803839	rs11662325	2.52295e-09	0.309279	-1.70058	3.25889e-18	-1.63826	-1.61473	1.07246e-06	1.78401	-1.67352
77804562	rs58736561	2.64099e-09	0.355312	-1.70089	3.40783e-18	-1.58955	-1.61875	1.15333e-06	1.85896	-1.67577
77804678	rs11663255	1.15758e-09	-1.34229	-0.828108	6.65077e-18	-1.70139	-0.838253	5.12363e-08	-1.52263	-1.40814
77804809	rs11665551	7.17824e-08	3.10414	-1.14723	6.52307e-18	-1.96156	-0.597473	3.13017e-05	4.82209	-1.33788
77804987	rs62102590	1.40329e-09	-1.97791	-5.29935e-10	2.42059e-17	-1.24778	-5.29935e-10	1.36143e-07	-1.95352	-5.29935e-10
77805715	rs3744871	4.18152e-09	-0.543289	-0.342766	6.01077e-18	-1.21845	-1.42237	4.09535e-07	-0.743132	-0.109071
77805778	rs140828193	1.43191e-09	-1.95772	-5.29935e-10	1.43599e-17	-1.76993	-5.29935e-10	1.33825e-07	-1.97069	-5.29935e-10
77805856	rs3744872	1.27579e-09	-1.58872	-0.484441	4.0247e-18	-1.95599	-1.08593	5.33202e-07	-0.625878	0.0375525
77805949	rs3744873	8.07623e-08	3.21105	-1.13627	6.78814e-18	-1.95468	-0.564521	3.71187e-05	4.94567	-1.29101
77806478	rs3744874	7.32739e-08	3.07119	-1.09371	7.01788e-18	-1.96346	-0.522448	3.14729e-05	4.78397	-1.29431
77806509	rs1320693	1.67463e-09	-0.946055	-0.855081	5.45786e-18	-1.87225	-0.865068	7.42679e-08	-1.13586	-1.42368
77806590	rs117728362	3.98785e-09	-2.00774e-10	-0.933478	2.55111e-17	-2.00774e-10	-1.19526	1.96349e-07	-2.00774e-10	-1.58733
77806613	rs148151854	5.42547e-08	-2.00774e-10	1.67696	2.27362e-16	-2.00774e-10	0.992168	2.28787e-06	-2.00774e-10	0.868152
77807043	rs12966886	1.01162e-09	-1.62406	-0.681117	9.93757e-18	-1.4211	-0.716952	3.71982e-08	-1.88444	-1.36652
77807137	rs72972289	6.38551e-08	2.94709	-1.10721	6.90878e-18	-1.96031	-0.541271	2.85148e-05	4.69629	-1.30534
77807211	rs72972292	1.66012e-08	-0.762158	1.2549	2.39653e-17	-1.46835	0.210586	2.8448e-06	-0.10295	1.18897
77807228	rs72972293	6.35707e-08	2.94709	-1.11167	6.8658e-18	-1.96031	-0.547513	2.84111e-05	4.69629	-1.30898
77807610	rs8099633	1.1563e-09	-1.35167	-0.819829	6.74782e-18	-1.69513	-0.830022	5.1076e-08	-1.53057	-1.40334
77807929	rs34978954	6.68994e-10	-1.15065	-1.56806	5.80928e-18	-0.988626	-1.68629	1.53968e-07	-0.193764	-1.63671
77808712	rs10853396	3.38015e-09	-1.67183	0.573022	1.15967e-17	-1.92513	-0.058528	7.91595e-07	-1.62083	1.42766
77808725	rs34422184	1.40186e-08	0.323658	-5.29935e-10	1.18348e-17	-1.96333	-5.29935e-10	3.58322e-06	1.31679	-5.29935e-10
77808745	rs10853397	3.38015e-09	-1.67183	0.573022	1.15967e-17	-1.92513	-0.058528	7.91595e-07	-1.62083	1.42766
77808971	rs72486315	5.36053e-09	-0.288386	-0.349282	8.61905e-18	-0.856008	-1.42439	8.94022e-07	0.046684	-0.118178
77809003	rs11660460	3.71652e-09	-1.66019	0.656248	1.78373e-17	-1.92091	0.367834	9.72462e-07	-1.60773	1.62034
77809110	rs117845327	1.09433e-08	0.0759984	-5.29935e-10	1.85586e-17	-1.51344	-5.29935e-10	1.31348e-06	0.313207	-5.29935e-10
77809229	rs11663720	1.87273e-09	-0.196714	-1.49262	8.91172e-18	-1.29562	-0.951382	2.23836e-07	-0.210403	-1.24591
77809247	rs139021695	6.29815e-09	-0.476474	-5.29935e-10	1.3307e-17	-1.84608	-5.29935e-10	1.48887e-07	-1.86404	-5.29935e-10
77809381	rs11081589	3.24517e-09	-1.69045	0.550891	1.11654e-17	-1.92612	-0.0954353	7.36503e-07	-1.63838	1.37306
77810485	rs12965877	3.39488e-09	-1.66749	0.573022	1.17031e-17	-1.91599	-0.058528	7.9745e-07	-1.61346	1.42766
77810767	rs60007111	4.04795e-09	-0.663632	-0.254887	5.92944e-18	-1.27264	-1.3818	4.20527e-07	-0.811669	-0.0140461
77811495	rs11665594	6.49978e-08	3.03471	-1.17709	6.22844e-18	-1.96546	-0.63979	2.81973e-05	4.74174	-1.36198
77811802	rs7228997	2.55154e-09	-0.304013	-1.07602	1.35774e-17	-1.36145	-0.464519	2.34976e-07	-0.317284	-1.09046
77812282	rs11661383	5.44276e-10	-1.3777	-1.54733	6.97576e-18	-0.79082	-1.70111	1.09975e-07	-0.521244	-1.64572
77812364	rs7239121	9.32617e-09	-1.71391	1.63001	2.37852e-17	-1.93592	0.670606	1.23683e-06	-1.6639	1.91699
77812502	rs142047721	3.51996e-09	-2.00774e-10	-1.05828	2.30922e-17	-2.00774e-10	-1.29488	1.9403e-07	-2.00774e-10	-1.59921
77812545	rs113267747	1.09031e-07	2.89733	-0.52243	1.15959e-17	-1.97183	-0.0118906	2.86609e-05	4.58254	-1.18647
77812571	rs113838966	1.07524e-07	2.92969	-0.568704	1.12407e-17	-1.97049	-0.0443412	2.90636e-05	4.62006	-1.21005
77812603	rs9965379	8.85277e-09	-1.72265	1.58665	2.28512e-17	-1.93941	0.634041	1.17097e-06	-1.67343	1.87179
77812745	rs114811091	1.88826e-09	-1.68107	-5.29935e-10	2.07855e-17	-1.40012	-5.29935e-10	4.43685e-07	-0.772111	-5.29935e-10
77812799	rs116639483	1.8976e-09	-1.67614	-5.29935e-10	2.09288e-17	-1.39325	-5.29935e-10	4.48101e-07	-0.762205	-5.29935e-10
77812890	rs12606260	8.18492e-09	-0.0414361	-0.173001	1.13875e-17	-0.659135	-1.34272	1.52057e-06	0.385313	0.0743054
77813066	rs117624887	5.6228e-09	-0.5899	-5.29935e-10	1.39819e-17	-1.79661	-5.29935e-10	4.98469e-07	-0.655684	-5.29935e-10
77813395	rs12606223	9.08446e-09	-1.71391	1.60375	2.35732e-17	-1.93592	0.661656	1.19597e-06	-1.6639	1.8834
77813716	rs143219232	1.48363e-09	-1.92224	-5.29935e-10	1.62609e-17	-1.64561	-5.29935e-10	1.36248e-07	-1.95275	-5.29935e-10
77813908	rs59037580	1.90232e-09	-1.67365	-5.29935e-10	2.10011e-17	-1.3898	-5.29935e-10	4.50334e-07	-0.757236	-5.29935e-10
77813972	rs4470218	2.52461e-09	-0.304013	-1.08663	1.33761e-17	-1.36145	-0.47946	2.32525e-07	-0.317284	-1.10094
77814070	rs4603631	9.5276e-09	-1.708	1.64546	2.41557e-17	-1.9335	0.683646	1.26504e-06	-1.65746	1.93309
77814332	rs9951163	1.00393e-08	-1.71499	1.70477	2.53246e-17	-1.93635	0.733753	1.33546e-06	-1.66508	1.99488
77814855	rs12607495	4.30806e-09	-0.676636	-0.179606	6.08783e-18	-1.28216	-1.34592	4.5056e-07	-0.823918	0.0671852
77814939	rs9962684	9.46122e-09	-1.71499	1.64546	2.40869e-17	-1.93635	0.683646	1.25544e-06	-1.66508	1.93309
77815138	rs12605898	3.67431e-09	-0.663632	-0.351733	5.67066e-18	-1.27264	-1.42643	3.78712e-07	-0.811669	-0.118779
77815505	rs4416085	7.89691e-09	-0.1234	-0.126859	1.08867e-17	-0.726633	-1.3202	1.4596e-06	0.294681	0.124014
77815624	rs72974311	1.08202e-07	2.9166	-0.549327	1.11912e-17	-1.97512	-0.0441196	2.92858e-05	4.62183	-1.20419
77816645	rs4390654	8.54699e-09	-0.0724716	-0.0986791	1.15118e-17	-0.68473	-1.30627	1.59175e-06	0.351017	0.154346
77816938	rs117025118	1.96748e-09	-2.00774e-10	-1.63998	1.54806e-17	-2.00774e-10	-1.69478	1.93881e-07	-2.00774e-10	-1.59998
77816991	rs4396595	8.04409e-09	-0.1234	-0.108393	1.09864e-17	-0.726633	-1.31109	1.48891e-06	0.294681	0.143892
77817172	rs72974314	4.41627e-09	-0.676636	-0.154798	6.16157e-18	-1.28216	-1.33388	4.62769e-07	-0.823918	0.093922
77817471	rs7228228	6.32695e-10	-1.17479	-1.5997	5.91237e-18	-0.961858	-1.69547	1.52458e-07	-0.229281	-1.61105
77817719	rs11659613	6.85145e-10	-1.12616	-1.5687	6.80636e-18	-1.01503	-1.50148	1.92199e-07	-0.157897	-1.4508
77817744	rs9958767	3.39446e-09	-1.69213	0.597548	1.18208e-17	-1.92684	-0.0376739	7.99061e-07	-1.6402	1.45641
77817775	rs35871097	6.18384e-08	3.00199	-1.1942	6.068e-18	-1.96714	-0.664204	2.67786e-05	4.70386	-1.37573
77818031	rs62102613	2.48298e-09	-1.40727	-5.29935e-10	1.29804e-17	-1.87093	-5.29935e-10	1.32687e-07	-1.97923	-5.29935e-10
77818334	rs4465665	6.26894e-10	-1.19164	-1.59207	6.26264e-18	-0.906229	-1.69354	1.46791e-07	-0.260233	-1.61798
77818414	rs4550527	3.40716e-09	-1.70012	0.609272	1.18989e-17	-1.93023	-0.0276986	8.03108e-07	-1.64889	1.47015
77818479	rs4402630	6.35592e-10	-1.16277	-1.60716	5.82377e-18	-0.975287	-1.69714	1.56321e-07	-0.211566	-1.60375
77818718	rs117795083	1.91787e-09	-1.66551	-5.29935e-10	2.12394e-17	-1.37852	-5.29935e-10	4.57697e-07	-0.741018	-5.29935e-10
77818865	rs9966923	3.43449e-09	-1.69213	0.609272	1.19393e-17	-1.92684	-0.0276986	8.10114e-07	-1.6402	1.47015
77818866	rs60346487	5.54635e-08	2.89733	-1.19833	6.004e-18	-1.97183	-0.670118	2.36407e-05	4.58254	-1.37904
77818987	rs9967045	3.58025e-09	-1.70012	0.658824	1.2412e-17	-1.93023	0.0145127	8.51073e-07	-1.64889	1.52816
77819315	rs78134709	4.43431e-09	-0.690868	-0.13649	6.15264e-18	-1.29257	-1.32493	4.65703e-07	-0.837319	0.113642
77819391	rs77860587	4.05693e-09	-2.00774e-10	-0.916303	2.58697e-17	-2.00774e-10	-1.1813	1.97663e-07	-2.00774e-10	-1.58066
77819518	rs117431337	1.56078e-09	-1.87155	-5.29935e-10	1.17839e-17	-1.96764	-5.29935e-10	1.33285e-07	-1.97474	-5.29935e-10
77819539	rs115864206	1.94022e-09	-1.65393	-5.29935e-10	2.15816e-17	-1.36253	-5.29935e-10	4.68301e-07	-0.718114	-5.29935e-10
77819643	rs12604098	4.43431e-09	-0.690868	-0.13649	6.15264e-18	-1.29257	-1.32493	4.65703e-07	-0.837319	0.113642
77819828	rs60861849	5.24303e-08	2.8615	-1.21875	5.82259e-18	-1.97319	-0.699439	2.23115e-05	4.54097	-1.39533
77819915	rs12606090	8.18143e-09	-0.153537	-0.0613266	1.09724e-17	-0.751372	-1.28762	1.51483e-06	0.261309	0.194523
77820000	rs12604585	3.47919e-09	-1.69213	0.622201	1.20715e-17	-1.92684	-0.0166925	8.22476e-07	-1.6402	1.48529
77820018	rs12604122	4.51671e-09	-0.690868	-0.118079	6.20861e-18	-1.29257	-1.31587	4.75028e-07	-0.837319	0.133467
77820172	rs12606139	4.56067e-09	-0.690868	-0.108393	6.2384e-18	-1.29257	-1.31109	4.80006e-07	-0.837319	0.143892
77820366	rs75226122	3.23296e-09	-2.00774e-10	-1.14333	1.69556e-17	-2.00774e-10	-1.60378	2.90459e-07	-2.00774e-10	-1.19576
77820400	rs72974332	4.51671e-09	-0.690868	-0.118079	6.20861e-18	-1.29257	-1.31587	4.75028e-07	-0.837319	0.133467
77820910	rs11663251	5.15964e-08	2.8615	-1.23478	5.68927e-18	-1.97319	-0.722601	2.20291e-05	4.54097	-1.40807
77821114	rs12962658	6.1919e-10	-1.18673	-1.60934	5.98018e-18	-0.948338	-1.69758	1.51232e-07	-0.246909	-1.6015
77821444	rs8086026	3.52043e-09	-1.69213	0.633985	1.21932e-17	-1.92684	-0.00665657	8.33902e-07	-1.6402	1.49909
77821737	rs8086984	5.13921e-08	2.8615	-1.23875	5.65665e-18	-1.97319	-0.728351	2.196e-05	4.54097	-1.41121
77822054	rs6506796	3.4185e-09	-1.72151	0.633985	1.20463e-17	-1.93896	-0.00665657	8.07647e-07	-1.67219	1.49909
77822285	rs7245275	3.44458e-09	-1.71391	0.633985	1.2083e-17	-1.93592	-0.00665657	8.14367e-07	-1.6639	1.49909
77822512	rs75414245	2.1835e-09	-1.5358	-5.29935e-10	1.23303e-17	-1.92232	-5.29935e-10	1.34185e-07	-1.968	-5.29935e-10
77822552	rs59055346	4.82191e-08	2.7938	-1.23478	5.67666e-18	-1.97541	-0.722601	2.03638e-05	4.46236	-1.40807
77822556	rs12606997	3.71926e-09	-1.70012	0.696917	1.2822e-17	-1.93023	0.0470151	8.89832e-07	-1.64889	1.57269
77822627	rs118155980	4.00873e-09	-2.00774e-10	-0.928256	2.56195e-17	-2.00774e-10	-1.19102	1.96745e-07	-2.00774e-10	-1.58532
77822951	rs12604695	4.58673e-09	-0.703739	-0.0898234	6.23733e-18	-1.30195	-1.30187	4.83797e-07	-0.849434	0.163875
77823532	rs12326299	2.00786e-09	-1.61966	-5.29935e-10	2.26168e-17	-1.31568	-5.29935e-10	5.00562e-07	-0.651493	-5.29935e-10
77823685	rs145875661	1.85034e-09	-1.70136	-5.29935e-10	2.02033e-17	-1.42853	-5.29935e-10	4.2579e-07	-0.81328	-5.29935e-10
77823902	rs77630124	5.35428e-09	-2.00774e-10	-0.638834	2.16787e-17	-2.00774e-10	-1.35804	4.62892e-07	-2.00774e-10	-0.729731
77823905	rs6506797	3.58647e-09	-1.69839	0.658824	1.2421e-17	-1.92949	0.0145127	8.52682e-07	-1.647	1.52816
77824423	rs11664651	1.44729e-09	-1.12511	-0.821927	6.03888e-18	-1.80405	-0.832109	6.17032e-08	-1.34033	-1.40456
77824603	rs34540415	1.3195e-09	-0.398112	-1.64136	6.54493e-18	-1.39539	-1.1603	1.31128e-07	-0.445242	-1.54581
77824850	rs6506798	1.14061e-09	-1.62131	-0.563858	1.15678e-17	-1.43607	-0.550074	4.14285e-08	-1.88229	-1.26096
77824887	rs7239986	2.31615e-09	-1.95404	0.477219	3.8523e-18	-1.86063	-1.22507	5.60392e-08	-1.93503	-0.906144
77824971	rs6506799	7.00788e-09	-1.16615	0.796453	1.64052e-17	-1.91467	0.277893	1.9258e-06	-1.03825	1.73412
77825055	rs8096348	3.03116e-08	0.0458287	1.04897	1.91005e-17	-1.54109	0.0564335	9.89898e-06	1.30153	1.03143
77825181	rs117943849	1.58107e-09	-1.85863	-5.29935e-10	9.22558e-15	4.69536	-5.29935e-10	1.40339e-07	-1.92317	-5.29935e-10
77825196	rs141528303	3.17072e-09	-1.16277	-5.29935e-10	1.17862e-17	-1.96745	-5.29935e-10	3.37453e-07	-1.0458	-5.29935e-10
77825709	rs12970653	1.30342e-09	-1.97036	-0.0813774	8.78928e-18	-1.8887	-0.372136	4.80614e-08	-1.97687	-1.01787
77825898	rs7228169	1.22601e-09	-1.86868	-0.244292	7.71516e-18	-1.58432	-0.806864	2.3631e-07	-1.79768	0.395601
77825934	rs7227729	8.40846e-10	-0.832944	-1.65713	4.36856e-18	-1.61568	-1.34426	9.21911e-08	-0.819598	-1.52376
77825981	rs12454507	1.51661e-09	-0.208774	-1.69148	3.35984e-17	0.698234	-1.61813	2.48675e-07	0.261709	-1.61279
77826007	rs56977549	6.61135e-09	-0.427943	-5.29935e-10	1.40125e-17	-1.79443	-5.29935e-10	7.26432e-07	-0.27908	-5.29935e-10
77826246	rs4331399	1.15396e-09	-1.96164	-0.211893	9.95716e-18	-1.75278	-0.383299	4.84323e-08	-1.97952	-1.00754
77826272	rs116924832	2.10658e-09	-1.57166	-5.29935e-10	2.41274e-17	-1.25103	-5.29935e-10	5.48153e-07	-0.56067	-5.29935e-10
77826306	rs7227096	1.46667e-09	-0.363999	-1.56974	7.38419e-18	-1.32546	-1.10958	1.70718e-07	-0.342027	-1.38518
77827192	rs12457552	2.20924e-09	-1.05941	-0.464678	1.9688e-17	-0.558119	-0.896246	1.39905e-06	-0.42471	0.801033
77827196	rs9807594	2.04711e-09	-1.48562	-0.11468	6.33048e-18	-1.2514	-1.33759	2.32936e-07	-1.55483	0.13837
77827216	rs9952998	1.47225e-09	-0.38888	-1.54106	7.28654e-18	-1.36775	-1.08059	1.83959e-07	-0.33022	-1.32229
77827299	rs9961036	5.76897e-10	-1.32415	-1.54267	6.87097e-18	-0.881764	-1.6253	1.12028e-07	-0.466901	-1.68158
77827314	rs9304059	4.15429e-09	-1.32815	0.435562	8.53442e-18	-1.95492	-0.335344	1.09157e-06	-1.21365	1.3418
77827404	rs12457594	2.231e-09	-1.08577	-0.428511	2.06237e-17	-0.540921	-0.867014	1.35993e-06	-0.50441	0.852371
77827475	rs9950893	1.50096e-09	-0.409805	-1.50082	8.112e-18	-1.3807	-0.960325	1.92416e-07	-0.351528	-1.25604
77827563	rs9961321	3.53581e-08	2.54609	-1.29729	5.28272e-18	-1.97835	-0.791588	1.97304e-05	4.43422	-1.41153
77827644	rs12607283	1.99297e-09	-1.54411	-0.0829993	5.36012e-18	-1.32281	-1.43258	2.51637e-07	-1.60893	0.269696
77827838	rs12606234	2.41881e-09	-1.32541	-0.108043	9.19183e-18	-0.881648	-1.33441	3.8434e-07	-1.06121	0.145517
77828160	rs8098075	5.62901e-09	-1.24199	0.653192	1.1401e-17	-1.94195	-0.0587243	1.38067e-06	-1.14883	1.51192
77828600	rs8093433	7.96274e-09	1.45052	-1.69248	3.74714e-18	-1.56689	-1.54649	5.79923e-06	3.45535	-1.65709
77828684	rs8094631	1.69573e-09	-1.30606	-0.482561	1.48285e-17	-0.827164	-0.910662	9.55606e-07	-0.780446	0.775567
77828798	rs138501659	3.0189e-09	-2.00774e-10	-1.21184	1.94578e-17	-2.00774e-10	-1.46612	2.74354e-07	-2.00774e-10	-1.25281
77828960	rs71367570	1.40132e-09	-1.97932	-5.29935e-10	1.16535e-17	-1.97877	-5.29935e-10	1.40781e-07	-1.92002	-5.29935e-10
77828991	rs114862245	1.87961e-09	-1.68567	-5.29935e-10	2.06527e-17	-1.40653	-5.29935e-10	4.39596e-07	-0.78137	-5.29935e-10
77828992	rs115547900	1.87961e-09	-1.68567	-5.29935e-10	2.06527e-17	-1.40653	-5.29935e-10	4.39596e-07	-0.78137	-5.29935e-10
77829030	rs72974363	2.46981e-09	-1.26682	-0.145765	9.73631e-18	-0.806117	-1.3524	3.95473e-07	-0.992028	0.104886
77829379	rs72974364	2.30718e-08	2.04555	-1.22366	5.60001e-18	-1.97621	-0.735399	9.68271e-06	3.71333	-1.40245
77829398	rs9789185	2.06143e-09	-1.1377	-0.455632	1.82244e-17	-0.655856	-0.875756	1.31065e-06	-0.527011	0.838067
77830199	rs7231072	2.3392e-08	1.98464	-1.14897	6.48137e-18	-1.97422	-0.591222	9.61538e-06	3.64084	-1.33695
77830346	rs56174550	2.6383e-09	-1.3466	-5.29935e-10	1.29933e-17	-1.86994	-5.29935e-10	7.72733e-07	-0.217291	-5.29935e-10
77830388	rs12454685	7.03449e-10	-1.97775	-0.690742	1.11192e-17	-0.909208	-1.11649	2.44423e-07	-1.85262	0.484292
77830469	rs139252033	1.87531e-09	-1.51078	-0.177179	5.90734e-18	-1.28202	-1.37616	2.07293e-07	-1.57814	0.0450464
77830659	rs8087667	5.05757e-10	-1.41091	-1.58751	6.9562e-18	-0.802441	-1.6923	9.82717e-08	-0.657619	-1.62187
77830707	rs57171122	2.60648e-08	-0.205719	1.14957	2.15707e-17	-1.45137	0.0883292	7.37229e-06	0.947766	1.09049
77830744	rs72974367	1.81776e-09	-1.50246	-0.216658	5.91183e-18	-1.27189	-1.38553	2.05452e-07	-1.57044	0.0284309
77831140	rs57159353	1.97021e-08	-0.474921	1.13892	2.65211e-17	-1.18755	0.0311209	3.1855e-06	0.179448	1.01969
77831930	rs117846845	2.30003e-09	-1.48381	-5.29935e-10	1.28609e-17	-1.88018	-5.29935e-10	1.73464e-07	-1.71126	-5.29935e-10
77831992	rs61298961	2.71778e-08	-0.0953528	1.08102	1.94436e-17	-1.50096	0.0341028	8.45681e-06	1.15284	1.02266
77832095	rs56850456	2.24949e-08	2.01663	-1.22008	5.84739e-18	-1.97532	-0.693055	9.43251e-06	3.67893	-1.39424
77832154	rs8088089	5.03694e-10	-1.9239	-1.07862	7.13228e-18	-1.26176	-1.20798	2.77511e-08	-1.97562	-1.56833
77832525	rs12607056	1.74853e-09	-1.49408	-0.263874	5.84503e-18	-1.26168	-1.4071	1.96761e-07	-1.56267	-0.0225634
77832658	rs9961158	5.25347e-10	-1.9239	-1.03653	7.40511e-18	-1.26176	-1.17044	2.83066e-08	-1.97562	-1.54851
77832998	rs9963133	5.27134e-10	-1.38755	-1.56948	7.0399e-18	-0.796014	-1.68677	1.06426e-07	-0.564054	-1.63572
77833127	rs7237754	1.11616e-09	-1.27193	-0.934912	3.60597e-17	0.436647	-1.28585	7.82964e-08	-0.821928	-1.6848
77833159	rs72974371	2.23382e-09	-1.26682	-0.246192	9.29229e-18	-0.806117	-1.39907	3.54865e-07	-0.992028	-0.00345916
77833350	rs56012115	5.23797e-10	-1.38755	-1.57583	7.02547e-18	-0.796014	-1.68882	1.06918e-07	-0.564054	-1.63111
77833971	rs72974374	1.65619e-09	-1.51329	-0.298924	5.6207e-18	-1.28508	-1.42284	1.86104e-07	-1.58046	-0.0604589
77834044	rs58644249	3.02456e-08	-0.140798	1.23342	2.24574e-17	-1.47764	0.154885	9.27298e-06	1.09417	1.17347
77834193	rs111721192	2.29963e-08	1.98464	-1.16603	6.32613e-18	-1.97422	-0.615466	9.4833e-06	3.64084	-1.35078
77835360	rs146046645	1.50674e-09	-1.90678	-5.29935e-10	1.19041e-17	-1.95749	-5.29935e-10	1.75996e-07	-1.69676	-5.29935e-10
77835734	rs61749301	1.55781e-09	-1.54448	-0.32897	1.018e-17	-1.34167	-0.77228	5.69564e-07	-1.45576	0.933407
77835755	rs35923046	4.9756e-10	-1.43808	-1.57669	7.40122e-18	-0.747953	-1.68478	9.70316e-08	-0.648689	-1.6435
77835884	rs142084225	2.54433e-09	-2.00774e-10	-1.38286	1.689e-17	-2.00774e-10	-1.60765	1.75585e-07	-2.00774e-10	-1.6991
77835899	rs76357068	1.86773e-09	-2.00774e-10	-1.69201	1.5986e-17	-2.00774e-10	-1.66266	1.80767e-07	-2.00774e-10	-1.67002
77835924	rs76431850	1.8143e-09	-1.72103	-5.29935e-10	1.96489e-17	-1.45635	-5.29935e-10	4.08829e-07	-0.853928	-5.29935e-10
77836264	rs663464	4.25003e-09	-1.59359	0.723788	1.19571e-17	-1.97138	0.0183378	8.09134e-07	-1.70046	1.5292
77836356	rs72974381	2.35849e-09	-1.15067	-0.308034	9.90236e-18	-0.714712	-1.42689	3.68634e-07	-0.887106	-0.0703149
77836447	rs144204701	2.07954e-09	-2.00774e-10	-1.58458	2.04001e-17	-2.00774e-10	-1.41883	1.8035e-07	-2.00774e-10	-1.67232
77837728	rs4798935	1.89988e-09	-1.17557	-0.499371	1.69624e-17	-0.703448	-0.899929	1.16013e-06	-0.576886	0.76595
77837743	rs948724	1.94579e-08	1.62889	-0.977364	8.34091e-18	-1.96043	-0.352775	7.59224e-06	3.26306	-1.1954
77838264	rs1240410	4.31858e-09	-1.5648	0.710995	1.13242e-17	-1.97809	-0.0293466	7.99166e-07	-1.66884	1.48518
77838545	rs115127287	1.99339e-09	-1.62689	-5.29935e-10	2.23954e-17	-1.32552	-5.29935e-10	4.93638e-07	-0.665422	-5.29935e-10
77838970	rs551643	4.96431e-10	-1.97841	-1.03864	1.03326e-17	-0.926746	-1.17232	2.88162e-08	-1.95677	-1.54952
77838977	rs117882006	1.68543e-09	-1.79471	-5.29935e-10	1.99039e-17	-1.44346	-5.29935e-10	2.95256e-07	-1.17938	-5.29935e-10
77839092	rs552631	4.55457e-09	-1.54969	0.749091	1.21363e-17	-1.97783	0.0396556	8.67038e-07	-1.66053	1.55839
77839701	rs558084	5.63666e-10	-1.32179	-1.56824	6.73526e-18	-0.840666	-1.68635	1.18196e-07	-0.458286	-1.63659
77840041	rs613632	3.90753e-09	-1.61431	0.660489	1.13478e-17	-1.97045	-0.034899	7.60919e-07	-1.68877	1.45607
77840306	rs72974391	1.88944e-09	-1.25834	-0.422112	9.67815e-18	-0.688346	-1.47616	3.10891e-07	-0.933841	-0.193941
77840679	rs4476245	5.70959e-10	-1.30645	-1.57072	6.84905e-18	-0.82309	-1.68718	1.20844e-07	-0.437884	-1.63484
77840695	rs76635256	1.89054e-09	-2.00774e-10	-1.67987	1.76474e-17	-2.00774e-10	-1.56378	1.75897e-07	-2.00774e-10	-1.69733
77840907	rs9966716	3.81857e-09	-1.62549	0.648636	1.12569e-17	-1.96854	-0.0448527	7.33028e-07	-1.71241	1.44237
77840969	rs7227505	3.94997e-09	-1.61658	0.67356	1.14778e-17	-1.97004	-0.0239165	7.60324e-07	-1.70466	1.47118
77841596	rs9967439	4.5894e-10	-1.97694	-1.11862	9.28829e-18	-0.962108	-1.24351	2.76344e-08	-1.96171	-1.58645
77841656	rs12971098	3.99731e-09	-1.61658	0.685473	1.15933e-17	-1.97004	-0.0139021	7.70864e-07	-1.70466	1.48495
77841775	rs11665458	3.99731e-09	-1.61658	0.685473	1.15933e-17	-1.97004	-0.0139021	7.70864e-07	-1.70466	1.48495
77841865	rs11665502	3.99731e-09	-1.61658	0.685473	1.15933e-17	-1.97004	-0.0139021	7.70864e-07	-1.70466	1.48495
77841908	rs72974398	1.77665e-09	-1.2949	-0.447096	9.11916e-18	-0.737431	-1.48657	2.89509e-07	-0.977966	-0.221074
77842026	rs34108414	5.59151e-10	-1.32823	-1.56983	7.05243e-18	-0.794119	-1.68688	1.1684e-07	-0.470948	-1.63547
77842102	rs72974400	1.76113e-09	-1.30368	-0.447096	9.01191e-18	-0.749261	-1.48657	2.8645e-07	-0.988586	-0.221074
77842189	rs62102617	6.98289e-10	-1.97898	-0.696875	1.07577e-17	-0.937599	-1.12115	2.43248e-07	-1.84841	0.475268
77842757	rs117734549	1.46705e-09	-1.93348	-5.29935e-10	1.21669e-17	-1.93566	-5.29935e-10	1.85452e-07	-1.64443	-5.29935e-10
77842822	rs60294988	2.04517e-08	1.592	-0.890663	9.42738e-18	-1.95542	-0.235335	8.18097e-06	3.26486	-1.12252
77843299	rs62102618	1.49343e-09	-1.58668	-0.32897	9.67346e-18	-1.39271	-0.77228	5.56986e-07	-1.47809	0.933407
77843306	rs141361606	4.29822e-09	-0.858528	-5.29935e-10	2.03738e-17	-1.42012	-5.29935e-10	4.88981e-07	-0.674902	-5.29935e-10
77843436	rs72974402	2.05518e-08	1.62258	-0.916357	9.08435e-18	-1.95786	-0.269959	8.30762e-06	3.3019	-1.1442
77844079	rs4799128	1.44936e-09	-1.53635	-0.409262	9.74541e-18	-1.33152	-0.826054	5.66884e-07	-1.42142	0.894349
77844172	rs11081590	1.90172e-09	-1.27629	-0.39768	9.54605e-18	-0.712406	-1.46584	3.12409e-07	-0.955482	-0.16743
77844408	rs72976305	2.03976e-08	1.62258	-0.923888	8.99236e-18	-1.95786	-0.280136	8.2551e-06	3.3019	-1.15054
77844522	rs575682	4.33084e-09	-1.62549	0.774521	1.25151e-17	-1.96854	0.0611005	8.47701e-07	-1.71241	1.58771
77844619	rs140692804	2.75411e-09	-1.30363	-5.29935e-10	1.17772e-17	-1.96821	-5.29935e-10	2.65471e-07	-1.28572	-5.29935e-10
77844759	rs488292	4.43118e-09	-1.60259	0.774521	1.2559e-17	-1.96504	0.0611005	8.65072e-07	-1.69212	1.58771
77845042	rs73497090	1.89118e-09	-1.19981	-0.479715	1.6735e-17	-0.733007	-0.883865	1.20793e-06	-0.564642	0.794077
77845071	rs77279912	1.42306e-09	-1.96392	-5.29935e-10	1.17173e-17	-1.9733	-5.29935e-10	1.33568e-07	-1.97261	-5.29935e-10
77845502	rs625099	4.40404e-09	-1.63428	0.800077	1.28086e-17	-1.96693	0.0826723	8.66395e-07	-1.72004	1.61716
77845644	rs613847	4.57673e-10	-1.97638	-1.12194	9.16432e-18	-0.972601	-1.24645	2.75562e-08	-1.96307	-1.58792
77845882	rs612913	4.56457e-10	-1.97905	-1.12194	9.82644e-18	-0.902842	-1.24645	2.78313e-08	-1.95314	-1.58792
77845902	rs612887	4.33239e-09	-1.65069	0.800077	1.28519e-17	-1.96355	0.0826723	8.54183e-07	-1.73423	1.61716
77845949	rs554169	4.29584e-09	-1.65916	0.800077	1.28768e-17	-1.96162	0.0826723	8.47963e-07	-1.74154	1.61716
77846023	rs7245044	1.90712e-09	-1.2177	-0.453433	1.67162e-17	-0.755657	-0.86234	1.22418e-06	-0.58878	0.831581
77846261	rs1607607	4.40404e-09	-1.63428	0.800077	1.28086e-17	-1.96693	0.0826723	8.66395e-07	-1.72004	1.61716
77846692	rs35855588	5.94305e-10	-1.26181	-1.57528	6.46104e-18	-0.879939	-1.68864	1.29672e-07	-0.370702	-1.63152
77847196	rs9945561	4.44509e-09	-1.65069	0.825759	1.31338e-17	-1.96355	0.104371	8.79819e-07	-1.73423	1.64673
77847197	rs9946232	4.54436e-09	-1.64211	0.839262	1.32604e-17	-1.96538	0.115788	9.00254e-07	-1.72681	1.66227
77847372	rs113969851	2.00947e-08	1.65021	-0.966487	8.46959e-18	-1.95995	-0.337944	8.23608e-06	3.33535	-1.1863
77847452	rs11663051	5.66285e-10	-1.35736	-1.52803	6.92102e-18	-0.799813	-1.7	1.08686e-07	-0.522357	-1.6564
77847559	rs10163582	1.50836e-09	-1.63402	-0.271687	9.56805e-18	-1.4509	-0.725046	5.71354e-07	-1.53177	1.01255
77848002	rs1715230	4.46554e-10	-1.97799	-1.14494	9.2903e-18	-0.9386	-1.2668	2.74064e-08	-1.95848	-1.59796
77848204	rs1787856	4.74721e-09	-1.59843	0.839262	1.31634e-17	-1.97272	0.115788	9.35095e-07	-1.68884	1.66227
77848209	rs72976317	1.75075e-09	-1.35775	-0.398934	9.46861e-18	-0.720018	-1.46637	2.91586e-07	-1.0231	-0.16879
77848452	rs56362557	2.93205e-09	-1.24103	-5.29935e-10	1.17251e-17	-1.97264	-5.29935e-10	5.34882e-07	-0.585179	-5.29935e-10
77848942	rs620473	4.66419e-09	-1.59843	0.821619	1.27544e-17	-1.97272	0.0842188	8.86652e-07	-1.68884	1.60907
77848968	rs557978	4.66419e-09	-1.59843	0.821619	1.27544e-17	-1.97272	0.0842188	8.86652e-07	-1.68884	1.60907
77849167	rs151110585	2.31976e-09	-2.00774e-10	-1.47527	1.69016e-17	-2.00774e-10	-1.60696	2.44523e-07	-2.00774e-10	-1.36792
77849267	rs28884018	2.0105e-09	-1.61834	-5.29935e-10	2.26573e-17	-1.31389	-5.29935e-10	5.01829e-07	-0.648965	-5.29935e-10
77849459	rs473119	4.54178e-10	-1.97638	-1.12961	9.10231e-18	-0.972601	-1.25325	2.74633e-08	-1.96307	-1.5913
77849776	rs2860152	2.43462e-08	1.74	-0.864352	9.66389e-18	-1.96595	-0.200025	1.00051e-05	3.44388	-1.10026
77849793	rs11874430	1.89362e-09	-1.22657	-0.451667	1.65531e-17	-0.766905	-0.860893	1.21263e-06	-0.600772	0.834096
77849826	rs35188683	5.28124e-09	-0.65257	-5.29935e-10	1.30411e-17	-1.86627	-5.29935e-10	5.7397e-07	-0.514647	-5.29935e-10
77849869	rs7243177	4.6349e-09	-1.60756	0.82445	1.30163e-17	-1.97144	0.103264	9.11996e-07	-1.69681	1.64522
77849880	rs72976326	2.53896e-08	1.74035	-0.822737	1.02836e-17	-1.97081	-0.133015	1.04357e-05	3.42772	-1.04196
77849989	rs7241625	4.40483e-09	-1.60756	0.773537	1.24685e-17	-1.97144	0.0602701	8.60051e-07	-1.69681	1.58658
77850803	rs72976329	3.07428e-09	-1.19366	-5.29935e-10	1.18345e-17	-1.96335	-5.29935e-10	3.26482e-07	-1.07885	-5.29935e-10
77851206	rs12962661	1.41572e-09	-1.96909	-5.29935e-10	1.18003e-17	-1.96625	-5.29935e-10	1.48075e-07	-1.86951	-5.29935e-10
77851283	rs112824197	1.65231e-09	-1.81456	-5.29935e-10	1.16465e-17	-1.97937	-5.29935e-10	1.35379e-07	-1.95914	-5.29935e-10
77851521	rs550040	4.18073e-09	-1.59012	0.703878	1.12359e-17	-1.97378	-0.0414843	7.65054e-07	-1.68158	1.4543
77851522	rs652607	4.18073e-09	-1.59012	0.703878	1.12359e-17	-1.97378	-0.0414843	7.65054e-07	-1.68158	1.4543
77851943	rs78210357	1.48181e-09	-1.92346	-5.29935e-10	2.29359e-17	-1.30167	-5.29935e-10	1.46011e-07	-1.88354	-5.29935e-10
77852407	rs4338860	6.69155e-10	-1.21104	-1.50743	5.93105e-18	-0.985344	-1.66883	1.24701e-07	-0.37264	-1.66867
77852477	rs4603632	1.69086e-09	-0.453238	-1.33825	6.33193e-18	-1.81899	-0.76978	2.70992e-07	-0.193054	-1.07208
77852785	rs117553102	4.52323e-09	-2.00774e-10	-0.807505	1.98452e-17	-2.00774e-10	-1.44641	5.10777e-07	-2.00774e-10	-0.631293
77853504	rs2139394	2.24086e-09	-1.28927	-0.220599	6.50605e-18	-1.96035	-0.601288	4.3501e-07	-1.3493	0.557442
77853943	rs6506800	2.496e-09	-2.00774e-10	-1.40204	1.71768e-17	-2.00774e-10	-1.59081	2.28914e-07	-2.00774e-10	-1.43388
77854247	rs6506801	2.6603e-09	-1.13417	-0.20412	7.08851e-18	-1.97124	-0.504661	4.87506e-07	-1.27075	0.592825
77854248	rs6506802	2.62231e-09	-1.14856	-0.20412	7.07882e-18	-1.97261	-0.504661	4.81129e-07	-1.28391	0.592825
77854379	rs4799131	2.49872e-09	-1.13417	-0.266782	6.61e-18	-1.97124	-0.574553	4.50309e-07	-1.27075	0.513455
77854537	rs4798937	2.47365e-09	-1.13417	-0.276863	6.55122e-18	-1.97124	-0.583485	4.44701e-07	-1.27075	0.500924
77854656	rs1047016	2.54e-09	-1.1077	-0.276863	6.56961e-18	-1.96843	-0.583485	4.55618e-07	-1.24649	0.500924
77855055	rs28436997	9.64511e-10	-1.40005	-0.95281	6.74217e-18	-1.44384	-1.08216	2.99107e-07	-1.34432	0.177894
77855341	rs12456138	9.9049e-10	-1.30291	-1.02338	7.01333e-18	-1.35029	-1.13628	3.1436e-07	-1.24278	0.126096
77855366	rs12458894	9.56526e-10	-1.40837	-0.95281	6.68851e-18	-1.45183	-1.08216	2.96515e-07	-1.35302	0.177894
77855434	rs12456168	9.43586e-10	-1.40837	-0.96643	6.6062e-18	-1.45183	-1.09454	2.90174e-07	-1.35302	0.156275
77855757	rs1942630	1.05129e-09	-1.14776	-1.11896	8.72092e-18	-1.04543	-1.22322	5.04549e-07	-0.61039	-0.0331703
77855777	rs1942629	9.65657e-10	-1.39168	-0.959994	6.75241e-18	-1.43578	-1.08869	2.98322e-07	-1.33555	0.1665
77855864	rs4488522	6.77376e-08	2.80041	-0.901495	9.01846e-18	-1.90708	-0.32802	3.551e-05	4.75282	-1.14248
77856254	rs138629298	2.34703e-09	-1.46358	-5.29935e-10	1.22686e-17	-1.92733	-5.29935e-10	2.10836e-07	-1.51614	-5.29935e-10
77856381	rs4799132	7.40443e-10	-1.86608	-0.751153	6.4043e-18	-1.46182	-1.11559	3.39611e-08	-1.93953	-1.40248
77856393	rs4239347	9.41873e-10	-1.41662	-0.959994	6.59245e-18	-1.45976	-1.08869	2.90632e-07	-1.36167	0.1665
77856477	rs4799133	9.49679e-10	-1.40837	-0.959994	6.64495e-18	-1.45183	-1.08869	2.93156e-07	-1.35302	0.1665
77856788	rs4798938	9.57606e-10	-1.40005	-0.959994	6.69827e-18	-1.44384	-1.08869	2.95719e-07	-1.34432	0.1665
77856817	rs4798939	9.49679e-10	-1.40837	-0.959994	6.64495e-18	-1.45183	-1.08869	2.93156e-07	-1.35302	0.1665
77857023	rs28520201	9.3583e-10	-1.41662	-0.96643	6.55401e-18	-1.45976	-1.09454	2.87676e-07	-1.36167	0.156275
77857035	rs28444714	9.43586e-10	-1.40837	-0.96643	6.6062e-18	-1.45183	-1.09454	2.90174e-07	-1.35302	0.156275
77857131	rs8089428	9.64511e-10	-1.40005	-0.95281	6.74217e-18	-1.44384	-1.08216	2.99107e-07	-1.34432	0.177894
77857195	rs139876356	1.47011e-09	-1.9314	-5.29935e-10	1.40614e-17	-1.79094	-5.29935e-10	2.40694e-07	-1.3837	-5.29935e-10
77857240	rs144962955	1.79942e-09	-1.72927	-5.29935e-10	1.26956e-17	-1.89312	-5.29935e-10	1.52809e-07	-1.83804	-5.29935e-10
77857344	rs4467151	2.53461e-09	-0.226572	-1.16012	2.39074e-18	-1.94968	-1.61309	2.61848e-06	1.32117	-0.31805
77857546	rs76045891	1.46869e-09	-1.93236	-5.29935e-10	1.40346e-17	-1.79285	-5.29935e-10	2.39878e-07	-1.38709	-5.29935e-10
77858766	rs75044135	1.81383e-09	-1.72129	-5.29935e-10	1.17561e-17	-1.97	-5.29935e-10	2.13921e-07	-1.50162	-5.29935e-10
77859508	rs2139395	9.95448e-10	-1.35674	-0.964553	6.71623e-18	-1.40216	-1.12769	3.00856e-07	-1.299	0.138409
77859855	rs2176729	1.0023e-09	-1.35674	-0.957691	6.99798e-18	-1.40216	-1.0866	3.10561e-07	-1.299	0.170155
77861033	rs4608400	2.1577e-09	-0.354447	-1.19324	2.3112e-18	-1.97046	-1.62614	2.07161e-06	1.14017	-0.371318
77861100	rs1240412	1.95373e-09	-0.432241	-1.21475	2.28123e-18	-1.97539	-1.63427	1.79539e-06	1.03202	-0.406266
77861128	rs1240411	1.95373e-09	-0.432241	-1.21475	2.28123e-18	-1.97539	-1.63427	1.79539e-06	1.03202	-0.406266
77861213	rs72976339	5.01591e-10	-1.45037	-1.55633	3.4025e-18	-1.96497	-1.24489	4.75343e-08	-1.37858	-1.62719
77861659	rs939233	9.6791e-10	-1.36621	-0.983135	6.73655e-18	-1.41128	-1.11555	2.94423e-07	-1.30891	0.126697
77861995	rs1401732	7.88451e-09	-2.00774e-10	-0.25183	3.37319e-17	-2.00774e-10	-0.915931	1.20626e-06	-2.00774e-10	0.228057
77862082	rs72976341	7.30065e-08	2.66435	-0.69053	1.15122e-17	-1.92372	-0.0672464	3.91392e-05	4.65579	-0.948136
77864806	rs9944683	4.046e-09	0.412101	-1.3311	2.97943e-18	-1.93425	-1.40839	5.69343e-06	2.41063	-0.630783
77865159	rs72976343	7.803e-07	4.34295	-5.29935e-10	2.11218e-17	-1.38407	-5.29935e-10	3.66833e-05	3.64285	-5.29935e-10
77866128	rs3826575	8.28456e-10	-1.87775	-0.627167	9.22344e-18	-1.3701	-0.842528	4.46934e-08	-1.95357	-1.11383
77866995	rs73971894	7.11527e-10	-1.13486	-1.52221	1.0254e-17	-0.657716	-1.44899	3.59333e-07	-0.485901	-0.497073
77867027	rs34693849	9.91761e-10	-1.76907	-0.555932	8.59757e-18	-1.4167	-0.866191	2.17181e-07	-1.72773	0.241233
77867831	rs28719851	8.37367e-10	-1.04416	-1.45006	4.02661e-18	-1.34957	-1.69188	1.60625e-07	-0.119801	-1.66835
77868036	rs11662458	3.95667e-09	-0.868444	-0.0728835	2.73189e-17	-0.281249	-0.845545	1.77561e-07	-0.349651	-1.33826
77869022	rs588556	7.51214e-10	-1.78929	-0.813505	4.9104e-18	-1.45009	-1.39292	1.34383e-07	-1.74989	-0.21664
77869232	rs28752154	8.89885e-10	-1.03008	-1.40331	4.02331e-18	-1.36103	-1.68124	1.61531e-07	-0.0999722	-1.68255
77869333	rs28503853	8.74589e-10	-1.04416	-1.40657	4.06626e-18	-1.34957	-1.68208	1.58491e-07	-0.119801	-1.68173
77869745	rs72976350	2.66703e-08	2.3408	-1.37398	5.15642e-18	-1.93674	-0.857396	2.08448e-05	4.42839	-1.35075
77869958	rs55757216	8.65483e-10	-1.04416	-1.41704	4.0557e-18	-1.34957	-1.68468	1.58937e-07	-0.119801	-1.67891
77869964	rs1914968	1.03208e-09	-1.89156	-0.393598	1.06212e-17	-1.40093	-0.670588	4.91432e-08	-1.96052	-1.01197
77869976	rs1914969	9.85024e-10	-1.91119	-0.420627	1.09533e-17	-1.34616	-0.694569	4.77839e-08	-1.96898	-1.03156
77870870	rs75334622	1.51799e-09	-1.89934	-5.29935e-10	1.18732e-17	-1.96009	-5.29935e-10	1.32681e-07	-1.97928	-5.29935e-10
77871014	rs35321148	8.83418e-10	-1.03008	-1.4106	4.01584e-18	-1.36103	-1.6831	1.61836e-07	-0.0999722	-1.68067
77871565	rs76471289	1.99586e-09	-1.62565	-5.29935e-10	1.77046e-15	3.04462	-5.29935e-10	1.80569e-07	-1.67111	-5.29935e-10
77871842	rs11663387	8.34877e-10	-1.04416	-1.45304	4.02433e-18	-1.34957	-1.69245	1.608e-07	-0.119801	-1.66726
77873409	rs12458072	6.91098e-10	-1.15364	-1.53256	9.89304e-18	-0.681234	-1.46131	3.41091e-07	-0.510908	-0.524168
77873651	rs2156153	9.16125e-10	-1.85765	-0.546687	8.78437e-18	-1.47807	-0.783327	4.77833e-08	-1.94328	-1.05727
77873750	rs59185992	8.55924e-10	-1.05687	-1.41544	4.10014e-18	-1.33906	-1.68429	1.56043e-07	-0.137737	-1.67936
77873818	rs147573826	1.24145e-08	-2.00774e-10	0.202136	5.04864e-17	-2.00774e-10	-0.512669	2.01603e-06	-2.00774e-10	0.74166
77873850	rs34682952	7.11454e-10	-1.79407	-0.863107	4.73237e-18	-1.45808	-1.42186	1.25347e-07	-1.75514	-0.280994
77873970	rs12955405	8.71069e-10	-1.04416	-1.4106	4.06212e-18	-1.34957	-1.6831	1.58658e-07	-0.119801	-1.68067
77874214	rs72976361	3.32789e-08	2.52545	-1.33726	5.57259e-18	-1.91749	-0.799024	2.63713e-05	4.62559	-1.31279
77874366	rs12970258	8.27112e-10	-1.09111	-1.41544	4.03341e-18	-1.35547	-1.68429	1.48609e-07	-0.18655	-1.67936
77874390	rs12970270	8.05508e-10	-1.07864	-1.45437	3.95838e-18	-1.36584	-1.6927	1.53179e-07	-0.16885	-1.66677
77874482	rs693657	7.49241e-10	-1.75884	-0.846584	5.10679e-18	-1.40005	-1.40375	1.33064e-07	-1.71655	-0.259848
77874542	rs9957987	8.60069e-10	-1.05687	-1.4106	4.10503e-18	-1.33906	-1.6831	1.55838e-07	-0.137737	-1.68067
77874580	rs117359412	1.8309e-09	-1.71192	-5.29935e-10	1.22221e-17	-1.93113	-5.29935e-10	1.81008e-07	-1.66869	-5.29935e-10
77875847	rs146096967	1.4905e-09	-1.91762	-5.29935e-10	1.19756e-17	-1.9515	-5.29935e-10	1.41292e-07	-1.91639	-5.29935e-10
77876077	rs12960310	7.92849e-10	-1.09448	-1.45437	4.19825e-18	-1.30701	-1.6927	1.49818e-07	-0.191036	-1.66677
77876080	rs7231580	2.90939e-08	2.37488	-1.32108	5.62624e-18	-1.93328	-0.773647	2.29489e-05	4.46987	-1.29607
77876089	rs12965826	8.58681e-10	-1.05687	-1.41222	4.10338e-18	-1.33906	-1.6835	1.55905e-07	-0.137737	-1.68024
77876493	rs35136387	8.08671e-10	-1.08203	-1.44707	4.1591e-18	-1.31778	-1.69129	1.52086e-07	-0.173355	-1.66942
77876658	rs4798941	4.18553e-09	-0.890172	0.00507446	2.53965e-17	-0.410981	-0.788782	1.7988e-07	-0.37396	-1.30097
77876701	rs4799134	4.2228e-09	-0.771274	-0.104958	1.98207e-17	-0.546881	-0.900765	2.01032e-07	-0.230273	-1.33349
77876903	rs8091989	6.57054e-10	-1.19149	-1.54523	9.2916e-18	-0.728801	-1.47646	3.13458e-07	-0.561527	-0.558034
77877600	rs116992609	1.40547e-08	-2.00774e-10	0.326226	8.32051e-17	-2.00774e-10	-0.0130654	8.51062e-07	-2.00774e-10	-0.12074
77877799	rs11661714	8.17645e-10	-1.06949	-1.44857	4.11369e-18	-1.32847	-1.69159	1.54895e-07	-0.155589	-1.66889
77877911	rs939234	6.80775e-10	-1.78418	-0.917078	4.66528e-18	-1.44158	-1.45264	1.18088e-07	-1.74427	-0.351521
77878457	rs12954186	4.18805e-09	-0.875515	-0.00898108	2.63284e-17	-0.364674	-0.799053	1.81189e-07	-0.359917	-1.30777
77878486	rs12971129	4.18805e-09	-0.875515	-0.00898108	2.63284e-17	-0.364674	-0.799053	1.81189e-07	-0.359917	-1.30777
77878577	rs36046270	8.38146e-10	-1.08203	-1.41127	4.19263e-18	-1.31778	-1.68327	1.50412e-07	-0.173355	-1.68049
77878752	rs4429361	6.73666e-10	-1.77448	-0.937269	4.68724e-18	-1.42558	-1.46395	1.16225e-07	-1.73365	-0.378051
77878774	rs34337138	8.42113e-10	-1.03272	-1.45585	3.99101e-18	-1.35736	-1.69297	1.634e-07	-0.104813	-1.66621
77878796	rs34963882	8.42113e-10	-1.03272	-1.45585	3.99101e-18	-1.35736	-1.69297	1.634e-07	-0.104813	-1.66621
77878808	rs12958995	8.42113e-10	-1.03272	-1.45585	3.99101e-18	-1.35736	-1.69297	1.634e-07	-0.104813	-1.66621
77878984	rs12962889	6.62507e-10	-1.21542	-1.51303	4.66797e-18	-1.19327	-1.70038	1.29413e-07	-0.364832	-1.63939
77879168	rs34302527	7.67263e-10	-1.11912	-1.46253	4.28454e-18	-1.2852	-1.69416	1.45106e-07	-0.226142	-1.66362
77879204	rs60551007	2.83009e-08	2.3408	-1.31464	5.66346e-18	-1.93674	-0.763603	2.21632e-05	4.42839	-1.28943
77879514	rs72976375	3.37963e-09	-1.09896	-5.29935e-10	1.17106e-17	-1.97388	-5.29935e-10	3.52443e-07	-1.00234	-5.29935e-10
77879553	rs117296246	3.38014e-09	-1.09881	-5.29935e-10	1.36486e-17	-1.82074	-5.29935e-10	5.6195e-07	-0.535813	-5.29935e-10
77879658	rs61154317	2.66228e-08	2.27643	-1.3114	5.65697e-18	-1.94292	-0.758561	2.05597e-05	4.34995	-1.28608
77879688	rs62102639	6.51999e-10	-1.20964	-1.5348	9.06004e-18	-0.751689	-1.47881	3.09459e-07	-0.585904	-0.546494
77879783	rs28878223	8.84082e-10	-1.08203	-1.35791	4.26787e-18	-1.31778	-1.66548	1.49835e-07	-0.173355	-1.68433
77880274	rs6506804	6.73666e-10	-1.77448	-0.937269	4.68724e-18	-1.42558	-1.46395	1.16225e-07	-1.73365	-0.378051
77880802	rs11081591	7.56339e-10	-1.73186	-0.86414	5.07058e-18	-1.3966	-1.41432	1.46566e-07	-1.68403	-0.19572
77881625	rs141228317	4.44914e-09	-2.00774e-10	-0.824019	2.59014e-17	-2.00774e-10	-1.18008	3.98638e-07	-2.00774e-10	-0.879172
77881778	rs144939585	6.09919e-10	-1.36778	-1.44338	4.05099e-18	-1.97845	-1.05696	5.65138e-08	-1.29091	-1.54183
77881878	rs58748616	2.66228e-08	2.27643	-1.3114	5.65697e-18	-1.94292	-0.758561	2.05597e-05	4.34995	-1.28608
77882035	rs7407541	1.12755e-09	-1.88821	-0.308472	1.13602e-17	-1.4094	-0.594864	5.23776e-08	-1.95895	-0.949799
77882067	rs7407865	1.05027e-09	-1.89164	-0.37605	1.07902e-17	-1.40074	-0.655003	4.97723e-08	-1.96055	-0.999214
77882568	rs4799135	1.05944e-09	-1.8772	-0.381793	1.03651e-17	-1.43583	-0.660105	4.9913e-08	-1.95355	-1.00339
77883323	rs62102640	1.11125e-09	-1.85772	-0.353526	1.01906e-17	-1.47793	-0.634979	5.1476e-08	-1.94331	-0.982795
77883390	rs187212031	5.17984e-09	-0.671956	-5.29935e-10	1.44443e-17	-1.76408	-5.29935e-10	2.11195e-06	0.788141	-5.29935e-10
77883521	rs111257097	1.4736e-09	-1.92902	-5.29935e-10	1.23454e-17	-1.92109	-5.29935e-10	1.34286e-07	-1.96725	-5.29935e-10
77883888	rs59018136	2.8582e-08	2.27643	-1.24039	7.27547e-18	-1.94292	-0.506942	2.22869e-05	4.34995	-1.20542
77884167	rs118110464	2.54677e-09	-2.00774e-10	-1.3819	1.63995e-17	-2.00774e-10	-1.63712	2.50991e-07	-2.00774e-10	-1.34181
77884251	rs72976382	2.76355e-08	2.24276	-1.24039	7.25322e-18	-1.94599	-0.506942	2.13898e-05	4.30886	-1.20542
77885139	rs4505409	5.98293e-10	-1.29043	-1.53997	8.24743e-18	-0.854306	-1.47017	2.78094e-07	-0.695377	-0.543889
77885186	rs36064466	1.40674e-09	-1.85576	-0.119699	9.8217e-18	-1.97908	-0.170697	6.88642e-08	-1.89789	-0.737197
77885421	rs6506805	1.0922e-09	-1.88082	-0.347719	1.07746e-17	-1.42737	-0.629813	5.10759e-08	-1.95536	-0.978553
77886171	rs68010032	7.59835e-10	-1.05802	-1.53336	3.90478e-18	-1.37096	-1.70121	1.6294e-07	-0.147027	-1.62682
77886504	rs9304060	7.35096e-10	-1.11912	-1.50536	4.2605e-18	-1.2852	-1.69979	1.48031e-07	-0.226142	-1.64366
77886629	rs117093946	3.07547e-09	-1.19327	-5.29935e-10	1.50473e-17	-1.72318	-5.29935e-10	5.85114e-07	-0.495418	-5.29935e-10
77887159	rs4798942	9.10117e-10	-1.86556	-0.545356	8.69977e-18	-1.46163	-0.809452	4.74282e-08	-1.94753	-1.06048
77887175	rs4799136	3.6593e-09	-0.948067	-0.0713916	2.63612e-17	-0.295213	-0.86727	1.60275e-07	-0.449231	-1.34111
77887184	rs4798943	6.32962e-10	-1.23847	-1.53561	8.86573e-18	-0.787238	-1.46494	3.02067e-07	-0.624343	-0.532235
77887204	rs143957956	3.64527e-09	-2.00774e-10	-1.0233	2.22787e-17	-2.00774e-10	-1.33074	3.28832e-07	-2.00774e-10	-1.07168
77887616	rs12955721	6.95291e-10	-1.202	-1.47815	4.61494e-18	-1.20845	-1.69663	1.29691e-07	-0.345019	-1.65705
77887921	rs34415837	7.06276e-10	-1.18915	-1.47533	4.55862e-18	-1.22114	-1.69622	1.31963e-07	-0.326409	-1.6583
77888009	rs35925814	7.06276e-10	-1.18915	-1.47533	4.55862e-18	-1.22114	-1.69622	1.31963e-07	-0.326409	-1.6583
77888010	rs11081592	6.73467e-10	-1.20171	-1.51033	1.00625e-17	-0.740734	-1.38483	3.39677e-07	-0.574793	-0.464438
77888250	rs9916895	7.38063e-10	-1.15069	-1.46977	4.27421e-18	-1.28641	-1.69536	1.39944e-07	-0.265311	-1.66067
77888422	rs151319357	3.99844e-08	-2.00774e-10	1.37176	3.40505e-16	-2.00774e-10	1.39606	2.75621e-06	-2.00774e-10	1.05439
77888435	rs12457522	6.75672e-10	-1.20171	-1.50707	1.01049e-17	-0.740734	-1.38062	3.42507e-07	-0.574793	-0.456141
77888534	rs9304061	6.902e-10	-1.2136	-1.47391	4.67186e-18	-1.19681	-1.696	1.2729e-07	-0.361846	-1.65891
77888543	rs11660413	1.43529e-09	-1.95536	-5.29935e-10	2.07858e-17	-1.4001	-5.29935e-10	1.3275e-07	-1.97876	-5.29935e-10
77888708	rs9304062	6.84778e-10	-1.22404	-1.47135	4.43495e-18	-1.24852	-1.69634	1.2179e-07	-0.403527	-1.6614
77888810	rs9949257	7.03622e-10	-1.19976	-1.46848	4.33379e-18	-1.27202	-1.69591	1.25976e-07	-0.368547	-1.66258
77888944	rs7407577	6.67322e-10	-1.73164	-0.989571	4.88034e-18	-1.35647	-1.49269	1.1365e-07	-1.68693	-0.447177
77888969	rs11660949	7.093e-10	-1.18915	-1.47106	4.5616e-18	-1.22114	-1.69556	1.31721e-07	-0.326409	-1.66013
77889065	rs11665235	7.08287e-10	-1.18915	-1.47248	4.56058e-18	-1.22114	-1.69579	1.31801e-07	-0.326409	-1.65952
77889132	rs11661201	7.08287e-10	-1.18915	-1.47248	4.56058e-18	-1.22114	-1.69579	1.31801e-07	-0.326409	-1.65952
77889409	rs76058923	1.56229e-09	-1.87057	-5.29935e-10	1.30283e-17	-1.86725	-5.29935e-10	1.53635e-07	-1.83264	-5.29935e-10
77889506	rs113438620	2.92224e-08	2.27643	-1.21823	6.52083e-18	-1.94292	-0.616448	2.2631e-05	4.34995	-1.19009
77889658	rs1879099	7.07279e-10	-1.18915	-1.47391	4.55959e-18	-1.22114	-1.696	1.31881e-07	-0.326409	-1.65891
77889826	rs7239975	2.30737e-08	2.04629	-1.22433	6.82385e-18	-1.94584	-0.568106	1.66908e-05	4.06011	-1.20473
77891039	rs1064058	6.95291e-10	-1.202	-1.47815	4.61494e-18	-1.20845	-1.69663	1.29691e-07	-0.345019	-1.65705
77891230	rs11659940	1.42823e-09	-1.9603	-5.29935e-10	2.02674e-17	-1.42536	-5.29935e-10	1.32911e-07	-1.97754	-5.29935e-10
77891443	rs11662921	6.68663e-10	-1.202	-1.5172	4.59648e-18	-1.20845	-1.70064	1.32323e-07	-0.345019	-1.63696
77891511	rs11660007	6.94412e-10	-1.202	-1.47942	4.6141e-18	-1.20845	-1.69681	1.29764e-07	-0.345019	-1.65649
77891523	rs76093013	4.23716e-08	1.42975	-5.29935e-10	4.72928e-17	-0.578016	-5.29935e-10	2.57179e-06	0.985134	-5.29935e-10
77891778	rs4020397	6.82975e-10	-1.72015	-0.977881	5.08469e-18	-1.33832	-1.46982	1.16844e-07	-1.67445	-0.431933
77891939	rs72978305	3.037e-08	2.27643	-1.17971	8.33824e-18	-1.94292	-0.370597	2.46624e-05	4.34995	-1.10414
77891973	rs4383219	6.88557e-10	-1.73164	-0.958245	5.0493e-18	-1.35647	-1.45866	1.18431e-07	-1.68693	-0.405964
77892178	rs34176945	7.07202e-10	-1.18331	-1.47986	4.67422e-18	-1.19544	-1.69687	1.32572e-07	-0.323808	-1.65629
77892440	rs11665511	6.94105e-10	-1.202	-1.47986	4.61382e-18	-1.20845	-1.69687	1.2979e-07	-0.345019	-1.65629
77892587	rs11665534	7.06215e-10	-1.18331	-1.48126	4.67331e-18	-1.19544	-1.69707	1.32656e-07	-0.323808	-1.65565
77892729	rs11662602	3.12951e-08	2.29045	-1.16372	7.77267e-18	-1.93917	-0.444592	2.5912e-05	4.42135	-1.12611
77893683	rs1064059	7.55214e-10	-1.11623	-1.48126	4.73986e-18	-1.1813	-1.69707	1.40515e-07	-0.266259	-1.65565
77893800	rs118035298	3.84808e-09	-2.00774e-10	-0.969155	2.31949e-17	-2.00774e-10	-1.29044	3.46459e-07	-2.00774e-10	-1.01946
77894470	rs36083942	1.68657e-09	-1.79403	-5.29935e-10	1.73113e-17	-1.58302	-5.29935e-10	1.38198e-07	-1.93853	-5.29935e-10
77894844	rs3744877	1.05573e-09	-0.593447	-1.66905	4.51691e-18	-1.27259	-1.65395	2.2515e-07	-0.0522681	-1.39819
77895192	rs3744878	8.69424e-10	-0.916714	-1.53994	7.62534e-18	-0.702112	-1.70079	1.38619e-07	-0.315266	-1.62023
77896242	rs3826595	5.38905e-10	-1.44615	-1.4888	9.76341e-18	-0.80453	-1.3512	2.55506e-07	-0.912335	-0.411644
77896308	rs35287972	2.83811e-09	-2.00774e-10	-1.27359	1.86544e-17	-2.00774e-10	-1.50829	2.58629e-07	-2.00774e-10	-1.31183
77897478	rs3809927	2.62274e-08	2.13284	-1.18276	6.48357e-18	-1.9455	-0.619599	2.13172e-05	4.25376	-1.15372
77897605	rs9960413	7.05362e-10	-1.27532	-1.39045	4.91441e-18	-1.16439	-1.67781	1.09982e-07	-0.481303	-1.6856
77898717	rs189189950	1.85709e-09	-2.00774e-10	-1.69772	1.54165e-17	-2.00774e-10	-1.69893	2.16401e-07	-2.00774e-10	-1.49009
77899213	rs11665557	7.76237e-10	-1.27206	-1.29796	4.92309e-18	-1.20333	-1.63711	1.12405e-07	-0.445424	-1.69969
77899473	rs72978327	2.63039e-08	2.10003	-1.14704	7.86979e-18	-1.95572	-0.415623	1.99687e-05	4.18772	-1.15302
77900527	rs34674746	8.66194e-09	-0.157792	-5.29935e-10	1.24743e-17	-1.9107	-5.29935e-10	1.73094e-06	0.589196	-5.29935e-10
77900720	rs6506808	7.62821e-10	-1.72015	-0.867316	5.28838e-18	-1.33832	-1.43054	1.37679e-07	-1.67445	-0.267848
77900829	rs7407477	1.09721e-09	-1.85008	-0.373878	9.57253e-18	-1.46586	-0.709621	5.11024e-08	-1.92852	-1.00487
77901115	rs78532971	1.41171e-09	-1.97193	-5.29935e-10	2.22634e-17	-1.33143	-5.29935e-10	1.39119e-07	-1.93189	-5.29935e-10
77901479	rs145194986	4.41197e-09	-2.00774e-10	-0.832409	2.73343e-17	-2.00774e-10	-1.12623	4.04206e-07	-2.00774e-10	-0.8653
77901936	rs58835296	2.54453e-08	2.03727	-1.11747	7.402e-18	-1.95369	-0.478938	2.06442e-05	4.13597	-1.06801
77902400	rs6506809	8.15077e-10	-1.73164	-0.789561	5.43255e-18	-1.35647	-1.3855	1.50483e-07	-1.68693	-0.166446
77902584	rs6506810	1.34877e-09	-0.74804	-1.26949	2.58623e-18	-1.96658	-1.51759	9.0228e-07	0.185022	-0.247322
77902707	rs12960373	5.83144e-10	-1.86939	-0.986667	7.80555e-18	-1.36165	-1.01789	3.52088e-08	-1.94269	-1.36324
77902837	rs6506811	6.66036e-09	-0.890475	0.469918	3.5829e-17	-0.386586	-0.46903	2.37149e-07	-0.332413	-1.06612
77902963	rs60628548	5.87346e-10	-1.37173	-1.47714	8.3899e-18	-0.9016	-1.40575	3.00894e-07	-0.810747	-0.349722
77903088	rs72978332	2.35212e-08	1.94286	-1.10169	7.5194e-18	-1.96074	-0.456147	1.8676e-05	4.01935	-1.05158
77903916	rs76813193	2.93447e-09	-1.2402	-5.29935e-10	1.46539e-17	-1.74966	-5.29935e-10	5.4843e-07	-0.560166	-5.29935e-10
77904014	rs34248918	1.21854e-09	-1.82826	-0.290814	9.87432e-18	-1.50678	-0.637656	5.50562e-08	-1.91451	-0.944362
77904282	rs7239992	9.78997e-10	-1.29216	-1.0458	5.41154e-18	-1.22761	-1.51823	1.12289e-07	-0.46318	-1.68297
77904463	rs72978335	2.35595e-08	1.94286	-1.10006	8.28324e-18	-1.96074	-0.359399	1.88589e-05	4.01935	-1.04183
77905109	rs1106086	1.04103e-09	-1.31408	-0.962433	5.79535e-18	-1.20431	-1.473	1.10434e-07	-0.495829	-1.66698
77905123	rs1879106	8.62796e-10	-1.77191	-0.692393	5.52301e-18	-1.43971	-1.28574	1.65873e-07	-1.73987	-0.0161331
77905521	rs12957363	8.68589e-09	-1.04141	0.886384	1.37042e-17	-1.67713	-0.139542	5.70235e-07	0.292644	-0.813821
77905575	rs8088376	1.27708e-09	-1.48871	-0.583445	8.65582e-18	-1.03115	-1.24499	1.54864e-07	-0.269995	-1.55469
77905865	rs72978338	2.45185e-08	2.00785	-1.12515	6.89195e-18	-1.956	-0.548025	1.97462e-05	4.09966	-1.07616
77906500	rs1050919	1.32324e-09	-0.885562	-1.15108	8.03905e-18	-0.765731	-1.58433	1.49639e-07	-0.16184	-1.69716
77907083	rs1050921	1.49767e-09	-0.215973	-1.69685	3.48491e-18	-1.51449	-1.67144	4.54227e-07	0.54659	-1.29522
77907680	rs9952845	1.16867e-09	-1.24782	-0.913044	7.38615e-18	-1.20799	-1.22678	1.26413e-07	-0.396606	-1.63106
77907908	rs7407145	6.81265e-09	-0.932339	0.53439	5.29928e-17	-0.271802	-0.192416	2.37175e-07	-0.364569	-1.03386
77908065	rs12953980	1.26332e-09	-1.17524	-0.907745	7.1828e-18	-1.21479	-1.2479	1.3859e-07	-0.292475	-1.64323
77909200	rs57920880	3.49513e-09	-2.00774e-10	-1.06536	2.76968e-17	-2.00774e-10	-1.11306	3.2186e-07	-2.00774e-10	-1.09311
77910899	rs35106912	1.06316e-09	-1.30416	-0.951328	6.9605e-18	-1.21343	-1.28069	1.16956e-07	-0.450863	-1.65457
77910971	rs113500214	1.48145e-09	-1.92371	-5.29935e-10	1.17063e-17	-1.97425	-5.29935e-10	1.32739e-07	-1.97884	-5.29935e-10
77911026	rs113579638	1.63033e-09	-1.82795	-5.29935e-10	1.16903e-17	-1.97562	-5.29935e-10	1.34557e-07	-1.96523	-5.29935e-10
77911033	rs113967754	1.75777e-09	-1.75268	-5.29935e-10	1.16449e-17	-1.97951	-5.29935e-10	1.38328e-07	-1.9376	-5.29935e-10
77911089	rs12955096	1.4162e-09	-1.96875	-5.29935e-10	1.1646e-17	-1.97941	-5.29935e-10	1.33116e-07	-1.976	-5.29935e-10
77911125	rs9965355	1.08616e-08	1.15604	-1.08753	1.5618e-17	-0.920911	-0.76504	1.30693e-05	2.59777	0.0130223
77911329	rs9955036	1.21751e-09	-1.32569	-0.794237	7.87887e-18	-1.20901	-1.16118	1.18091e-07	-0.485997	-1.60977
77911357	rs8082877	1.34523e-09	-0.742646	-1.27752	2.62571e-18	-1.96842	-1.5006	9.10758e-07	0.194119	-0.247067
77911530	rs4511603	5.42041e-10	-1.46181	-1.46733	8.36972e-18	-0.982961	-1.32679	2.7807e-07	-0.932155	-0.307196
77911537	rs28584556	1.29034e-09	-1.8096	-0.252227	1.01844e-17	-1.5094	-0.604113	5.80411e-08	-1.89005	-0.916025
77911612	rs72978348	2.44388e-08	1.94242	-1.06298	7.53039e-18	-1.9547	-0.460723	1.97012e-05	4.03268	-1.01147
77912269	rs12969615	2.88619e-10	-1.86798	-1.6914	2.9391e-18	-1.83323	-1.52304	2.53892e-08	-1.96553	-1.66737
77913025	rs182509240	2.16645e-09	-1.54364	-5.29935e-10	1.16482e-17	-1.97922	-5.29935e-10	1.7758e-07	-1.6878	-5.29935e-10
77913431	rs1568369	1.43372e-09	-1.80797	-0.148491	9.21346e-18	-1.34474	-0.868969	3.1404e-07	-1.70409	0.58639
77913833	rs11662792	1.74233e-09	-0.0716054	-1.6899	2.68149e-18	-1.74709	-1.70091	8.91659e-07	0.994628	-1.06877
77913962	rs34479086	1.10617e-09	-1.86597	-0.349857	9.00018e-18	-1.54828	-0.688844	5.25408e-08	-1.91819	-0.987445
77914007	rs138734738	5.18363e-09	-0.671225	-5.29935e-10	2.02347e-17	-1.42698	-5.29935e-10	3.7898e-07	-0.929741	-5.29935e-10
77914316	rs62101563	6.37796e-10	-1.39263	-1.37383	1.16071e-17	-0.711745	-1.27101	3.69898e-07	-0.844952	-0.109047
77914538	rs7233553	1.66352e-09	-1.86861	0.0608207	6.13825e-18	-1.79468	-0.825153	3.39915e-07	-1.85151	0.812981
77914804	rs7229329	1.8737e-09	-0.964142	-0.724672	6.00909e-18	-1.5339	-1.1072	1.95107e-07	-0.00687232	-1.5868
77914844	rs7237819	1.91113e-09	-0.95068	-0.718353	5.98562e-18	-1.54274	-1.10227	1.99231e-07	0.0118734	-1.58464
77914993	rs7233906	1.91611e-09	-0.964142	-0.702294	6.11506e-18	-1.5339	-1.08972	1.96624e-07	-0.00687232	-1.57906
77915113	rs7233511	1.97446e-09	-0.95068	-0.685757	6.14024e-18	-1.54274	-1.07677	2.01515e-07	0.0118734	-1.57323
77915383	rs1132560	1.2153e-09	-1.85814	-0.263593	9.55643e-18	-1.56316	-0.614001	5.62856e-08	-1.9124	-0.924387
77915698	rs4799137	1.54636e-09	-1.88256	0.00173387	5.63992e-18	-1.81282	-0.89168	3.08916e-07	-1.86653	0.732375
77915906	rs3087701	1.95581e-09	-0.95068	-0.695245	6.09475e-18	-1.54274	-1.0842	2.0084e-07	0.0118734	-1.57659
77916015	rs12201	2.06813e-09	-0.977516	-0.61257	6.62141e-18	-1.52496	-1.0191	1.99391e-07	-0.0255313	-1.54643
77916382	rs56159355	2.32862e-08	1.95256	-1.12143	8.3168e-18	-1.95184	-0.364259	2.18652e-05	4.13149	-1.00607
77916414	rs7238232	1.12025e-09	-1.86597	-0.337204	9.09932e-18	-1.54828	-0.677889	5.30266e-08	-1.91819	-0.978242
77916485	rs9635878	3.78996e-10	-1.97478	-1.31218	1.38592e-17	-0.450743	-1.35468	1.70261e-07	-1.76266	0.0327704
77916498	rs147589981	6.07379e-09	-2.00774e-10	-0.512747	3.05066e-17	-2.00774e-10	-1.01643	2.06141e-07	-2.00774e-10	-1.53866
77916565	rs7244381	1.0119e-09	-1.86118	-0.443723	8.41239e-18	-1.55748	-0.747185	5.27725e-08	-1.91465	-0.986583
77916691	rs56146932	2.14555e-09	-0.95068	-0.602655	6.55602e-18	-1.54274	-1.01125	2.07768e-07	0.0118734	-1.54267
77917062	rs8099311	1.21348e-08	-0.653041	0.832384	3.80598e-17	-0.849271	0.0540556	4.27814e-07	0.0582784	-0.866815
77917072	rs4799138	6.59797e-10	-1.51308	-1.21948	1.20503e-17	-0.80632	-1.13896	4.80241e-07	-0.933362	0.240427
77917083	rs113191466	1.56106e-09	-1.87136	-5.29935e-10	1.16867e-17	-1.97593	-5.29935e-10	1.33211e-07	-1.97529	-5.29935e-10
77917264	rs7407240	2.2569e-09	-1.80926	0.306523	8.7188e-18	-1.60325	-0.665643	5.72968e-07	-1.58854	1.07215
77917450	rs9945590	2.05897e-09	-0.952791	-0.641732	6.56148e-18	-1.54137	-1.01179	2.12038e-07	0.0089365	-1.51939
77917479	rs62101564	1.13069e-09	-1.88878	-0.305121	9.69687e-18	-1.5125	-0.650074	5.34181e-08	-1.93424	-0.954832
77918221	rs2280349	5.11241e-10	-1.93538	-1.05227	2.55228e-17	-0.263052	-0.931748	2.68477e-07	-1.63516	0.360701
77919812	rs62101565	1.64768e-09	-1.81736	-5.29935e-10	1.78626e-17	-1.55166	-5.29935e-10	1.84688e-07	-1.64856	-5.29935e-10
77920692	rs13381391	1.43923e-09	-1.95263	-5.29935e-10	1.48029e-17	-1.73955	-5.29935e-10	2.1694e-07	-1.4876	-5.29935e-10
77921406	rs76620589	6.18799e-09	-2.00774e-10	-0.494121	2.53273e-17	-2.00774e-10	-1.20249	8.37296e-07	-2.00774e-10	-0.137047
77921891	rs56060717	2.76205e-08	2.06785	-1.06602	8.06814e-18	-1.94137	-0.405083	2.47211e-05	4.2122	-0.964009
77921954	rs12456460	7.08869e-10	-1.37315	-1.28766	1.53355e-17	-0.638971	-1.06523	4.86691e-07	-0.854277	0.174682
77922233	rs116888828	1.72003e-09	-1.77439	-5.29935e-10	1.32308e-17	-1.85182	-5.29935e-10	1.38669e-07	-1.93513	-5.29935e-10
77922244	rs34352924	7.39425e-10	-1.88338	-0.735231	7.48479e-18	-1.56504	-0.856462	3.88635e-08	-1.92866	-1.27851
77922382	rs11663193	2.48331e-08	1.89134	-0.995892	1.01921e-17	-1.95675	-0.156009	2.34552e-05	4.05511	-0.859482
77922585	rs8098143	7.1937e-10	-1.83198	-0.814127	4.20169e-18	-1.74801	-1.25088	1.18017e-07	-1.81181	-0.284594
77923379	rs4799139	6.84868e-10	-1.83245	-0.862807	3.96972e-18	-1.7486	-1.30708	1.10943e-07	-1.81231	-0.345904
77923898	rs6506812	6.32453e-10	-1.91942	-0.855457	3.56019e-18	-1.86252	-1.30204	1.019e-07	-1.90667	-0.336563
77923958	rs62101566	1.1004e-09	-0.522956	-1.6981	3.37736e-18	-1.55758	-1.6597	3.05566e-07	0.182748	-1.32781
77924043	rs36092512	2.84348e-09	-0.827658	-0.444045	6.23645e-18	-1.61716	-0.9868	2.63855e-07	0.181668	-1.4735
77924089	rs59263548	2.14578e-08	1.73886	-0.989503	9.20629e-18	-1.96703	-0.247453	1.93783e-05	3.86434	-0.859655
77924271	rs34183539	2.79716e-09	-0.797777	-0.490349	5.92482e-18	-1.63362	-1.0216	2.69562e-07	0.222528	-1.49295
77924998	rs11661588	2.61285e-09	-0.783415	-0.572874	6.08266e-18	-1.64133	-0.987605	2.6457e-07	0.242117	-1.53124
77925064	rs7238655	2.32502e-08	1.76638	-0.936796	1.13886e-17	-1.96856	-0.0332001	1.94665e-05	3.83139	-0.822163
77925103	rs6506813	6.34572e-10	-1.90477	-0.866766	3.67595e-18	-1.84228	-1.29028	1.06727e-07	-1.89022	-0.306732
77925199	rs562982497	1.40563e-09	-1.97624	-5.29935e-10	1.16765e-17	-1.97679	-5.29935e-10	1.32651e-07	-1.9795	-5.29935e-10
77925230	rs530698581	1.42396e-09	-1.96329	-5.29935e-10	1.17245e-17	-1.97269	-5.29935e-10	1.37359e-07	-1.94463	-5.29935e-10
77925593	rs12967805	5.50612e-10	-1.93198	-0.981471	7.6857e-18	-1.27731	-1.1177	3.2825e-08	-1.96516	-1.41088
77926197	rs1547553	6.094e-10	-1.93449	-0.877521	3.62398e-18	-1.88397	-1.26283	1.0817e-07	-1.92337	-0.26015
77926338	rs1110276	6.85821e-10	-1.90813	-0.785736	8.24388e-18	-1.42126	-0.903647	3.68413e-08	-1.94892	-1.31169
77926862	rs72978384	2.15939e-08	1.64826	-0.892576	1.25246e-17	-1.97176	0.0650764	1.93677e-05	3.75062	-0.74648
77927028	rs1879105	6.37793e-10	-1.90332	-0.863153	3.65723e-18	-1.84009	-1.29758	1.06149e-07	-1.87809	-0.324288
77927112	rs4239348	6.15122e-10	-1.92963	-0.873038	3.4149e-18	-1.87695	-1.32928	9.81255e-08	-1.91795	-0.363024
77927572	rs12965444	2.69754e-09	-0.841755	-0.482636	6.75106e-18	-1.60919	-0.915486	2.53261e-07	0.162343	-1.49515
77927608	rs8092249	1.44653e-09	-0.252357	-1.69521	3.90567e-18	-1.41519	-1.65675	4.42221e-07	0.559091	-1.3345
77927866	rs8092372	6.21972e-10	-1.91942	-0.872167	3.58868e-18	-1.86252	-1.29407	1.04255e-07	-1.90667	-0.313717
77927876	rs11664365	2.77515e-09	-0.827658	-0.468366	6.77468e-18	-1.61716	-0.904019	2.59729e-07	0.181668	-1.48926
77928325	rs8093107	2.76044e-09	-0.783415	-0.517923	6.35522e-18	-1.64133	-0.943771	2.70382e-07	0.242117	-1.50951
77928345	rs8091638	2.77064e-09	-0.783415	-0.514235	6.374e-18	-1.64133	-0.940819	2.70784e-07	0.242117	-1.50802
77928503	rs117301167	2.80177e-09	-1.28648	-5.29935e-10	1.17483e-17	-1.97067	-5.29935e-10	5.24623e-07	-0.604545	-5.29935e-10
77928585	rs138141780	4.14591e-09	-2.00774e-10	-0.894609	2.57557e-17	-2.00774e-10	-1.18572	3.72744e-07	-2.00774e-10	-0.946333
77929048	rs7242254	9.9067e-09	0.994768	-1.01829	8.47012e-18	-1.97639	-0.321435	6.28332e-06	2.86968	-0.991255
77930553	rs34999032	5.81614e-10	-1.95734	-0.901335	9.48346e-18	-1.19924	-0.98558	3.3424e-08	-1.97575	-1.3822
77930817	rs11873004	9.04842e-10	-1.22107	-1.19566	2.57481e-17	-0.41727	-0.768745	8.62944e-07	-0.547535	0.44066
77931064	rs62101567	1.05078e-09	-0.577919	-1.68928	4.86954e-18	-1.15961	-1.69176	3.72604e-07	0.0871959	-1.0339
77931131	rs58507917	2.70032e-09	-0.848087	-0.475272	6.94762e-18	-1.56241	-0.933567	2.25512e-07	0.0402761	-1.48913
77931251	rs8094066	6.33022e-10	-1.95734	-0.816637	1.02757e-17	-1.19924	-0.905351	3.52882e-08	-1.97575	-1.32792
77931598	rs11660952	1.82234e-08	1.48138	-0.895404	1.23788e-17	-1.97928	0.0608945	1.45332e-05	3.46652	-0.749554
77932336	rs11663486	2.43278e-09	-0.919216	-0.508481	7.46168e-18	-1.48838	-0.936212	2.09352e-07	-0.0175115	-1.5057
77932404	rs11660306	1.7929e-09	-1.06396	-0.66894	5.07634e-18	-1.49746	-1.31232	1.52364e-07	-0.260684	-1.58027
77932579	rs35369556	2.46845e-09	-0.890788	-0.52235	7.2402e-18	-1.50741	-0.947312	2.16378e-07	0.0210911	-1.51129
77933024	rs35945675	2.69647e-09	-0.828352	-0.496434	6.75192e-18	-1.57425	-0.950293	2.29514e-07	0.0666156	-1.49788
77933497	rs56354609	1.94901e-08	1.49527	-0.842101	1.33892e-17	-1.97924	0.139309	1.60724e-05	3.50933	-0.691701
77934367	rs4799140	9.34545e-10	-1.17232	-1.21211	2.30569e-17	-0.438607	-0.857804	8.25892e-07	-0.513188	0.362426
77934588	rs78561910	1.62473e-09	-1.83139	-5.29935e-10	1.58716e-15	2.93533	-5.29935e-10	1.63866e-07	-1.76818	-5.29935e-10
77934671	rs62101568	6.67945e-10	-1.96066	-0.759623	1.1741e-17	-1.17867	-0.792617	3.77301e-08	-1.97704	-1.25973
77934838	rs8083534	2.52891e-09	-0.982789	-0.406153	7.98332e-18	-1.47835	-0.878674	1.992e-07	-0.113092	-1.45983
77935312	rs80084649	2.1474e-09	-1.55247	-5.29935e-10	1.20002e-17	-1.94945	-5.29935e-10	3.63813e-07	-0.970585	-5.29935e-10
77935328	rs12454428	8.66026e-10	-1.95158	-0.50899	5.37417e-18	-1.90988	-0.842894	1.71744e-07	-1.94268	0.221459
77936214	rs11660391	1.13023e-08	0.867779	-0.759508	1.51227e-17	-1.9775	0.259319	7.57001e-06	2.66705	-0.602329
77936741	rs11664130	2.13619e-09	-1.03594	-0.521761	7.57388e-18	-1.43941	-0.97026	1.76429e-07	-0.1861	-1.5082
77936752	rs11664816	3.18006e-09	-0.868072	-0.291759	7.91897e-18	-1.5781	-0.787016	2.60583e-07	0.104759	-1.40906
77936772	rs2030336	7.23756e-10	-1.92255	-0.717486	4.74059e-18	-1.867	-1.01121	1.39263e-07	-1.91009	-0.0207682
77936877	rs11661213	2.32921e-09	-1.04797	-0.423229	8.0082e-18	-1.49475	-0.859162	1.79556e-07	-0.235755	-1.44098
77936878	rs11661412	2.27115e-09	-1.07322	-0.423229	8.15781e-18	-1.47624	-0.859162	1.73449e-07	-0.270359	-1.44098
77937261	rs11665580	7.38803e-10	-0.954724	-1.66473	4.86573e-18	-1.63495	-1.21721	1.50817e-07	-0.539755	-1.31141
77937517	rs62101569	1.10339e-09	-1.06043	-1.15792	2.95712e-17	-0.285399	-0.762175	1.11717e-06	-0.363645	0.514971
77937866	rs7228551	8.823e-10	-1.94145	-0.500502	5.44411e-18	-1.8901	-0.849738	1.69193e-07	-1.94264	0.206456
77937877	rs11659187	2.79069e-09	-0.982789	-0.307654	8.63843e-18	-1.47835	-0.799808	2.08067e-07	-0.113092	-1.41627
77938205	rs12953470	2.63118e-10	-1.96862	-1.68327	5.30238e-18	-1.07454	-1.69168	2.42178e-08	-1.97912	-1.70101
77938901	rs884779	3.69604e-10	-1.96747	-1.34459	5.21487e-18	-1.12857	-1.65429	2.56296e-08	-1.97903	-1.64445
77939063	rs141501755	1.48551e-08	0.381616	-5.29935e-10	4.82671e-17	-0.557624	-5.29935e-10	1.40687e-06	0.3819	-5.29935e-10
77939775	rs12457179	1.37011e-09	-0.888938	-1.1129	4.017e-17	-0.0551958	-0.686057	1.52203e-06	-0.138649	0.599223
77939916	rs12457699	2.15513e-08	-2.00774e-10	0.753707	6.19363e-17	-2.00774e-10	-0.308268	4.73914e-07	-2.00774e-10	-0.706199
77940484	rs62101570	3.94398e-10	-1.97949	-1.26764	1.01852e-17	-0.784395	-1.32905	2.69732e-08	-1.97935	-1.59303
77940551	rs113295397	1.68772e-09	-1.79335	-5.29935e-10	1.61077e-17	-1.65508	-5.29935e-10	5.52002e-07	-0.553674	-5.29935e-10
77940605	rs12963163	7.43357e-10	-1.95895	-0.654355	1.21075e-17	-1.18948	-0.751069	3.92802e-08	-1.9764	-1.22011
77942034	rs34929854	7.38266e-10	-1.95764	-0.662545	1.19578e-17	-1.19412	-0.758872	3.90855e-08	-1.97582	-1.22565
77942411	rs62101572	1.18048e-09	-1.0378	-1.11302	3.20596e-17	-0.298116	-0.66866	1.21201e-06	-0.333221	0.566031
77942415	rs62101573	1.46876e-09	-0.831695	-1.10062	4.40371e-17	0.0206016	-0.669942	1.67937e-06	-0.0644976	0.623449
77942427	rs62101574	1.88544e-09	-0.820769	-0.861802	5.82192e-17	0.035016	-0.405174	2.62925e-06	-0.0503926	1.05762
77942467	rs113055930	3.94854e-09	-0.943385	-5.29935e-10	8.37831e-17	-0.00614315	-5.29935e-10	3.36792e-07	-1.04776	-5.29935e-10
77943115	rs34257883	1.58592e-09	-1.78157	-0.073989	9.61366e-18	-1.95705	-0.214136	7.51287e-08	-1.81537	-0.732654
77943910	rs144131251	2.5632e-09	-1.37547	-5.29935e-10	1.17312e-17	-1.97212	-5.29935e-10	2.63017e-07	-1.29501	-5.29935e-10
77944031	rs34911990	7.3291e-10	-1.9686	-0.658865	1.2893e-17	-1.12233	-0.755367	3.90381e-08	-1.97952	-1.22316
77944287	rs150852144	1.86829e-09	-2.00774e-10	-1.69171	1.54458e-17	-2.00774e-10	-1.69703	2.23105e-07	-2.00774e-10	-1.45958
77944335	rs7228497	7.79963e-10	-1.9686	-0.596643	1.36808e-17	-1.12233	-0.696051	4.07302e-08	-1.97952	-1.18073
77944831	rs35666724	5.62801e-10	-1.93027	-0.961288	8.74015e-18	-1.24753	-1.01892	3.43456e-08	-1.96137	-1.36938
77944838	rs146010723	2.27547e-09	-1.49454	-5.29935e-10	1.16475e-17	-1.97928	-5.29935e-10	2.26948e-07	-1.4425	-5.29935e-10
77944880	rs8087653	1.41179e-09	-0.918834	-1.05304	4.20999e-17	-0.0934546	-0.600875	1.72819e-06	-0.130253	0.717855
77944911	rs143508349	1.71332e-09	-1.7783	-5.29935e-10	1.35808e-17	-1.82572	-5.29935e-10	1.38559e-07	-1.93593	-5.29935e-10
77945325	rs4799141	1.76297e-09	-1.18758	-0.562149	5.25919e-18	-1.75473	-1.01966	8.85942e-07	-0.445726	0.365152
77945656	rs117606119	2.05565e-09	-2.00774e-10	-1.59614	1.55063e-17	-2.00774e-10	-1.69312	2.02952e-07	-2.00774e-10	-1.55426
77945973	rs79819227	2.12739e-09	-2.00774e-10	-1.56184	1.64679e-17	-2.00774e-10	-1.63296	2.0824e-07	-2.00774e-10	-1.52854
77947099	rs75588268	2.47807e-09	-2.00774e-10	-1.40925	1.5489e-17	-2.00774e-10	-1.69424	2.5654e-07	-2.00774e-10	-1.31994
77948335	rs8091035	1.55007e-08	1.11784	-0.693681	1.52698e-17	-1.97889	0.270394	9.87286e-06	2.94216	-0.611838
77948960	rs8090009	2.06798e-09	-1.01995	-0.570211	7.40657e-18	-1.44652	-0.985487	1.84329e-07	-0.120299	-1.5302
77949088	rs8095413	7.28221e-10	-1.97581	-0.658075	1.66275e-17	-0.853742	-0.769573	3.99256e-08	-1.95936	-1.22085
77949236	rs34299914	5.58145e-10	-1.93941	-0.960455	8.59384e-18	-1.25396	-1.02937	2.98975e-08	-1.97088	-1.49857
77949596	rs4799142	1.42341e-09	-1.05419	-0.909485	4.22519e-17	-0.181638	-0.509086	1.81532e-06	-0.350324	0.987115
77950315	rs112211247	1.36573e-08	1.18118	-0.883638	1.29151e-17	-1.97933	0.10335	1.05589e-05	3.12372	-0.72622
77950543	rs8083877	1.38065e-09	-0.975253	-1.01892	4.21865e-18	-1.85787	-1.13699	1.00823e-06	-0.174324	0.223051
77951053	rs34644132	4.88925e-10	-1.63444	-1.39783	8.58232e-18	-0.694549	-1.59012	4.80434e-08	-1.3037	-1.69142
77952211	rs150477527	1.86092e-08	0.606927	-5.29935e-10	9.9493e-15	4.77088	-5.29935e-10	1.58218e-06	0.499334	-5.29935e-10
77952639	rs9956558	8.9237e-10	-1.95002	-0.480581	1.35568e-17	-1.24228	-0.585201	4.43498e-08	-1.97496	-1.10015
77952733	rs35667410	8.26806e-10	-1.95267	-0.554249	1.28082e-17	-1.2287	-0.655591	4.20876e-08	-1.97597	-1.15151
77952844	rs146255695	4.05826e-09	-0.915975	-5.29935e-10	1.177e-17	-1.96882	-5.29935e-10	4.01052e-07	-0.873133	-5.29935e-10
77953135	rs35737874	8.88767e-10	-1.92198	-0.512668	1.22814e-17	-1.31041	-0.615873	4.43249e-08	-1.95307	-1.1226
77955378	rs2886235	1.33621e-09	-1.0217	-1.0052	4.31836e-18	-1.84096	-1.13053	9.96859e-07	-0.236778	0.274162
77955804	rs11661985	1.45037e-09	-1.94491	-5.29935e-10	1.32345e-17	-1.85155	-5.29935e-10	1.45473e-07	-1.88723	-5.29935e-10
77955946	rs72980336	3.08534e-09	-1.19007	-5.29935e-10	1.35398e-17	-1.82874	-5.29935e-10	9.31234e-07	-0.0307149	-5.29935e-10
77956055	rs9945977	1.29996e-09	-1.0217	-1.0327	4.21226e-18	-1.84096	-1.15541	9.51547e-07	-0.236778	0.227642
77956085	rs4798946	1.31117e-09	-1.00634	-1.03947	4.16254e-18	-1.84672	-1.16153	9.60322e-07	-0.216084	0.216127
77956214	rs117330532	1.33011e-08	0.271117	-5.29935e-10	2.00891e-17	-1.4342	-5.29935e-10	2.68744e-06	1.02912	-5.29935e-10
77956375	rs4799143	1.2107e-09	-1.19838	-0.927146	3.34149e-17	-0.432949	-0.492424	1.49384e-06	-0.549262	0.991139
77957325	rs4799144	1.64058e-09	-1.82168	-5.29935e-10	1.88171e-17	-1.49961	-5.29935e-10	1.96763e-07	-1.58522	-5.29935e-10
77957368	rs76294289	1.40248e-09	-1.97849	-5.29935e-10	1.16469e-17	-1.97933	-5.29935e-10	1.32661e-07	-1.97943	-5.29935e-10
77958864	rs11081596	1.55987e-08	1.32534	-0.894883	1.18331e-17	-1.97946	0.0159895	1.29517e-05	3.3843	-0.782543
77958907	rs11877955	1.17511e-09	-0.897612	-1.25776	1.09979e-17	-1.24367	-0.792998	1.62264e-06	0.303303	0.221281
77959363	rs12458930	9.11058e-09	0.306733	-0.414026	1.39902e-17	-1.96823	0.172213	3.14675e-05	2.62807	0.861413
77959518	rs79980479	3.9877e-09	-2.00774e-10	-0.933516	2.06481e-17	-2.00774e-10	-1.40675	3.97408e-07	-2.00774e-10	-0.882262
77960283	rs7227720	1.89847e-09	-1.13251	-0.543171	8.80535e-18	-1.29507	-0.963944	1.64547e-07	-0.244439	-1.51959
77961021	rs12962437	2.03301e-09	-1.11537	-0.491837	9.32997e-18	-1.27827	-0.922872	1.71609e-07	-0.223081	-1.49892
77961347	rs59873241	1.17573e-08	1.1691	-1.02135	1.00624e-17	-1.97758	-0.14799	9.32567e-06	3.11466	-0.84136
77961529	rs7235249	8.2164e-10	-1.93862	-0.57456	1.2675e-17	-1.21976	-0.674981	4.17083e-08	-1.97098	-1.16554
77961533	rs7235254	8.0218e-10	-1.94077	-0.596385	1.2531e-17	-1.21036	-0.695805	4.10471e-08	-1.97195	-1.18056
77963730	rs78582178	1.41494e-09	-1.96964	-5.29935e-10	1.18937e-17	-1.95836	-5.29935e-10	1.35319e-07	-1.95959	-5.29935e-10
77963966	rs4798947	9.1021e-10	-1.97111	-0.439699	1.52497e-17	-1.09844	-0.611377	4.37471e-08	-1.97937	-1.10943
77965350	rs34494461	8.22018e-10	-1.07887	-1.43385	5.24674e-18	-1.31044	-1.46633	1.4804e-07	-0.171201	-1.69854
77966064	rs2886354	1.80486e-09	-1.92002	0.193773	1.01333e-17	-1.81911	-0.299436	4.14356e-07	-1.90293	1.06243
77966280	rs12960187	6.54685e-10	-1.22691	-1.51342	4.48162e-18	-1.31578	-1.61861	1.20133e-07	-0.379932	-1.69869
77966368	rs4799145	3.96031e-09	-2.00774e-10	-0.940407	2.0422e-17	-2.00774e-10	-1.41776	1.96226e-07	-2.00774e-10	-1.58796
77966625	rs72980350	1.55904e-08	1.43405	-1.00412	1.12479e-17	-1.97562	-0.0385754	1.30575e-05	3.4415	-0.831608
77966646	rs4799146	1.90408e-09	-1.19693	-0.4758	4.35722e-17	-0.453114	-0.20684	2.00977e-06	-0.540175	1.27872
77966688	rs35079503	8.95025e-10	-1.07887	-1.34876	5.86371e-18	-1.31044	-1.35516	1.5113e-07	-0.171201	-1.67788
77967011	rs72980353	1.56467e-08	1.41264	-0.97911	1.32761e-17	-1.97757	0.129164	1.27208e-05	3.43622	-0.85245
77967057	rs55956571	7.95442e-10	-1.10329	-1.4423	5.73979e-18	-1.28908	-1.39787	1.44104e-07	-0.20587	-1.69082
77967853	rs28572771	1.14303e-08	1.10016	-0.980624	1.11694e-17	-1.97897	-0.0422236	9.74062e-06	3.14925	-0.832414
77967972	rs2139393	9.08961e-10	-1.97002	-0.442165	1.49012e-17	-1.18448	-0.548456	4.53701e-08	-1.97927	-1.07311
77968392	rs9956207	9.45792e-10	-1.95374	-0.418719	1.36661e-17	-1.29344	-0.526017	4.63602e-08	-1.97427	-1.05651
77968782	rs73971900	8.35517e-09	-1.77498	1.58113	9.8338e-17	-1.85852	2.01256	7.62235e-07	-1.90923	1.67826
77968796	rs7243052	4.91314e-08	0.932917	0.644851	3.37262e-17	-1.88476	0.968659	3.96095e-06	1.14728	0.269736
77968940	rs73971901	2.07913e-09	-1.58478	-5.29935e-10	2.89406e-17	-1.06913	-5.29935e-10	5.16171e-07	-0.620787	-5.29935e-10
77969285	rs4798949	1.94906e-09	-1.97576	0.326379	1.03898e-17	-1.91989	-0.17366	4.55341e-07	-1.97132	1.22514
77969303	rs11081597	9.86372e-09	0.989403	-1.01727	1.05866e-17	-1.97671	-0.0980736	7.55789e-06	2.93582	-0.872699
77969583	rs77899993	1.92372e-09	-2.00774e-10	-1.66247	1.5519e-17	-2.00774e-10	-1.69231	1.87037e-07	-2.00774e-10	-1.63592
77969726	rs7235170	5.00447e-10	-1.9178	-1.09119	3.7021e-18	-1.80529	-1.32018	1.1014e-07	-1.9365	-0.22897
77969815	rs7229457	5.20429e-10	-1.89698	-1.07286	3.68479e-18	-1.8245	-1.30566	1.15205e-07	-1.91994	-0.200565
77969866	rs111309929	1.46935e-09	-1.93191	-5.29935e-10	1.18088e-17	-1.96553	-5.29935e-10	1.3295e-07	-1.97725	-5.29935e-10
77970604	rs12968557	3.45797e-10	-1.74422	-1.63442	8.05765e-18	-0.694543	-1.65321	5.49359e-08	-1.21196	-1.6491
77970779	rs12964953	7.68693e-10	-1.14406	-1.43573	5.86782e-18	-1.26455	-1.40034	1.37505e-07	-0.252486	-1.69108
77971099	rs117340756	1.40507e-09	-1.97664	-5.29935e-10	1.17142e-17	-1.97357	-5.29935e-10	1.3503e-07	-1.96173	-5.29935e-10
77971939	rs11660652	1.07646e-08	1.07282	-1.01329	1.06315e-17	-1.97858	-0.0919805	8.93504e-06	3.09883	-0.868317
77972066	rs11663146	1.19289e-09	-1.03522	-1.10513	5.47415e-18	-1.85753	-0.876809	2.30354e-07	-0.0434174	-1.38419
77972193	rs10468816	2.0122e-09	-1.9321	0.314602	1.12471e-17	-1.81901	-0.195253	4.71859e-07	-1.9185	1.20796
77972339	rs7229651	7.16339e-10	-1.23953	-1.4108	6.54383e-18	-1.192	-1.36386	1.19961e-07	-0.396278	-1.68378
77972453	rs2365387	1.94084e-09	-1.93445	0.280844	1.08765e-17	-1.82335	-0.224412	4.51886e-07	-1.92117	1.16737
77973702	rs2365388	8.86654e-10	-1.96936	-0.467671	1.58437e-17	-1.11543	-0.556168	4.33294e-08	-1.97951	-1.11888
77973878	rs73975203	2.90362e-09	-0.980512	-0.27026	7.6471e-17	-0.0733922	-0.0240704	3.6484e-06	-0.204663	1.53948
77974983	rs6506816	1.23991e-09	-1.43686	-0.664834	6.55616e-18	-1.60422	-0.949752	2.14197e-07	-1.51289	0.0125646
77975370	rs117698130	4.10188e-09	-0.905285	-5.29935e-10	9.30525e-16	2.40137	-5.29935e-10	3.25986e-07	-1.08037	-5.29935e-10
77975782	rs11875635	2.20863e-09	-1.5782	0.0538461	3.5697e-16	1.61231	-0.169038	8.03136e-08	-1.60416	-0.877129
77976140	rs11081600	2.46322e-09	-1.14836	-0.266902	5.04172e-17	-0.453506	-0.0605346	2.72524e-06	-0.529358	1.57245
77976956	rs7236219	2.45664e-09	-1.95459	0.536649	1.70673e-17	-1.6503	0.0530851	5.9831e-07	-1.9318	1.45869
77977252	rs7237283	8.46131e-10	-1.22273	-1.26108	6.94186e-18	-1.42612	-1.07068	1.20433e-07	-0.463802	-1.61233
77977996	rs113296711	1.48501e-09	-1.92131	-5.29935e-10	1.1726e-17	-1.97257	-5.29935e-10	1.32684e-07	-1.97925	-5.29935e-10
77978111	rs8095584	1.32486e-09	-1.90711	-0.128311	1.69557e-17	-1.31611	-0.28766	5.06214e-08	-1.94939	-0.99346
77978379	rs7242269	2.49145e-09	-1.95281	0.548941	1.73645e-17	-1.64392	0.0639703	6.086e-07	-1.92935	1.47329
77979387	rs8088954	2.58855e-09	-1.95097	0.585334	1.78289e-17	-1.63747	0.0839201	6.33936e-07	-1.92685	1.51157
77979569	rs12457111	1.15512e-09	-1.28498	-0.887545	2.72622e-17	-0.596777	-0.532096	1.33248e-06	-0.667274	0.99485
77981246	rs79929208	1.42028e-09	-1.96588	-5.29935e-10	1.19635e-17	-1.95252	-5.29935e-10	1.36127e-07	-1.95364	-5.29935e-10
77981264	rs12953936	1.31706e-09	-1.91293	-0.128406	1.72637e-17	-1.29802	-0.28775	5.04308e-08	-1.9531	-0.993524
77981660	rs79267613	1.86547e-09	-2.00774e-10	-1.69322	1.722e-17	-2.00774e-10	-1.58831	1.75502e-07	-2.00774e-10	-1.69957
77981824	rs72980366	2.23748e-08	1.53502	-0.743809	1.5873e-17	-1.92548	0.255728	2.00191e-05	3.74805	-0.710834
77982107	rs1879104	1.07781e-09	-1.31305	-0.928749	2.47565e-17	-0.643695	-0.581593	1.13888e-06	-0.748829	0.919408
77982228	rs1533654	2.7529e-09	-1.96315	0.65907	1.72511e-17	-1.71515	0.128655	6.58329e-07	-1.94299	1.56547
77982474	rs192357878	1.55417e-09	-1.87579	-5.29935e-10	1.17177e-17	-1.97327	-5.29935e-10	2.04177e-07	-1.54824	-5.29935e-10
77982609	rs556975179	4.08159e-08	1.39234	-5.29935e-10	7.9574e-17	-0.0576863	-5.29935e-10	4.0134e-06	1.43017	-5.29935e-10
77982902	rs62101590	9.79337e-10	-1.39017	-0.947441	2.17129e-17	-0.753858	-0.60261	9.99942e-07	-0.854472	0.894944
77983937	rs55671629	1.03068e-09	-1.35685	-0.929665	2.32353e-17	-0.706006	-0.582696	1.07099e-06	-0.808608	0.91772
77984095	rs9709791	5.71023e-10	-1.88236	-0.994694	3.57086e-18	-1.95481	-1.20676	1.43995e-07	-1.9166	0.0191555
77984130	rs56191033	1.037e-09	-1.36526	-0.915136	2.33619e-17	-0.718053	-0.565216	1.08735e-06	-0.820158	0.944431
77984345	rs12373373	1.56663e-08	1.14412	-0.709336	1.62373e-17	-1.95194	0.304882	1.10206e-05	3.11607	-0.675777
77984604	rs9675571	2.74108e-09	-1.95213	0.643748	1.41697e-17	-1.91884	0.135577	6.51643e-07	-1.96847	1.58074
77984717	rs11659843	5.61528e-09	-0.905704	0.314466	1.8243e-17	-1.52457	-0.0060283	3.90212e-07	0.0769876	-0.977523
77985295	rs56257783	1.00516e-09	-1.38192	-0.929665	2.24143e-17	-0.741979	-0.582696	1.03469e-06	-0.84309	0.91772
77985412	rs75374643	6.30998e-09	-0.474598	-5.29935e-10	3.37426e-15	3.68956	-5.29935e-10	4.87033e-07	-0.678892	-5.29935e-10
77985650	rs111447074	2.01555e-09	-1.61584	-5.29935e-10	3.81167e-17	-0.793722	-5.29935e-10	1.64693e-07	-1.76314	-5.29935e-10
77985696	rs143362537	5.8066e-09	-0.557734	-5.29935e-10	3.52768e-17	-0.871148	-5.29935e-10	4.80211e-07	-0.693	-5.29935e-10
77985759	rs1879102	2.6857e-09	-1.96414	0.63535	1.39549e-17	-1.87419	0.0756533	5.46197e-07	-1.97563	1.41138
77985761	rs1879103	2.6857e-09	-1.96414	0.63535	1.39549e-17	-1.87419	0.0756533	5.46197e-07	-1.97563	1.41138
77986114	rs7236181	1.03375e-09	-1.36526	-0.918271	2.29458e-17	-0.718053	-0.583184	1.04833e-06	-0.820158	0.907884
77986130	rs62101593	1.24945e-09	-1.68996	-0.404058	1.00876e-17	-1.60382	-0.519247	5.35724e-08	-1.77603	-1.11016
77986377	rs7237826	6.14338e-09	-0.755842	0.254487	1.40945e-17	-1.65854	-0.130043	4.39654e-07	0.281398	-1.06263
77986613	rs8093843	1.09229e-09	-1.33829	-0.890157	2.48361e-17	-0.67244	-0.549637	1.19424e-06	-0.740956	0.959
77986924	rs143342238	2.03367e-09	-0.978005	-0.628883	9.35166e-18	-1.88816	-0.310658	2.0408e-07	-0.907459	-0.641253
77987229	rs58823975	2.70665e-08	1.63756	-0.655995	1.87384e-17	-1.88424	0.380446	2.81804e-05	4.00071	-0.621554
77987232	rs74532073	1.89708e-09	-2.00774e-10	-1.67641	1.56224e-17	-2.00774e-10	-1.68567	2.11096e-07	-2.00774e-10	-1.51491
77988216	rs11659836	2.89689e-08	1.69534	-0.645845	1.91913e-17	-1.87468	0.39476	3.06664e-05	4.07493	-0.611238
77988326	rs56808857	1.87006e-09	-1.35707	-0.333688	8.02125e-18	-1.87608	-0.476196	7.91338e-08	-1.45834	-1.03775
77990447	rs60673318	7.4856e-08	2.18268	-0.183846	3.72841e-17	-1.84452	1.02872	9.70018e-05	4.75766	-0.142405
77991401	rs62101595	1.40819e-09	-1.97443	-5.29935e-10	1.29236e-17	-1.87532	-5.29935e-10	1.40785e-07	-1.91999	-5.29935e-10
77991527	rs9949023	1.78789e-09	-1.76157	0.0258754	1.33557e-17	-1.70112	-0.141305	6.50841e-08	-1.8027	-0.888845
77991985	rs9676180	1.32777e-09	-1.34683	-0.686393	2.79811e-17	-0.684645	-0.418198	1.60432e-06	-0.752836	1.26607
77997052	rs4398161	1.74803e-09	-1.97374	0.215498	8.88491e-18	-1.96108	-0.288944	3.86254e-07	-1.97796	1.06722
77997191	rs56350247	2.8351e-09	0.412139	-1.68679	3.74209e-18	-1.68552	-1.42921	2.05435e-06	2.30869	-1.5482
77997606	rs12326494	1.92223e-09	-1.51083	-0.152413	1.03879e-17	-1.81856	-0.275175	6.98784e-08	-1.61521	-1.00526
77998335	rs1122754	7.32022e-10	-1.47249	-1.15618	1.53154e-17	-0.867388	-0.838125	6.42769e-07	-0.959224	0.557784
77998340	rs1122753	2.13368e-09	-1.44458	-0.114298	1.02012e-17	-1.8375	-0.274374	7.53862e-08	-1.56055	-0.98405
77998375	rs1122752	2.16677e-09	-1.42919	-0.114298	1.01223e-17	-1.84526	-0.274374	7.6421e-08	-1.54692	-0.98405
77998496	rs72980382	6.52056e-09	-0.441769	-5.29935e-10	1.88164e-17	-1.49964	-5.29935e-10	2.63809e-06	1.01058	-5.29935e-10
77998972	rs67693980	7.14612e-09	-0.585174	0.235014	1.24095e-17	-1.74488	-0.171033	5.57862e-07	0.517979	-1.06109
78000441	rs12709641	1.833e-09	-1.54532	-0.165455	1.01127e-17	-1.79772	-0.322861	6.69571e-08	-1.64487	-1.0183
78000852	rs117814140	2.13739e-09	-1.55715	-5.29935e-10	1.98548e-17	-1.44593	-5.29935e-10	2.23747e-07	-1.45671	-5.29935e-10
78001282	rs1519619	7.95586e-10	-1.42403	-1.12137	1.58337e-17	-0.877776	-0.794459	7.29928e-07	-0.902372	0.628093
78001356	rs189353100	1.49792e-09	-1.91265	-5.29935e-10	1.34983e-17	-1.83181	-5.29935e-10	1.35217e-07	-1.96034	-5.29935e-10
78001819	rs8089280	1.60803e-09	-1.95726	0.115538	8.31728e-18	-1.92057	-0.395469	3.67878e-07	-1.97429	1.01482
78002054	rs116260140	1.5667e-09	-1.86776	-5.29935e-10	1.85142e-17	-1.51583	-5.29935e-10	2.07035e-07	-1.53433	-5.29935e-10
78002055	rs8083484	2.01941e-08	1.21262	-0.523964	2.18852e-17	-1.91372	0.565158	1.77177e-05	3.40252	-0.487429
78002239	rs6506819	1.7107e-09	-1.94894	0.169113	1.01854e-17	-1.92035	-0.193063	4.04188e-07	-1.96935	1.10401
78002325	rs189253450	1.61503e-09	-1.83738	-5.29935e-10	1.24653e-17	-1.91142	-5.29935e-10	1.8298e-07	-1.65785	-5.29935e-10
78002730	rs4798950	5.28763e-09	0.346609	-0.997969	4.24082e-18	-1.88385	-1.10577	1.71597e-06	0.355425	0.225084
78003207	rs67491878	6.37751e-10	-1.06698	-1.69956	4.51906e-18	-1.39031	-1.53576	1.18635e-07	-0.593627	-1.49755
78003307	rs12961654	1.87286e-09	-1.53859	-0.15068	1.02111e-17	-1.80204	-0.308862	6.8022e-08	-1.63895	-1.00844
78003523	rs117523816	1.58959e-08	-2.00774e-10	0.449331	9.12187e-17	-2.00774e-10	0.078886	1.71832e-06	-2.00774e-10	0.581877
78003573	rs12962083	1.51254e-09	-1.97618	0.0732417	9.04165e-18	-1.86127	-0.371259	3.49575e-07	-1.97881	0.968301
78003909	rs6506820	1.87563e-09	-1.56529	-0.122492	1.14638e-17	-1.78441	-0.210767	7.16767e-08	-1.66238	-0.932683
78003932	rs76646105	2.73028e-09	-2.00774e-10	-1.31233	1.56108e-17	-2.00774e-10	-1.68641	2.46264e-07	-2.00774e-10	-1.36082
78004048	rs12456553	4.7511e-10	-1.81526	-1.24568	2.88969e-18	-1.97181	-1.40142	1.10748e-07	-1.82363	-0.336341
78004132	rs6506821	1.82387e-09	-1.59118	-0.124596	1.08514e-17	-1.76594	-0.284138	6.61078e-08	-1.68497	-0.990967
78004331	rs73496417	1.84802e-09	-1.57802	-0.124596	1.07481e-17	-1.77551	-0.284138	6.68704e-08	-1.6735	-0.990967
78005623	rs146552949	1.85152e-09	-2.00774e-10	-1.70072	1.53871e-17	-2.00774e-10	-1.70084	2.44261e-07	-2.00774e-10	-1.36899
78006481	rs56361407	7.6244e-10	-1.44309	-1.14487	1.71064e-17	-0.783265	-0.811654	7.03757e-07	-0.912799	0.602007
78006754	rs8088277	1.93091e-09	-1.38415	-0.274589	8.79901e-18	-1.86421	-0.39552	7.91701e-08	-1.47387	-1.02176
78006784	rs12965158	6.45602e-10	-1.22808	-1.52622	3.87734e-18	-1.54024	-1.53899	1.46371e-07	-0.771656	-1.10943
78007270	rs71369943	1.65452e-09	-1.54022	-0.273005	9.59175e-18	-1.77947	-0.394004	6.82106e-08	-1.62396	-1.02067
78007306	rs34170677	5.38955e-09	-0.767499	0.13523	1.21451e-17	-1.67785	-0.259592	4.4344e-07	0.345243	-1.11791
78007784	rs12970236	6.33331e-10	-1.201	-1.57249	3.67069e-18	-1.55605	-1.57794	1.46562e-07	-0.720317	-1.15946
78008334	rs9955360	1.39051e-09	-1.97859	-0.00846825	2.2125e-17	-1.86199	0.524327	3.24633e-07	-1.9776	0.893068
78009148	rs117483780	1.71745e-09	-1.77589	-5.29935e-10	1.32466e-17	-1.85063	-5.29935e-10	1.38573e-07	-1.93583	-5.29935e-10
78010194	rs7233529	6.49411e-10	-1.64852	-1.0999	1.30612e-17	-1.11643	-0.748299	5.86894e-07	-1.21068	0.718295
78010620	rs75887571	2.47891e-09	-1.40891	-5.29935e-10	4.25099e-15	3.92053	-5.29935e-10	2.19838e-07	-1.47433	-5.29935e-10
78012249	rs7505302	3.71838e-08	1.44653	-0.147386	8.26107e-18	-1.90473	-0.418088	3.82058e-05	3.75716	-0.0736405
78012463	rs72980401	4.13965e-08	1.53159	-0.125126	8.54035e-18	-1.89172	-0.397853	4.36273e-05	3.86707	-0.0508604
78012915	rs73496422	3.43813e-09	-0.57571	-0.506094	1.36304e-17	-1.63359	-0.188486	4.7547e-07	0.439383	-1.1423
78012929	rs11874613	1.02662e-09	-1.63511	-0.655345	1.81947e-17	-1.12902	-0.404224	8.90144e-07	-1.19397	1.11812
78013878	rs12954011	5.21021e-09	-0.897816	0.231706	3.17131e-17	-1.67974	0.70209	5.7401e-06	-0.401312	2.18932
78014320	rs12606550	4.9013e-08	1.45231	0.123049	1.01953e-17	-1.89064	-0.221804	4.91838e-05	3.74645	0.189643
78014582	rs12456851	6.95873e-10	-1.6225	-1.05681	1.47981e-17	-1.07473	-0.665146	6.69578e-07	-1.17129	0.810711
78014608	rs8099569	3.03981e-09	-1.20494	-5.29935e-10	5.21051e-17	-0.481112	-5.29935e-10	8.93343e-07	-0.0722539	-5.29935e-10
78014614	rs7507083	6.87568e-09	-0.677563	0.288824	3.99458e-17	-1.52529	0.778438	8.41284e-06	-0.112207	2.2825
78014997	rs12959193	9.82965e-09	-0.649892	0.618566	2.21929e-17	-1.59526	0.260653	5.94501e-07	0.341692	-0.821194
78015057	rs7236400	1.13716e-09	-1.9573	-0.230891	1.84525e-17	-1.9171	0.39792	2.58856e-07	-1.97348	0.66253
78015180	rs12960632	1.08062e-08	-0.590411	0.6538	2.22248e-17	-1.62623	0.293066	6.57114e-07	0.420073	-0.799441
78015230	rs67639947	9.94978e-09	-0.668087	0.648908	2.19987e-17	-1.63196	0.288564	5.92941e-07	0.320337	-0.802468
78015557	rs62101624	1.5135e-09	-1.90231	-5.29935e-10	1.7606e-17	-1.56613	-5.29935e-10	4.15506e-07	-0.837728	-5.29935e-10
78017073	rs149056417	3.97737e-08	1.22727	0.139207	9.63837e-18	-1.92468	-0.243941	3.35257e-05	3.31017	0.242675
```
