## Supplementary material for "Characterization of shared and ancestry-specific signals driving complex traits using multi-ancestry fine-mapping": susiex_nc3.cs80.summary

```
# chr18:77078986-78078986
CS_ID	CS_LENGTH	CS_PURITY	MAX_PIP_SNP	BP	REF_ALLELE	ALT_ALLELE	REF_FRQ	BETA	SE	-LOG10P	MAX_PIP	POST-HOC_PROB_POP1	POST-HOC_PROB_POP2
1	11	0.99584	rs8091497	77632565	A,A	G,G	0.631213,0.580357	0.0267055,0.044633	0.00409792,0.00866195	10.1439,6.59062	0.0878506	0.999811	0.996427
2	3	0.995234	rs11664298	77578986	A,A	G,G	0.837972,0.881944	0.0384543,0.0136131	0.00536574,0.0132476	12.1142,0.516918	0.416608	1	0.59924
3	7	0.768995	rs12455965	77688830	C,C	G,G	0.5666,0.500992	0.0235716,0.0425455	0.00398985,0.00854937	8.46025,6.1887	0.199909	0.993491	0.959689
```
