## Supplementary material for "Characterization of shared and ancestry-specific signals driving complex traits using multi-ancestry fine-mapping": susiex_nc1.cs80.cs

```
CS_ID	SNP	BP	REF_ALLELE	ALT_ALLELE	REF_FRQ	BETA	SE	-LOG10P	CS_PIP	OVRL_PIP
1	chr19:11085680:AC:A	11085680	A,A	AC,AC	1,1	inf,inf	inf,inf	64.6626,31.1984	0.7748	0.7748
1	chr19:11081053:C:T	11081053	T,T	C,C	1,1	inf,inf	inf,inf	63.7501,31.5697	0.223434	0.223434
```
