## Supplementary material for "Characterization of shared and ancestry-specific signals driving complex traits using multi-ancestry fine-mapping": susiex_nc1.cs80.snp

```
BP	SNP	PIP(CS1)	LogBF(CS1,Pop1)	LogBF(CS1,Pop2)
9624151	chr19:9624151:C:T	4.26728e-94	-2.77727	-1.64906
9624206	chr19:9624206:G:A	5.26405e-93	-2.60136e-09	-1.91383
9624706	chr19:9624706:C:T	1.96404e-92	-2.60136e-09	-0.597141
9624862	chr19:9624862:A:G	3.10869e-93	-2.60136e-09	-2.44053
9625152	chr19:9625152:C:T	4.81494e-93	-2.60136e-09	-2.003
9625191	chr19:9625191:G:T	3.01897e-93	-2.60136e-09	-2.46981
9625550	chr19:9625550:G:A	4.67027e-94	-2.82315	-1.51295
9625988	chr19:9625988:T:G	6.55375e-93	-2.60136e-09	-1.69469
9626261	chr19:9626261:G:A	3.90672e-94	-2.83256	-1.68205
9626295	chr19:9626295:G:C	4.86415e-93	-0.14305	-1.84979
9626591	chr19:9626591:T:C	6.09266e-93	-2.60136e-09	-1.76764
9628077	chr19:9628077:G:A	4.38924e-93	-2.60136e-09	-2.09557
9628359	chr19:9628359:C:T	3.61078e-93	-2.60136e-09	-2.2908
9628433	chr19:9628433:T:C	4.35756e-93	-2.60136e-09	-2.10282
9629670	chr19:9629670:T:C	2.65584e-93	-0.32162	-2.27635
9629856	chr19:9629856:A:T	3.60192e-93	-2.60136e-09	-2.29326
9629961	chr19:9629961:C:T	3.56584e-93	-2.60136e-09	-2.30333
9630540	chr19:9630540:G:A	2.98497e-93	-0.209061	-2.27208
9630602	chr19:9630602:T:C	5.90239e-93	-2.60136e-09	-1.79937
9630762	chr19:9630762:G:A	7.37463e-93	-2.60136e-09	-1.57668
9630938	chr19:9630938:G:A	3.15032e-93	-2.60136e-09	-2.42722
9631631	chr19:9631631:G:A	5.20316e-93	-2.60136e-09	-1.92546
9631674	chr19:9631674:G:A	4.83939e-93	-2.60136e-09	-1.99794
9631904	chr19:9631904:A:G	3.40687e-93	-2.60136e-09	-2.34893
9632560	chr19:9632560:T:A	6.2553e-93	-1.7413	-6.54159e-09
9632691	chr19:9632691:T:C	3.25316e-93	-2.60136e-09	-2.3951
9632925	chr19:9632925:G:A	3.44652e-93	0.0871295	-2.42449
9633619	chr19:9633619:A:G	4.57147e-93	-2.60136e-09	-2.05489
9633716	chr19:9633716:G:T	1.94413e-92	-2.60136e-09	-0.607327
9633751	chr19:9633751:G:A	3.40819e-93	-2.60136e-09	-2.34855
9633775	chr19:9633775:G:A	2.99888e-93	-2.60136e-09	-2.47649
9633896	chr19:9633896:G:A	1.99765e-92	0.294327	-0.874498
9634022	chr19:9634022:A:G	4.55322e-93	-2.60136e-09	-2.05889
9634244	chr19:9634244:G:A	6.58975e-93	-2.60136e-09	-1.68921
9634662	chr19:9634662:A:G	4.42516e-93	-2.60136e-09	-2.08742
9634829	chr19:9634829:G:T	1.46029e-92	0.0955915	-0.989101
9634865	chr19:9634865:G:A	3.90174e-93	-2.60136e-09	-2.21331
9634993	chr19:9634993:C:G	8.7134e-93	-2.60136e-09	-1.40987
9635278	chr19:9635278:G:A	7.81199e-93	-2.60136e-09	-1.51907
9635615	chr19:9635615:G:A	4.58339e-93	-2.60136e-09	-2.05229
9635628	chr19:9635628:G:T	3.00024e-93	-2.60136e-09	-2.47604
9635691	chr19:9635691:G:A	6.48706e-94	-2.72774	-1.27976
9636888	chr19:9636888:G:A	5.34289e-93	0.160047	-2.05901
9637700	chr19:9637700:C:T	3.45526e-93	-2.60136e-09	-2.33483
9637967	chr19:9637967:G:T	8.61625e-93	-2.60136e-09	-1.42108
9638137	chr19:9638137:G:A	2.40484e-93	-2.69724	-6.54159e-09
9638196	chr19:9638196:G:A	1.21809e-92	-2.60136e-09	-1.07486
9638231	chr19:9638231:G:A	6.89997e-94	-2.71291	-1.23289
9638353	chr19:9638353:A:G	6.91415e-93	-0.119047	-1.52211
9639352	chr19:9639352:A:T	3.56169e-93	-2.60136e-09	-2.30449
9639459	chr19:9639459:T:C	4.64389e-93	-2.60136e-09	-2.03918
9639489	chr19:9639489:A:G	5.68517e-93	0.192262	-2.02913
9640213	chr19:9640213:G:A	4.53285e-93	0.311008	-2.37439
9640254	chr19:9640254:C:T	4.55649e-93	-2.05818	-6.54159e-09
9640418	chr19:9640418:T:G	9.85891e-93	-0.171567	-1.11479
9640715	chr19:9640715:G:A	3.817e-93	-2.60136e-09	-2.23527
9640756	chr19:9640756:G:A	6.49027e-93	0.0068514	-1.71128
9641429	chr19:9641429:C:T	3.16252e-93	-2.60136e-09	-2.42336
9641712	chr19:9641712:G:A	2.38859e-92	-0.401441	-6.54159e-09
9642129	chr19:9642129:G:A	9.99996e-92	1.03044	-6.54159e-09
9642493	chr19:9642493:C:T	9.0403e-93	0.0422533	-1.41529
9642771	chr19:9642771:T:C	5.53899e-94	-2.66636	-1.49914
9642898	chr19:9642898:C:T	6.28499e-93	-2.60136e-09	-1.73657
9643026	chr19:9643026:G:A	2.13762e-93	-2.81503	-6.54159e-09
9643060	chr19:9643060:AAAAG:A	3.40272e-93	-2.60136e-09	-2.35015
9643062	chr19:9643062:AAG:A	4.28478e-92	0.182925	-6.54159e-09
9643073	chr19:9643073:C:T	4.0381e-93	-0.122928	-2.05603
9643087	chr19:9643087:C:G	4.42723e-93	-2.60136e-09	-2.08696
9643662	chr19:9643662:TTTTTTAA:T	3.22254e-93	-2.60136e-09	-2.40456
9644446	chr19:9644446:G:T	5.23279e-93	-2.60136e-09	-1.91978
9644811	chr19:9644811:C:T	6.31187e-93	-2.60136e-09	-1.7323
9644821	chr19:9644821:G:A	3.27497e-93	-2.60136e-09	-2.38842
9644856	chr19:9644856:G:C	3.03287e-93	-2.60136e-09	-2.46522
9644939	chr19:9644939:C:T	3.45526e-93	-2.60136e-09	-2.33483
9645107	chr19:9645107:G:A	1.71709e-92	-2.60136e-09	-0.731515
9645256	chr19:9645256:A:C	4.57843e-93	-2.60136e-09	-2.05337
9645281	chr19:9645281:G:A	3.03441e-93	-2.60136e-09	-2.46471
9646699	chr19:9646699:T:C	3.48722e-93	-2.60136e-09	-2.32562
9646793	chr19:9646793:T:C	7.70445e-93	-0.0166642	-1.51627
9647155	chr19:9647155:C:T	3.25435e-93	-2.60136e-09	-2.39474
9647581	chr19:9647581:A:C	3.76523e-93	-2.60136e-09	-2.24892
9647845	chr19:9647845:A:C	3.48304e-93	-2.60136e-09	-2.32682
9647990	chr19:9647990:T:C	5.19443e-93	-2.60136e-09	-1.92714
9648368	chr19:9648368:T:C	5.05467e-93	-2.60136e-09	-1.95442
9648996	chr19:9648996:T:C	3.27882e-93	-2.60136e-09	-2.38725
9649092	chr19:9649092:C:T	2.56278e-93	-2.63364	-6.54159e-09
9649346	chr19:9649346:A:G	1.65205e-92	-2.60136e-09	-0.770127
9649399	chr19:9649399:T:C	5.6541e-93	0.168841	-2.01119
9649666	chr19:9649666:A:T	6.70489e-93	-0.120537	-1.55135
9649844	chr19:9649844:A:C	2.89196e-93	-2.51279	-6.54159e-09
9649891	chr19:9649891:C:T	3.05613e-93	-2.60136e-09	-2.45758
9650151	chr19:9650151:A:G	1.48533e-92	-2.60136e-09	-0.87651
9650419	chr19:9650419:C:T	3.47369e-93	-2.60136e-09	-2.32951
9650518	chr19:9650518:G:A	7.87297e-93	-2.60136e-09	-1.51129
9650734	chr19:9650734:A:G	3.06539e-93	-0.0176328	-2.43692
9651363	chr19:9651363:T:C	4.9976e-93	-2.60136e-09	-1.96577
9651998	chr19:9651998:A:G	7.63334e-94	-2.71431	-1.13048
9652319	chr19:9652319:C:T	3.47596e-93	-2.60136e-09	-2.32886
9652476	chr19:9652476:T:C	1.9889e-94	-2.71666	-2.47307
9652896	chr19:9652896:G:A	2.16624e-93	-2.80174	-6.54159e-09
9654374	chr19:9654374:A:C	3.45558e-93	-2.60136e-09	-2.33474
9654690	chr19:9654690:G:A	6.69664e-93	-0.348394	-1.32473
9655061	chr19:9655061:G:A	7.27834e-93	-0.115594	-1.47423
9655145	chr19:9655145:C:T	6.4162e-93	0.00381989	-1.71972
9655146	chr19:9655146:G:A	3.26109e-93	-2.60136e-09	-2.39267
9655359	chr19:9655359:C:T	6.55726e-93	0.33635	-2.03051
9655516	chr19:9655516:T:C	3.12304e-93	-2.60136e-09	-2.43592
9656393	chr19:9656393:T:C	8.7083e-93	0.036588	-1.44704
9657388	chr19:9657388:C:T	4.25944e-93	-2.12559	-6.54159e-09
9657672	chr19:9657672:G:A	1.42066e-92	-2.60136e-09	-0.921023
9658249	chr19:9658249:A:G	5.73385e-93	0.198554	-2.0269
9658413	chr19:9658413:G:A	3.32269e-93	-0.479597	-1.89436
9659030	chr19:9659030:A:T	3.22727e-93	-2.60136e-09	-2.40309
9660256	chr19:9660256:C:T	3.54558e-93	-2.60136e-09	-2.30903
9660455	chr19:9660455:G:A	7.06925e-93	-0.15061	-1.46837
9660574	chr19:9660574:T:C	9.67972e-93	0.00174988	-1.30645
9661118	chr19:9661118:G:A	4.1973e-93	-2.60136e-09	-2.14029
9661182	chr19:9661182:T:C	5.47057e-93	0.109063	-1.98441
9661217	chr19:9661217:A:G	2.08087e-93	-2.84194	-6.54159e-09
9661563	chr19:9661563:A:G	3.96845e-93	-2.60136e-09	-2.19635
9661572	chr19:9661572:GATCAC:G	3.95537e-93	-2.60136e-09	-2.19965
9661577	chr19:9661577:C:T	2.3518e-93	-2.71955	-6.54159e-09
9661656	chr19:9661656:G:A	7.63022e-94	-2.71594	-1.12926
9662090	chr19:9662090:C:T	2.15035e-93	-2.8091	-6.54159e-09
9662446	chr19:9662446:C:T	4.53133e-93	0.291486	-2.3552
9662486	chr19:9662486:C:T	4.37277e-93	-2.60136e-09	-2.09933
9662500	chr19:9662500:T:A	4.56698e-93	-2.60136e-09	-2.05588
9662711	chr19:9662711:C:A	4.27462e-93	-2.12203	-6.54159e-09
9662995	chr19:9662995:G:A	7.38553e-93	-2.60136e-09	-1.57521
9663334	chr19:9663334:C:T	7.93746e-93	0.0626678	-1.5658
9663367	chr19:9663367:G:A	8.3959e-94	-2.72351	-1.02606
9664301	chr19:9664301:A:G	7.47411e-93	-2.60136e-09	-1.56328
9664361	chr19:9664361:C:T	3.24586e-93	-2.60136e-09	-2.39735
9664883	chr19:9664883:A:T	5.1227e-93	-2.60136e-09	-1.94105
9664985	chr19:9664985:G:T	4.68223e-93	-2.60136e-09	-2.03095
9665960	chr19:9665960:A:G	8.99904e-93	-0.0849871	-1.29262
9666091	chr19:9666091:G:A	1.37321e-92	-2.60136e-09	-0.954993
9666215	chr19:9666215:C:T	6.18093e-93	-2.60136e-09	-1.75326
9666885	chr19:9666885:C:A	3.0031e-93	-2.60136e-09	-2.47508
9666949	chr19:9666949:C:T	2.98724e-93	-2.60136e-09	-2.48038
9667041	chr19:9667041:CA:C	3.24758e-93	0.0021479	-2.39897
9667356	chr19:9667356:C:T	8.63396e-94	-2.70395	-1.01766
9667468	chr19:9667468:G:A	4.57147e-93	-2.60136e-09	-2.05489
9668016	chr19:9668016:G:A	3.51595e-93	-2.60136e-09	-2.31742
9668292	chr19:9668292:C:T	2.08475e-93	-2.84008	-6.54159e-09
9668313	chr19:9668313:G:A	3.57449e-93	-2.60136e-09	-2.30091
9668382	chr19:9668382:A:G	8.29574e-94	-2.72946	-1.03211
9668490	chr19:9668490:C:T	4.57791e-93	-2.60136e-09	-2.05349
9669173	chr19:9669173:A:G	6.45628e-93	-0.37534	-1.33434
9670196	chr19:9670196:G:A	3.49928e-93	-2.60136e-09	-2.32217
9670504	chr19:9670504:G:GA	2.62817e-93	-0.246617	-2.36182
9670670	chr19:9670670:G:A	3.45507e-93	-2.60136e-09	-2.33489
9670678	chr19:9670678:A:G	1.91123e-93	-0.530027	-2.39696
9670760	chr19:9670760:G:A	3.63011e-93	-2.60136e-09	-2.28547
9670795	chr19:9670795:C:T	1.71377e-92	-2.60136e-09	-0.733449
9671713	chr19:9671713:G:A	1.14813e-92	-2.60136e-09	-1.13401
9671745	chr19:9671745:C:T	4.68918e-93	-2.02947	-6.54159e-09
9671839	chr19:9671839:G:T	2.11756e-93	-2.82447	-6.54159e-09
9672197	chr19:9672197:A:C	3.45526e-93	-2.60136e-09	-2.33483
9672297	chr19:9672297:A:T	4.3862e-93	0.268729	-2.36499
9672494	chr19:9672494:T:C	3.77804e-92	-2.60136e-09	0.0570619
9672606	chr19:9672606:C:T	4.68918e-93	-2.60136e-09	-2.02947
9672865	chr19:9672865:C:T	2.13762e-92	-2.60136e-09	-0.512452
9672904	chr19:9672904:G:A	3.59292e-93	-2.60136e-09	-2.29576
9672952	chr19:9672952:A:T	2.16491e-93	-2.80235	-6.54159e-09
9673072	chr19:9673072:C:T	7.53425e-93	-2.60136e-09	-1.55527
9673132	chr19:9673132:T:C	2.24179e-93	-2.76746	-6.54159e-09
9673405	chr19:9673405:G:A	3.22729e-93	0.00446465	-2.40755
9673558	chr19:9673558:A:G	3.50161e-93	-2.60136e-09	-2.32151
9674480	chr19:9674480:A:C	3.49557e-93	-2.60136e-09	-2.32323
9675345	chr19:9675345:C:T	7.01107e-93	-2.60136e-09	-1.62724
9675525	chr19:9675525:C:T	1.34236e-93	-0.972336	-2.30797
9675578	chr19:9675578:T:G	3.01144e-93	-2.60136e-09	-2.47231
9675579	chr19:9675579:T:G	2.99101e-93	-2.60136e-09	-2.47912
9675801	chr19:9675801:G:T	3.52242e-93	-2.60136e-09	-2.31558
9675898	chr19:9675898:G:C	3.63279e-93	-2.60136e-09	-2.28473
9675905	chr19:9675905:C:T	1.0379e-93	-2.68629	-0.85124
9676844	chr19:9676844:G:A	8.53956e-93	-2.60136e-09	-1.43002
9676878	chr19:9676878:AC:A	4.42956e-93	0.290647	-2.37708
9677080	chr19:9677080:AG:A	3.31622e-93	-2.60136e-09	-2.3759
9677081	chr19:9677081:G:A	1.91939e-94	-2.82774	-2.39757
9677307	chr19:9677307:C:T	4.67793e-93	-2.60136e-09	-2.03187
9677478	chr19:9677478:A:G	3.46218e-93	-2.60136e-09	-2.33283
9677727	chr19:9677727:A:C	5.90148e-93	0.123476	-1.923
9677864	chr19:9677864:G:A	5.91309e-93	-2.60136e-09	-1.79756
9677994	chr19:9677994:A:T	4.77758e-93	-2.01079	-6.54159e-09
9678473	chr19:9678473:A:G	3.08657e-93	-2.60136e-09	-2.44767
9678576	chr19:9678576:A:G	3.10134e-93	-0.0638578	-2.37904
9679120	chr19:9679120:G:A	4.71609e-93	-2.02375	-6.54159e-09
9679347	chr19:9679347:G:A	1.68786e-92	-2.60136e-09	-0.748683
9679552	chr19:9679552:A:G	3.37777e-93	-2.60136e-09	-2.35751
9679640	chr19:9679640:G:A	8.58339e-94	-2.72015	-1.00734
9680139	chr19:9680139:G:A	7.0579e-93	0.0681198	-1.6887
9680143	chr19:9680143:G:A	4.20008e-93	-2.60136e-09	-2.13962
9680154	chr19:9680154:C:T	3.07339e-93	-2.45195	-6.54159e-09
9680531	chr19:9680531:T:C	3.26719e-93	-2.60136e-09	-2.3908
9680550	chr19:9680550:A:G	8.10883e-94	-2.71812	-1.06624
9680724	chr19:9680724:C:A	3.51927e-93	-2.60136e-09	-2.31648
9680847	chr19:9680847:G:T	3.75648e-93	-2.60136e-09	-2.25125
9681475	chr19:9681475:T:A	7.41023e-93	-2.60136e-09	-1.57187
9681569	chr19:9681569:G:A	8.536e-94	-2.71622	-1.0168
9681611	chr19:9681611:G:A	9.26397e-94	-2.72414	-0.927036
9682054	chr19:9682054:C:T	3.39334e-93	-2.60136e-09	-2.35292
9682118	chr19:9682118:T:C	3.29891e-93	-2.60136e-09	-2.38114
9682582	chr19:9682582:C:T	2.7998e-93	-2.54518	-6.54159e-09
9682970	chr19:9682970:C:T	3.32443e-93	-2.60136e-09	-2.37343
9682989	chr19:9682989:G:A	2.23628e-93	-2.76992	-6.54159e-09
9683015	chr19:9683015:A:C	6.92477e-93	-2.60136e-09	-1.63962
9683092	chr19:9683092:T:C	2.98927e-93	-0.0410312	-2.43867
9683140	chr19:9683140:A:G	9.57242e-93	-2.60136e-09	-1.31584
9683159	chr19:9683159:C:T	5.15314e-93	-2.60136e-09	-1.93512
9683201	chr19:9683201:G:A	6.95319e-93	0.65324	-2.28877
9683302	chr19:9683302:C:T	2.08135e-93	-2.84171	-6.54159e-09
9684473	chr19:9684473:T:C	8.3718e-94	-2.71533	-1.03711
9684672	chr19:9684672:C:T	1.78443e-92	-2.60136e-09	-0.693046
9684868	chr19:9684868:T:C	7.6485e-93	-2.60136e-09	-1.54022
9684923	chr19:9684923:C:T	3.61081e-93	-2.60136e-09	-2.2908
9685011	chr19:9685011:G:A	8.52548e-94	-2.71794	-1.01631
9685094	chr19:9685094:A:C	2.08088e-93	-2.84194	-6.54159e-09
9685278	chr19:9685278:G:T	4.50533e-93	-2.60136e-09	-2.06947
9685305	chr19:9685305:A:T	1.00704e-92	0.0675094	-1.33264
9685409	chr19:9685409:C:T	5.30812e-93	0.410441	-2.31593
9686316	chr19:9686316:T:C	3.34058e-93	0.0748361	-2.44342
9686338	chr19:9686338:C:T	8.6216e-94	-2.7246	-0.998445
9686513	chr19:9686513:G:T	4.85234e-93	-2.60136e-09	-1.99527
9687224	chr19:9687224:T:C	5.88268e-93	-2.60136e-09	-1.80272
9687233	chr19:9687233:T:C	3.54447e-93	-2.60136e-09	-2.30934
9687332	chr19:9687332:G:A	4.61545e-93	-2.04532	-6.54159e-09
9687447	chr19:9687447:T:C	6.7154e-93	-2.60136e-09	-1.67033
9687689	chr19:9687689:C:T	3.49427e-93	-2.60136e-09	-2.32361
9687794	chr19:9687794:A:G	8.02552e-93	0.0386542	-1.53076
9688078	chr19:9688078:C:T	1.74191e-94	-2.8416	-2.48073
9688229	chr19:9688229:G:A	7.85453e-93	-2.60136e-09	-1.51364
9688551	chr19:9688551:G:C	3.23838e-93	0.0471244	-2.44678
9688900	chr19:9688900:A:T	4.44806e-93	-2.60136e-09	-2.08226
9689580	chr19:9689580:T:C	7.2762e-93	-2.60136e-09	-1.59012
9689614	chr19:9689614:G:A	1.13865e-93	-1.10015	-2.34473
9689623	chr19:9689623:C:T	3.35979e-93	-2.36285	-6.54159e-09
9689719	chr19:9689719:G:A	4.31145e-93	-2.60136e-09	-2.11346
9689948	chr19:9689948:T:G	7.00614e-93	-2.60136e-09	-1.62794
9690014	chr19:9690014:T:C	1.05227e-92	0.107463	-1.32865
9690306	chr19:9690306:T:C	6.32885e-93	-1.72961	-6.54159e-09
9690667	chr19:9690667:T:C	2.98925e-93	-2.60136e-09	-2.4797
9690764	chr19:9690764:TCTCTC:T	8.91731e-94	-2.73117	-0.958153
9690992	chr19:9690992:T:C	8.51952e-93	-2.60136e-09	-1.43237
9691137	chr19:9691137:G:A	4.44189e-93	-2.60136e-09	-2.08365
9691721	chr19:9691721:C:G	8.71358e-94	-2.71559	-0.996844
9691830	chr19:9691830:G:A	5.13483e-93	-2.60136e-09	-1.93868
9691877	chr19:9691877:A:G	4.43986e-93	-2.60136e-09	-2.08411
9692293	chr19:9692293:C:T	3.01679e-93	-2.60136e-09	-2.47053
9692405	chr19:9692405:G:A	8.82958e-94	-2.73104	-0.96817
9692591	chr19:9692591:T:C	3.19228e-93	0.0117891	-2.42578
9692593	chr19:9692593:C:T	7.02019e-93	-2.60136e-09	-1.62594
9693046	chr19:9693046:G:A	2.14735e-92	-2.60136e-09	-0.50791
9693130	chr19:9693130:G:A	1.49342e-93	-2.82441	-0.349252
9693500	chr19:9693500:G:A	7.80614e-93	-2.60136e-09	-1.51982
9693770	chr19:9693770:C:T	5.15697e-93	-2.60136e-09	-1.93438
9693819	chr19:9693819:T:C	5.15697e-93	-2.60136e-09	-1.93438
9693863	chr19:9693863:C:T	2.67743e-93	-2.58987	-6.54159e-09
9693972	chr19:9693972:G:A	2.9865e-93	-2.60136e-09	-2.48063
9694002	chr19:9694002:G:A	1.04185e-92	0.0162434	-1.24739
9694721	chr19:9694721:A:G	1.95898e-94	-2.72561	-2.47928
9694998	chr19:9694998:T:C	3.09069e-93	-2.60136e-09	-2.44634
9695016	chr19:9695016:G:A	7.96649e-94	-2.74377	-1.0583
9695226	chr19:9695226:A:T	5.06993e-93	-0.128291	-1.82311
9695247	chr19:9695247:A:G	2.66796e-93	-2.59341	-6.54159e-09
9696303	chr19:9696303:C:T	6.94076e-93	-2.60136e-09	-1.63732
9696562	chr19:9696562:T:C	4.12821e-93	-2.60136e-09	-2.15689
9696578	chr19:9696578:C:T	3.74669e-93	-0.39239	-1.86147
9696967	chr19:9696967:T:C	6.06939e-93	0.565613	-2.33708
9697028	chr19:9697028:A:G	4.26372e-93	-2.60136e-09	-2.12459
9697468	chr19:9697468:C:T	7.24405e-93	-2.60136e-09	-1.59455
9698036	chr19:9698036:G:A	2.99928e-93	-2.60136e-09	-2.47636
9698210	chr19:9698210:A:G	7.82814e-93	0.183327	-1.70033
9698396	chr19:9698396:C:T	3.32769e-93	-2.60136e-09	-2.37245
9698414	chr19:9698414:A:C	9.41472e-93	-0.0419194	-1.29054
9698475	chr19:9698475:T:G	4.26372e-93	-2.60136e-09	-2.12459
9698532	chr19:9698532:A:T	5.15777e-93	-2.60136e-09	-1.93422
9698591	chr19:9698591:A:T	3.57741e-93	0.104036	-2.40412
9698962	chr19:9698962:A:G	9.70641e-93	-0.0111639	-1.29078
9699144	chr19:9699144:C:T	1.01813e-92	0.0360796	-1.29025
9699168	chr19:9699168:C:A	7.65504e-94	-2.75969	-1.08226
9699362	chr19:9699362:A:G	1.00145e-92	0.0783961	-1.34909
9699658	chr19:9699658:C:G	4.64776e-93	-2.60136e-09	-2.03834
9699706	chr19:9699706:G:T	4.07422e-93	-2.60136e-09	-2.17005
9700188	chr19:9700188:T:C	9.71786e-93	0.0498051	-1.35057
9700498	chr19:9700498:C:T	6.89189e-93	-2.60136e-09	-1.64438
9700895	chr19:9700895:G:A	6.4893e-94	-2.75444	-1.25272
9701052	chr19:9701052:C:T	8.98972e-94	-2.74077	-0.940467
9701180	chr19:9701180:C:T	9.30836e-93	-0.134065	-1.20975
9701278	chr19:9701278:C:T	1.76323e-92	-0.704994	-6.54159e-09
9701325	chr19:9701325:A:G	1.02676e-92	-0.0118193	-1.23392
9701455	chr19:9701455:C:T	2.00317e-92	-2.60136e-09	-0.577414
9701512	chr19:9701512:G:A	1.67894e-93	-1.03382	-2.02275
9702045	chr19:9702045:A:G	1.05118e-92	0.00885725	-1.23109
9702193	chr19:9702193:C:A	5.15777e-93	-2.60136e-09	-1.93422
9702206	chr19:9702206:A:G	3.99374e-93	-2.60136e-09	-2.19
9702439	chr19:9702439:C:G	9.47938e-93	-0.047274	-1.27834
9702465	chr19:9702465:T:C	1.7899e-94	-2.81634	-2.47881
9702466	chr19:9702466:G:A	2.9875e-93	-2.60136e-09	-2.48029
9702953	chr19:9702953:A:G	4.32524e-93	-2.60136e-09	-2.11026
9703298	chr19:9703298:C:T	8.30226e-93	0.0405777	-1.49878
9703580	chr19:9703580:A:G	3.39045e-93	0.0526014	-2.40637
9703720	chr19:9703720:A:G	4.42879e-93	-2.60136e-09	-2.0866
9704055	chr19:9704055:G:A	2.98644e-93	-2.60136e-09	-2.48065
9704296	chr19:9704296:T:A	3.45945e-93	-2.60136e-09	-2.33362
9704486	chr19:9704486:A:G	1.07166e-92	0.0327158	-1.23565
9705215	chr19:9705215:C:T	5.6997e-93	-2.60136e-09	-1.83432
9705847	chr19:9705847:G:A	2.99163e-93	-2.60136e-09	-2.47891
9706085	chr19:9706085:A:G	1.51125e-92	-2.60136e-09	-0.859207
9706118	chr19:9706118:T:A	3.57447e-93	-2.30091	-6.54159e-09
9706175	chr19:9706175:A:G	7.87962e-93	0.662114	-2.17256
9706220	chr19:9706220:T:C	1.19926e-92	0.0369602	-1.1274
9706261	chr19:9706261:C:T	2.86757e-93	-2.52126	-6.54159e-09
9706339	chr19:9706339:A:T	2.09074e-93	-2.83721	-6.54159e-09
9706509	chr19:9706509:C:T	3.96148e-93	-2.60136e-09	-2.19811
9706563	chr19:9706563:G:A	4.25293e-93	-2.60136e-09	-2.12712
9706708	chr19:9706708:C:T	6.89178e-93	-2.60136e-09	-1.6444
9706763	chr19:9706763:C:T	3.66087e-93	-2.60136e-09	-2.27703
9707159	chr19:9707159:C:T	1.08426e-92	-0.0108848	-1.18036
9707295	chr19:9707295:C:T	1.0592e-92	0.00231407	-1.21695
9707353	chr19:9707353:C:T	1.12502e-92	0.00583731	-1.16018
9707421	chr19:9707421:C:T	5.75374e-93	-2.60136e-09	-1.82488
9707617	chr19:9707617:A:T	3.45526e-93	-2.60136e-09	-2.33483
9707643	chr19:9707643:G:A	3.00055e-93	-2.60136e-09	-2.47593
9707762	chr19:9707762:G:C	2.20882e-93	-2.78227	-6.54159e-09
9707997	chr19:9707997:T:C	5.75837e-93	0.507658	-2.33173
9708013	chr19:9708013:G:T	9.94611e-93	-0.0476316	-1.22992
9708030	chr19:9708030:G:A	5.55207e-93	-0.174997	-1.68556
9708175	chr19:9708175:A:G	8.39115e-94	-2.75212	-0.998021
9708189	chr19:9708189:C:A	3.73234e-93	-2.60136e-09	-2.25769
9708224	chr19:9708224:G:A	7.06674e-93	-2.60136e-09	-1.61933
9708452	chr19:9708452:G:C	3.59101e-93	-2.60136e-09	-2.2963
9708531	chr19:9708531:C:T	7.01573e-93	-2.60136e-09	-1.62657
9708571	chr19:9708571:C:T	3.16927e-93	-2.60136e-09	-2.42123
9708878	chr19:9708878:C:A	7.5109e-93	-0.0421131	-1.51626
9708897	chr19:9708897:A:T	2.10468e-93	-2.83056	-6.54159e-09
9708980	chr19:9708980:A:T	9.72622e-93	-2.60136e-09	-1.2999
9709121	chr19:9709121:G:A	2.99224e-93	-2.60136e-09	-2.47871
9709518	chr19:9709518:A:C	9.61998e-93	-0.117045	-1.19384
9709920	chr19:9709920:G:A	6.19785e-93	0.264095	-2.01462
9710091	chr19:9710091:C:T	8.12486e-93	0.317459	-1.79726
9710345	chr19:9710345:A:G	3.02263e-93	-2.60136e-09	-2.4686
9710392	chr19:9710392:C:T	8.18827e-93	0.332918	-1.80494
9710523	chr19:9710523:T:TA	6.46981e-93	-2.60136e-09	-1.70758
9710578	chr19:9710578:G:A	2.39688e-92	-2.60136e-09	-0.397974
9710599	chr19:9710599:T:G	4.03985e-93	-2.60136e-09	-2.17852
9710916	chr19:9710916:T:C	8.0221e-93	0.311144	-1.80367
9711062	chr19:9711062:T:A	8.25313e-93	0.285017	-1.74915
9711159	chr19:9711159:C:T	2.14815e-93	-2.81012	-6.54159e-09
9711199	chr19:9711199:C:T	8.22528e-93	0.350571	-1.81809
9711358	chr19:9711358:T:C	3.93695e-93	0.00403061	-2.20835
9711359	chr19:9711359:G:A	8.10142e-93	-0.0327952	-1.44989
9711557	chr19:9711557:G:C	3.45526e-93	-2.60136e-09	-2.33483
9711811	chr19:9711811:C:T	5.14035e-93	-2.60136e-09	-1.93761
9712006	chr19:9712006:A:G	3.45526e-93	-2.60136e-09	-2.33483
9712057	chr19:9712057:A:G	3.33695e-93	-2.60136e-09	-2.36967
9712351	chr19:9712351:T:A	2.17387e-93	-2.79822	-6.54159e-09
9712428	chr19:9712428:C:A	7.92033e-93	0.298765	-1.80406
9712441	chr19:9712441:G:A	2.98977e-93	-2.60136e-09	-2.47953
9712447	chr19:9712447:A:G	8.39546e-93	0.35858	-1.80562
9712460	chr19:9712460:T:C	8.05923e-93	0.299115	-1.78703
9712572	chr19:9712572:G:A	8.50254e-93	0.374289	-1.80865
9712813	chr19:9712813:T:G	9.07662e-94	-2.75381	-0.917801
9713497	chr19:9713497:T:C	8.26821e-93	0.32273	-1.78504
9713720	chr19:9713720:T:C	2.98762e-93	-2.60136e-09	-2.48025
9713767	chr19:9713767:G:T	1.38245e-92	-2.60136e-09	-0.948288
9713805	chr19:9713805:C:T	3.01801e-93	-2.60136e-09	-2.47013
9713846	chr19:9713846:G:A	1.1352e-92	0.0168044	-1.16214
9714045	chr19:9714045:G:C	5.40956e-93	-2.60136e-09	-1.88656
9714575	chr19:9714575:A:G	8.40083e-93	0.337934	-1.78433
9714719	chr19:9714719:G:T	1.45219e-92	-2.60136e-09	-0.899073
9714799	chr19:9714799:A:G	5.81238e-93	-2.60136e-09	-1.81474
9714946	chr19:9714946:T:C	4.39883e-93	-2.60136e-09	-2.09339
9714998	chr19:9714998:G:A	5.26745e-93	-2.60136e-09	-1.91318
9715110	chr19:9715110:A:G	7.99899e-93	0.315968	-1.81138
9715195	chr19:9715195:A:G	7.97261e-93	0.280227	-1.77894
9715349	chr19:9715349:T:A	8.88668e-93	0.387504	-1.77768
9715587	chr19:9715587:T:C	8.31204e-93	0.328625	-1.78565
9715686	chr19:9715686:C:T	9.11669e-93	0.39025	-1.75487
9715691	chr19:9715691:C:T	7.92896e-93	0.235619	-1.73983
9715698	chr19:9715698:T:G	5.70378e-93	-2.60136e-09	-1.8336
9715796	chr19:9715796:A:G	5.80238e-93	-2.60136e-09	-1.81646
9716104	chr19:9716104:T:C	8.72517e-94	-2.77328	-0.93782
9716639	chr19:9716639:C:T	8.17827e-93	0.341347	-1.8146
9716860	chr19:9716860:CAG:C	2.20482e-93	-2.78408	-6.54159e-09
9717055	chr19:9717055:A:T	4.31578e-93	-2.60136e-09	-2.11245
9717131	chr19:9717131:G:A	7.32508e-93	0.249705	-1.83313
9717133	chr19:9717133:C:T	4.14206e-93	-0.0554831	-2.09805
9717257	chr19:9717257:C:T	3.90707e-93	-2.60136e-09	-2.21194
9717381	chr19:9717381:G:A	2.99969e-93	-2.60136e-09	-2.47622
9717420	chr19:9717420:A:G	8.82227e-93	0.383854	-1.7813
9717579	chr19:9717579:C:T	7.5277e-94	-2.77211	-1.08661
9717583	chr19:9717583:A:G	7.47927e-93	0.256236	-1.81883
9717858	chr19:9717858:G:A	2.17761e-92	-2.60136e-09	-0.493916
9717912	chr19:9717912:A:G	3.34683e-93	-2.36672	-6.54159e-09
9718115	chr19:9718115:G:A	2.98792e-93	-2.60136e-09	-2.48015
9718262	chr19:9718262:G:A	2.74254e-91	-2.60136e-09	2.03933
9718350	chr19:9718350:G:A	1.22815e-92	0.097215	-1.16385
9718379	chr19:9718379:A:T	8.55547e-93	0.356329	-1.78449
9718627	chr19:9718627:A:G	8.28873e-93	0.317692	-1.77752
9718638	chr19:9718638:C:T	3.26657e-93	-2.39099	-6.54159e-09
9718650	chr19:9718650:C:T	3.67049e-93	-2.60136e-09	-2.2744
9718742	chr19:9718742:C:T	7.56796e-93	0.242655	-1.79346
9718869	chr19:9718869:TAC:T	1.19567e-93	-2.66029	-0.73573
9718901	chr19:9718901:TGTGTGTG:T	2.08141e-93	-2.84168	-6.54159e-09
9719176	chr19:9719176:A:T	8.53485e-93	0.324849	-1.75542
9719289	chr19:9719289:AC:A	3.02194e-93	-2.60136e-09	-2.46883
9719395	chr19:9719395:G:C	8.38942e-93	0.305601	-1.75336
9719399	chr19:9719399:G:T	8.23358e-93	0.288372	-1.75488
9719596	chr19:9719596:A:G	6.5402e-93	-2.60136e-09	-1.69676
9719811	chr19:9719811:G:A	8.88619e-93	0.433536	-1.82377
9719871	chr19:9719871:G:C	8.9026e-93	0.380001	-1.76839
9719959	chr19:9719959:T:C	8.8869e-93	0.399504	-1.78965
9720028	chr19:9720028:G:A	5.59289e-93	-2.60136e-09	-1.85323
9720049	chr19:9720049:C:T	8.52907e-93	0.335337	-1.76659
9720119	chr19:9720119:C:T	8.23885e-94	-2.75318	-1.01527
9720188	chr19:9720188:T:A	9.27991e-93	0.42719	-1.77407
9720299	chr19:9720299:C:T	1.01283e-92	0.440213	-1.69961
9720317	chr19:9720317:A:G	4.01949e-93	-2.60136e-09	-2.18357
9720872	chr19:9720872:C:T	3.1009e-93	-2.60136e-09	-2.44304
9720994	chr19:9720994:C:T	2.39688e-92	-2.60136e-09	-0.397974
9721048	chr19:9721048:TC:T	3.49482e-93	-2.60136e-09	-2.32345
9721089	chr19:9721089:G:A	1.05321e-92	-0.0293347	-1.19097
9721114	chr19:9721114:G:T	8.12704e-93	0.281718	-1.76125
9721139	chr19:9721139:AT:A	9.93988e-93	-0.0374853	-1.24069
9721236	chr19:9721236:A:G	7.84744e-93	0.26046	-1.775
9721346	chr19:9721346:T:C	5.95276e-93	-2.60136e-09	-1.79087
9721424	chr19:9721424:A:G	4.7727e-93	-2.60136e-09	-2.01182
9721686	chr19:9721686:T:C	8.40651e-93	0.351721	-1.79744
9721912	chr19:9721912:G:A	4.90263e-93	-2.60136e-09	-1.98496
9722192	chr19:9722192:G:A	1.10135e-92	1.22443	-2.40004
9722296	chr19:9722296:C:G	2.99817e-93	-2.60136e-09	-2.47673
9722376	chr19:9722376:C:T	1.4869e-92	-2.60136e-09	-0.875448
9722399	chr19:9722399:A:G	5.98338e-93	0.130365	-1.91611
9722450	chr19:9722450:G:A	3.00794e-93	-2.60136e-09	-2.47347
9722801	chr19:9722801:T:C	1.38511e-93	-2.58712	-0.661825
9722854	chr19:9722854:A:G	8.62024e-94	-2.77753	-0.945675
9722948	chr19:9722948:C:T	3.10067e-93	-2.60136e-09	-2.44311
9722956	chr19:9722956:G:A	3.10067e-93	-2.60136e-09	-2.44311
9723324	chr19:9723324:C:T	7.65433e-93	-2.60136e-09	-1.53946
9723411	chr19:9723411:T:C	1.14398e-92	-0.0586821	-1.07894
9723773	chr19:9723773:C:G	2.21281e-93	-2.78046	-6.54159e-09
9723854	chr19:9723854:C:A	3.1569e-93	-2.60136e-09	-2.42514
9723903	chr19:9723903:G:C	3.17291e-93	-2.60136e-09	-2.42008
9723959	chr19:9723959:C:A	5.78739e-93	-2.60136e-09	-1.81905
9724134	chr19:9724134:T:C	4.88636e-93	-2.60136e-09	-1.98828
9724207	chr19:9724207:G:GT	4.75314e-93	-2.60136e-09	-2.01592
9724291	chr19:9724291:G:C	3.93667e-93	-2.60136e-09	-2.20439
9724429	chr19:9724429:T:C	1.31394e-92	-2.60136e-09	-0.999117
9724640	chr19:9724640:T:G	2.1755e-93	-2.79747	-6.54159e-09
9724751	chr19:9724751:G:A	4.75314e-93	-2.60136e-09	-2.01592
9724785	chr19:9724785:C:T	7.43681e-93	-2.60136e-09	-1.56829
9724955	chr19:9724955:A:T	2.15207e-93	-2.8083	-6.54159e-09
9725455	chr19:9725455:G:A	1.01934e-92	-0.0164287	-1.23656
9725645	chr19:9725645:G:A	2.99777e-93	-2.60136e-09	-2.47686
9725786	chr19:9725786:T:C	8.18385e-93	0.342068	-1.81463
9725799	chr19:9725799:G:C	1.16242e-92	-0.0426937	-1.07894
9725973	chr19:9725973:A:G	2.99817e-93	-2.60136e-09	-2.47673
9726237	chr19:9726237:C:T	2.98863e-93	-2.60136e-09	-2.47991
9726238	chr19:9726238:G:A	3.62442e-93	-2.28703	-6.54159e-09
9726883	chr19:9726883:C:T	5.42127e-93	-2.60136e-09	-1.8844
9727057	chr19:9727057:T:C	1.1021e-92	-0.112186	-1.06274
9727228	chr19:9727228:G:A	6.53547e-93	-2.60136e-09	-1.69749
9727241	chr19:9727241:A:C	3.02218e-93	-2.60136e-09	-2.46875
9727879	chr19:9727879:G:C	3.08035e-93	-2.44968	-6.54159e-09
9727934	chr19:9727934:A:G	1.44749e-92	0.00482379	-0.907139
9728410	chr19:9728410:C:T	3.07886e-93	-2.60136e-09	-2.45017
9728504	chr19:9728504:C:T	9.98293e-93	-2.60136e-09	-1.27385
9729020	chr19:9729020:G:A	1.19381e-92	-2.60136e-09	-1.09499
9729190	chr19:9729190:T:C	4.90263e-93	-2.60136e-09	-1.98496
9729480	chr19:9729480:C:T	5.90465e-93	-2.60136e-09	-1.79899
9729751	chr19:9729751:G:A	4.90263e-93	-2.60136e-09	-1.98496
9729767	chr19:9729767:A:C	3.62137e-93	-2.60136e-09	-2.28788
9730008	chr19:9730008:G:A	7.20448e-93	-0.0259322	-1.57409
9730160	chr19:9730160:A:T	7.16645e-93	-1.60532	-6.54159e-09
9730232	chr19:9730232:G:A	8.96821e-94	-2.76802	-0.915606
9730336	chr19:9730336:G:C	7.23495e-93	-0.0122877	-1.58352
9731199	chr19:9731199:G:A	5.55365e-93	-0.499221	-1.36105
9731889	chr19:9731889:G:A	8.84666e-93	0.360871	-1.75556
9732483	chr19:9732483:A:G	5.55999e-94	-2.75873	-1.40299
9733085	chr19:9733085:T:C	8.63448e-93	-2.60136e-09	-1.41896
9733277	chr19:9733277:A:T	4.42154e-93	-0.170282	-1.91796
9733506	chr19:9733506:G:A	4.75666e-93	-2.60136e-09	-2.01518
9733653	chr19:9733653:G:A	4.01007e-93	-2.60136e-09	-2.18592
9734043	chr19:9734043:G:T	7.48544e-93	0.115052	-1.67682
9734595	chr19:9734595:G:A	3.24082e-93	-2.60136e-09	-2.3989
9734693	chr19:9734693:C:T	1.1643e-92	-2.60136e-09	-1.12002
9734748	chr19:9734748:ACT:A	2.78603e-93	-2.55011	-6.54159e-09
9734935	chr19:9734935:T:A	3.50193e-93	-2.60136e-09	-2.32141
9734995	chr19:9734995:G:C	1.77932e-92	-2.60136e-09	-0.695915
9735425	chr19:9735425:T:C	2.56895e-93	-2.63123	-6.54159e-09
9735432	chr19:9735432:A:C	2.99054e-93	-2.60136e-09	-2.47927
9735533	chr19:9735533:C:T	5.19268e-93	-0.190764	-1.73671
9735541	chr19:9735541:G:A	1.88417e-92	-2.60136e-09	-0.638656
9735550	chr19:9735550:G:A	8.57126e-93	-2.60136e-09	-1.42631
9735748	chr19:9735748:G:A	2.11335e-93	-2.82646	-6.54159e-09
9735922	chr19:9735922:C:T	2.58903e-93	-2.62344	-6.54159e-09
9735954	chr19:9735954:C:T	6.7558e-93	0.115072	-1.7794
9735971	chr19:9735971:C:G	2.08664e-93	-2.83917	-6.54159e-09
9736094	chr19:9736094:G:A	3.02708e-93	-2.60136e-09	-2.46713
9736371	chr19:9736371:G:A	1.45471e-93	-0.882693	-2.31723
9736377	chr19:9736377:C:T	6.61405e-93	-2.60136e-09	-1.68553
9736378	chr19:9736378:A:G	1.9046e-92	-2.60136e-09	-0.62787
9737183	chr19:9737183:C:T	3.8673e-93	-2.60136e-09	-2.22217
9737516	chr19:9737516:G:A	6.14909e-93	-2.60136e-09	-1.75842
9737814	chr19:9737814:A:G	3.57398e-93	-2.60136e-09	-2.30105
9738133	chr19:9738133:G:C	4.33008e-93	-0.217225	-1.89192
9738297	chr19:9738297:C:T	8.62208e-93	-2.60136e-09	-1.4204
9738668	chr19:9738668:G:A	3.34215e-93	-2.60136e-09	-2.36811
9738853	chr19:9738853:A:G	3.00817e-93	-2.60136e-09	-2.4734
9738959	chr19:9738959:T:C	2.99687e-93	-2.60136e-09	-2.47716
9739103	chr19:9739103:A:G	6.68068e-93	-0.0777187	-1.59779
9739182	chr19:9739182:A:G	6.79822e-93	-2.60136e-09	-1.65807
9739268	chr19:9739268:T:C	1.99031e-92	-2.60136e-09	-0.583853
9739297	chr19:9739297:G:A	6.11433e-93	-2.60136e-09	-1.76409
9739306	chr19:9739306:G:A	5.39658e-93	-0.205375	-1.68359
9739539	chr19:9739539:C:T	4.17251e-93	-0.169224	-1.97699
9739866	chr19:9739866:A:C	4.79358e-93	-2.00745	-6.54159e-09
9740014	chr19:9740014:T:A	6.09188e-94	-2.72821	-1.34214
9740028	chr19:9740028:A:T	6.07605e-93	-0.0854482	-1.68493
9740458	chr19:9740458:A:T	2.92986e-92	-2.60136e-09	-0.19719
9740806	chr19:9740806:A:G	6.65797e-93	0.0605973	-1.73951
9741724	chr19:9741724:A:T	1.86583e-92	0.127021	-0.775456
9741899	chr19:9741899:C:T	3.00006e-93	-2.60136e-09	-2.4761
9742035	chr19:9742035:C:T	2.08225e-93	-2.84128	-6.54159e-09
9742272	chr19:9742272:G:A	6.42265e-94	-2.72846	-1.28902
9742716	chr19:9742716:C:T	3.79314e-93	-2.60136e-09	-2.24153
9742781	chr19:9742781:C:A	4.4097e-93	-2.60136e-09	-2.09092
9742969	chr19:9742969:C:A	4.32607e-93	-0.250702	-1.85937
9743281	chr19:9743281:T:C	4.28198e-93	0.292857	-2.41317
9743574	chr19:9743574:T:A	3.04547e-93	-2.60136e-09	-2.46107
9744024	chr19:9744024:G:A	3.01476e-93	-2.60136e-09	-2.47121
9744332	chr19:9744332:G:A	2.08959e-94	-2.6702	-2.47015
9744988	chr19:9744988:C:G	4.98192e-93	-2.60136e-09	-1.96891
9745007	chr19:9745007:G:A	4.31478e-93	0.313696	-2.42638
9745243	chr19:9745243:C:T	3.73647e-94	-2.52709	-2.03208
9745408	chr19:9745408:T:C	4.56759e-93	0.364951	-2.42069
9745468	chr19:9745468:C:T	3.1722e-93	-2.60136e-09	-2.4203
9746061	chr19:9746061:G:C	3.84919e-93	-0.294486	-1.93238
9746309	chr19:9746309:A:G	1.75401e-94	-2.83508	-2.48033
9746839	chr19:9746839:C:T	3.13384e-93	-2.60136e-09	-2.43247
9747079	chr19:9747079:T:C	3.01087e-93	-2.60136e-09	-2.4725
9747096	chr19:9747096:T:C	4.02839e-93	-0.247578	-1.93378
9747648	chr19:9747648:C:T	4.54169e-93	0.364827	-2.42626
9747977	chr19:9747977:A:T	3.10681e-93	-2.60136e-09	-2.44113
9748260	chr19:9748260:T:C	4.12133e-93	-0.220926	-1.93763
9748560	chr19:9748560:T:C	3.83481e-93	-0.294713	-1.93589
9748657	chr19:9748657:A:G	3.04797e-93	-2.60136e-09	-2.46025
9748853	chr19:9748853:C:T	2.24744e-93	-2.76494	-6.54159e-09
9749370	chr19:9749370:G:A	4.71985e-93	-2.60136e-09	-2.02295
9749427	chr19:9749427:G:A	7.93747e-93	-0.152759	-1.35038
9749639	chr19:9749639:A:G	3.67571e-93	-2.60136e-09	-2.27298
9749697	chr19:9749697:T:C	3.11385e-93	-2.60136e-09	-2.43887
9749740	chr19:9749740:G:A	2.98495e-93	-0.323668	-2.15748
9750030	chr19:9750030:G:A	1.03392e-92	-2.60136e-09	-1.23879
9750353	chr19:9750353:G:A	2.51664e-93	-0.334067	-2.31774
9751227	chr19:9751227:C:A	3.00947e-93	-2.60136e-09	-2.47297
9751958	chr19:9751958:T:C	9.065e-93	-0.354134	-1.01617
9752139	chr19:9752139:C:T	3.67607e-93	-2.27288	-6.54159e-09
9752502	chr19:9752502:C:G	2.41967e-93	-0.330804	-2.36029
9752807	chr19:9752807:G:A	8.7658e-93	-0.185751	-1.21812
9752885	chr19:9752885:C:T	4.41332e-93	-2.60136e-09	-2.0901
9753471	chr19:9753471:G:A	6.75996e-93	-2.60136e-09	-1.66371
9753546	chr19:9753546:G:A	7.32667e-94	-2.70936	-1.17643
9753645	chr19:9753645:C:T	8.83605e-94	-2.72053	-0.977948
9753993	chr19:9753993:T:G	2.14963e-93	-2.80943	-6.54159e-09
9754681	chr19:9754681:T:A	3.05959e-93	-0.307774	-2.14867
9754903	chr19:9754903:T:C	7.08132e-94	-2.71348	-1.20638
9754925	chr19:9754925:G:A	3.11895e-93	-2.60136e-09	-2.43723
9756062	chr19:9756062:A:T	2.56199e-93	-0.578108	-2.05584
9756173	chr19:9756173:T:C	3.30084e-93	-2.60136e-09	-2.38055
9756576	chr19:9756576:T:C	3.88276e-93	-0.154315	-2.06387
9756800	chr19:9756800:C:CATAACATAAACAACA	3.0914e-93	-0.305477	-2.14063
9756837	chr19:9756837:A:G	2.99336e-93	-2.60136e-09	-2.47833
9756992	chr19:9756992:G:A	3.03207e-93	-0.29701	-2.16848
9757072	chr19:9757072:G:A	1.86928e-92	-0.646589	-6.54159e-09
9757119	chr19:9757119:C:T	3.10972e-93	-0.22434	-2.21586
9757595	chr19:9757595:G:A	5.06413e-93	-2.60136e-09	-1.95255
9757602	chr19:9757602:T:C	3.71378e-93	0.184577	-2.44726
9757728	chr19:9757728:C:T	3.5464e-93	0.13235	-2.44114
9758242	chr19:9758242:C:T	4.74616e-93	-2.60136e-09	-2.01739
9758717	chr19:9758717:T:C	6.73499e-93	-2.60136e-09	-1.66741
9758802	chr19:9758802:A:T	6.63537e-93	-2.60136e-09	-1.68231
9759081	chr19:9759081:C:T	3.10673e-93	-2.60136e-09	-2.44116
9759158	chr19:9759158:C:T	3.02287e-93	-0.293408	-2.17511
9759434	chr19:9759434:C:T	6.4699e-93	-2.60136e-09	-1.70757
9759704	chr19:9759704:T:C	2.87277e-93	-2.51945	-6.54159e-09
9759994	chr19:9759994:G:A	6.00681e-93	-2.60136e-09	-1.78183
9760047	chr19:9760047:T:G	1.15039e-92	-1.13204	-6.54159e-09
9760423	chr19:9760423:G:A	6.80993e-93	-2.60136e-09	-1.65635
9761294	chr19:9761294:A:T	3.57811e-93	-2.60136e-09	-2.2999
9761746	chr19:9761746:C:G	4.21008e-93	0.299296	-2.43654
9761874	chr19:9761874:C:T	3.3528e-93	-2.60136e-09	-2.36493
9761917	chr19:9761917:TA:T	3.91639e-93	-0.260497	-1.94906
9762231	chr19:9762231:G:A	3.0098e-93	-2.60136e-09	-2.47285
9762330	chr19:9762330:A:C	4.70354e-93	-2.60136e-09	-2.02641
9762449	chr19:9762449:C:T	2.99139e-93	-2.60136e-09	-2.47899
9762708	chr19:9762708:C:T	2.13912e-93	-2.81434	-6.54159e-09
9762999	chr19:9762999:A:C	3.18916e-93	0.0149896	-2.42996
9763082	chr19:9763082:T:C	4.55211e-93	-2.60136e-09	-2.05914
9763199	chr19:9763199:T:C	3.08091e-93	-2.60136e-09	-2.4495
9763271	chr19:9763271:G:A	3.19094e-93	-2.41441	-6.54159e-09
9763821	chr19:9763821:T:C	3.85807e-93	-0.26191	-1.96265
9763946	chr19:9763946:T:C	6.78936e-94	-2.69203	-1.26993
9764121	chr19:9764121:C:T	4.18206e-93	-0.216923	-1.927
9764539	chr19:9764539:TC:T	3.73477e-93	-2.60136e-09	-2.25704
9764884	chr19:9764884:C:T	3.06102e-93	-2.60136e-09	-2.45598
9764902	chr19:9764902:T:C	3.03427e-93	-2.60136e-09	-2.46476
9765817	chr19:9765817:C:T	3.77712e-93	-0.339229	-1.90654
9765842	chr19:9765842:A:G	3.22787e-93	0.0358758	-2.43878
9766236	chr19:9766236:A:G	4.12992e-93	-2.60136e-09	-2.15647
9766299	chr19:9766299:A:G	3.35323e-93	-2.60136e-09	-2.3648
9766851	chr19:9766851:G:C	3.70462e-93	-2.26515	-6.54159e-09
9767000	chr19:9767000:T:A	3.28809e-93	-2.60136e-09	-2.38442
9767260	chr19:9767260:C:T	3.63007e-93	-0.357805	-1.92767
9767921	chr19:9767921:G:A	3.23197e-93	-2.60136e-09	-2.40164
9767928	chr19:9767928:C:T	2.65276e-94	-2.45711	-2.4446
9768019	chr19:9768019:T:C	9.70883e-93	-0.336163	-0.965529
9768071	chr19:9768071:T:G	3.27248e-93	-2.38918	-6.54159e-09
9768252	chr19:9768252:T:C	8.96792e-93	-0.0609987	-1.32008
9768279	chr19:9768279:C:G	3.02693e-93	-2.60136e-09	-2.46718
9768310	chr19:9768310:TG:T	2.09461e-93	-2.83536	-6.54159e-09
9768591	chr19:9768591:A:G	3.01914e-93	-2.60136e-09	-2.46976
9768596	chr19:9768596:T:C	1.08319e-92	-2.60136e-09	-1.19223
9768684	chr19:9768684:G:T	3.02822e-93	-2.60136e-09	-2.46676
9768750	chr19:9768750:G:A	1.51561e-92	-2.60136e-09	-0.856322
9768802	chr19:9768802:C:T	3.11574e-93	-2.60136e-09	-2.43826
9768803	chr19:9768803:C:T	3.60684e-93	-2.60136e-09	-2.2919
9768846	chr19:9768846:C:T	3.6872e-93	-2.60136e-09	-2.26986
9768910	chr19:9768910:G:T	3.71304e-93	-2.60136e-09	-2.26288
9769307	chr19:9769307:C:T	1.81338e-94	-2.82773	-2.45439
9770251	chr19:9770251:C:A	3.5475e-94	-2.30667	-2.3044
9770580	chr19:9770580:A:G	3.83113e-94	-2.58023	-1.95393
9770703	chr19:9770703:A:C	5.92217e-94	-2.72299	-1.37562
9770820	chr19:9770820:G:A	9.22349e-93	-2.60136e-09	-1.35298
9771070	chr19:9771070:C:A	3.30821e-94	-2.55124	-2.12967
9771219	chr19:9771219:C:A	3.03965e-93	-2.60136e-09	-2.46299
9772365	chr19:9772365:C:T	3.023e-93	-2.60136e-09	-2.46848
9772369	chr19:9772369:G:A	3.13076e-93	-2.60136e-09	-2.43345
9772471	chr19:9772471:G:A	2.55095e-93	-2.63826	-6.54159e-09
9772831	chr19:9772831:G:C	3.29803e-93	-2.60136e-09	-2.3814
9773377	chr19:9773377:ACTTT:A	3.11e-93	-2.60136e-09	-2.44011
9773710	chr19:9773710:A:G	3.62516e-93	-2.60136e-09	-2.28683
9774120	chr19:9774120:A:G	3.03321e-93	-2.60136e-09	-2.46511
9774200	chr19:9774200:G:A	3.02161e-93	-2.60136e-09	-2.46894
9775215	chr19:9775215:A:G	2.27086e-94	-2.62077	-2.43639
9775376	chr19:9775376:C:T	4.77397e-93	-2.60136e-09	-2.01155
9775582	chr19:9775582:T:C	3.22964e-93	-2.60136e-09	-2.40236
9775607	chr19:9775607:C:T	6.17441e-94	-2.71267	-1.34423
9775616	chr19:9775616:A:G	3.06564e-93	-2.60136e-09	-2.45447
9775682	chr19:9775682:T:C	4.07458e-94	-2.24997	-2.22258
9776040	chr19:9776040:T:C	3.03308e-93	-2.60136e-09	-2.46515
9776086	chr19:9776086:G:A	6.11229e-94	-2.72279	-1.34423
9776251	chr19:9776251:G:A	6.14156e-94	-2.71801	-1.34423
9776336	chr19:9776336:AGTC:A	6.07962e-94	-2.71937	-1.353
9776626	chr19:9776626:T:C	3.26746e-93	-2.60136e-09	-2.39072
9776636	chr19:9776636:C:T	6.00762e-94	-2.70708	-1.37721
9776975	chr19:9776975:G:A	3.17438e-93	-2.60136e-09	-2.41962
9777160	chr19:9777160:C:T	3.10678e-93	-2.60136e-09	-2.44114
9777454	chr19:9777454:C:T	3.53148e-93	-2.60136e-09	-2.31301
9777500	chr19:9777500:G:A	3.01634e-93	-2.60136e-09	-2.47069
9777890	chr19:9777890:G:T	4.37534e-93	-2.60136e-09	-2.09875
9778232	chr19:9778232:T:C	3.16517e-93	-0.560498	-1.86203
9778478	chr19:9778478:G:C	3.06564e-93	-2.60136e-09	-2.45447
9778906	chr19:9778906:G:C	3.03079e-93	-2.60136e-09	-2.46591
9779183	chr19:9779183:T:C	8.20901e-92	-2.60136e-09	0.833089
9779354	chr19:9779354:C:T	4.21924e-94	-2.22888	-2.20877
9779563	chr19:9779563:C:T	3.03826e-93	-2.60136e-09	-2.46345
9779869	chr19:9779869:G:A	3.51576e-93	-2.60136e-09	-2.31747
9780281	chr19:9780281:G:A	3.00717e-94	-2.38463	-2.39168
9780443	chr19:9780443:A:C	3.21562e-93	-2.60136e-09	-2.40671
9781070	chr19:9781070:C:T	4.10102e-93	-2.60136e-09	-2.16349
9781129	chr19:9781129:G:T	1.3477e-92	-2.60136e-09	-0.973746
9781254	chr19:9781254:G:A	2.33377e-93	-2.72724	-6.54159e-09
9781383	chr19:9781383:C:T	3.19291e-93	-2.60136e-09	-2.41379
9782668	chr19:9782668:T:G	2.08131e-93	-2.84173	-6.54159e-09
9783722	chr19:9783722:C:T	8.33132e-93	-2.60136e-09	-1.45471
9783955	chr19:9783955:G:A	5.07261e-93	-2.60136e-09	-1.95087
9784351	chr19:9784351:T:C	2.2574e-93	-2.76052	-6.54159e-09
9784466	chr19:9784466:G:A	3.00834e-93	-2.60136e-09	-2.47334
9784545	chr19:9784545:C:T	3.60852e-93	-2.60136e-09	-2.29143
9784645	chr19:9784645:G:A	3.02505e-93	-2.60136e-09	-2.4678
9784663	chr19:9784663:G:T	2.988e-93	-2.60136e-09	-2.48013
9784943	chr19:9784943:A:C	3.07819e-93	-2.60136e-09	-2.45039
9784998	chr19:9784998:A:G	5.06884e-93	-2.60136e-09	-1.95162
9785411	chr19:9785411:T:G	6.75178e-94	-2.67979	-1.28772
9786886	chr19:9786886:A:T	8.07918e-93	-2.60136e-09	-1.48544
9786955	chr19:9786955:C:A	5.59209e-94	-1.99967	-2.15629
9787707	chr19:9787707:G:A	4.88883e-93	-2.60136e-09	-1.98778
9788170	chr19:9788170:T:C	2.67165e-93	-0.709496	-1.88254
9788243	chr19:9788243:A:G	3.0935e-93	-2.60136e-09	-2.44543
9788322	chr19:9788322:C:T	5.80187e-93	-2.60136e-09	-1.81655
9788497	chr19:9788497:C:T	8.70247e-93	-2.60136e-09	-1.41112
9789293	chr19:9789293:C:T	3.13921e-93	-2.60136e-09	-2.43076
9789313	chr19:9789313:C:A	3.60852e-93	-2.60136e-09	-2.29143
9789481	chr19:9789481:C:T	3.03163e-93	-2.60136e-09	-2.46563
9789852	chr19:9789852:T:A	2.98738e-93	-2.60136e-09	-2.48033
9790941	chr19:9790941:T:C	4.80237e-94	-2.1638	-2.14441
9793029	chr19:9793029:C:G	3.13921e-93	-2.60136e-09	-2.43076
9793141	chr19:9793141:G:T	2.98976e-93	-2.60136e-09	-2.47954
9793423	chr19:9793423:G:A	3.32665e-93	-2.60136e-09	-2.37276
9793543	chr19:9793543:A:G	3.8906e-93	-2.60136e-09	-2.21616
9793916	chr19:9793916:G:C	2.23277e-93	-2.77149	-6.54159e-09
9794046	chr19:9794046:A:G	8.09255e-93	-0.439058	-1.04473
9794047	chr19:9794047:A:C	7.79014e-93	-0.487858	-1.03401
9794193	chr19:9794193:A:G	4.60466e-93	-2.60136e-09	-2.04766
9794586	chr19:9794586:A:C	2.18272e-93	-2.79416	-6.54159e-09
9794618	chr19:9794618:A:C	1.13001e-92	-2.60136e-09	-1.14991
9794642	chr19:9794642:AAT:A	3.45314e-93	-2.60136e-09	-2.33544
9796022	chr19:9796022:A:G	2.10005e-93	-2.83277	-6.54159e-09
9796084	chr19:9796084:C:T	2.98994e-93	-2.60136e-09	-2.47947
9796276	chr19:9796276:C:T	3.41068e-93	-2.60136e-09	-2.34782
9796472	chr19:9796472:C:T	4.38601e-93	-2.60136e-09	-2.09631
9797036	chr19:9797036:T:C	2.13036e-93	-2.81844	-6.54159e-09
9797446	chr19:9797446:G:A	5.18859e-93	-1.92827	-6.54159e-09
9798670	chr19:9798670:T:C	1.26016e-92	-2.60136e-09	-1.0409
9798867	chr19:9798867:C:T	4.62334e-94	-2.19582	-2.15038
9798891	chr19:9798891:G:A	5.11795e-93	-0.362226	-1.57975
9799635	chr19:9799635:A:T	7.39023e-93	-2.60136e-09	-1.57457
9799693	chr19:9799693:A:G	1.75223e-93	-0.647335	-2.3665
9800173	chr19:9800173:T:A	7.14693e-94	-2.67851	-1.23212
9800366	chr19:9800366:A:G	3.14921e-93	-2.60136e-09	-2.42758
9801235	chr19:9801235:C:T	4.18987e-94	-2.5015	-1.94314
9801484	chr19:9801484:A:G	3.1391e-93	-2.60136e-09	-2.43079
9801714	chr19:9801714:C:T	2.64066e-93	-2.6037	-6.54159e-09
9802038	chr19:9802038:A:G	2.98994e-93	-2.60136e-09	-2.47948
9802069	chr19:9802069:T:C	6.0004e-93	-2.60136e-09	-1.7829
9802241	chr19:9802241:G:A	4.44258e-94	-2.23792	-2.14816
9802300	chr19:9802300:T:C	4.47339e-93	-2.60136e-09	-2.07658
9802389	chr19:9802389:T:C	3.14974e-93	-2.60136e-09	-2.42741
9802452	chr19:9802452:G:T	2.99061e-93	-2.60136e-09	-2.47925
9802466	chr19:9802466:A:C	2.98841e-93	-2.60136e-09	-2.47999
9802534	chr19:9802534:G:A	3.04474e-93	-2.60136e-09	-2.46131
9804243	chr19:9804243:T:C	3.03237e-93	-2.60136e-09	-2.46538
9804379	chr19:9804379:C:T	3.1923e-93	-2.60136e-09	-2.41399
9804477	chr19:9804477:C:T	6.96651e-93	-0.280584	-1.35303
9804563	chr19:9804563:T:TTC	6.775e-94	-2.02805	-1.93602
9804852	chr19:9804852:G:A	1.15915e-92	-2.60136e-09	-1.12445
9804893	chr19:9804893:C:T	3.9348e-93	-2.60136e-09	-2.20487
9805210	chr19:9805210:C:T	3.94031e-93	-2.60136e-09	-2.20347
9805527	chr19:9805527:G:A	3.04695e-93	-2.60136e-09	-2.46059
9806241	chr19:9806241:T:C	3.03163e-93	-2.60136e-09	-2.46563
9806932	chr19:9806932:T:C	3.13921e-93	-2.60136e-09	-2.43076
9807051	chr19:9807051:G:A	2.11678e-93	-2.82483	-6.54159e-09
9807196	chr19:9807196:AC:A	5.74596e-94	-2.74749	-1.38132
9807223	chr19:9807223:G:A	7.62677e-93	-0.516973	-1.02609
9807308	chr19:9807308:G:C	2.98642e-93	-2.60136e-09	-2.48065
9807553	chr19:9807553:G:A	4.98212e-94	-2.10995	-2.16151
9807679	chr19:9807679:C:T	2.25101e-93	-0.896016	-1.86733
9807902	chr19:9807902:G:A	2.95645e-92	-2.60136e-09	-0.188155
9807966	chr19:9807966:G:C	3.09254e-93	-2.60136e-09	-2.44573
9808303	chr19:9808303:A:T	6.66636e-93	-1.67765	-6.54159e-09
9809131	chr19:9809131:A:G	4.1235e-93	-2.60136e-09	-2.15803
9809523	chr19:9809523:G:A	6.73861e-93	-2.60136e-09	-1.66687
9810034	chr19:9810034:G:A	3.22267e-93	-2.60136e-09	-2.40452
9810231	chr19:9810231:C:T	4.84989e-93	-2.60136e-09	-1.99577
9810390	chr19:9810390:G:A	3.22718e-93	-2.60136e-09	-2.40312
9810500	chr19:9810500:AG:A	3.09548e-93	-2.60136e-09	-2.44479
9810555	chr19:9810555:G:A	4.24858e-93	-2.60136e-09	-2.12815
9810747	chr19:9810747:A:G	3.34516e-93	-2.36721	-6.54159e-09
9811475	chr19:9811475:G:A	8.06422e-93	-2.60136e-09	-1.48729
9811547	chr19:9811547:G:A	6.48191e-94	-2.56707	-1.44123
9811996	chr19:9811996:G:A	9.79771e-93	-2.60136e-09	-1.29258
9812107	chr19:9812107:T:C	5.81934e-94	-2.60646	-1.50967
9812478	chr19:9812478:T:C	6.31938e-94	-2.02995	-2.00374
9812618	chr19:9812618:C:T	3.21408e-93	-2.60136e-09	-2.40719
9813115	chr19:9813115:A:G	3.90102e-93	-2.60136e-09	-2.21349
9813361	chr19:9813361:G:A	6.54853e-94	-2.57303	-1.42504
9813455	chr19:9813455:C:G	3.14866e-93	-2.60136e-09	-2.42775
9813607	chr19:9813607:T:C	1.71515e-93	-1.29507	-1.74016
9813627	chr19:9813627:A:G	7.17162e-93	-0.59067	-1.01393
9814424	chr19:9814424:C:T	2.98676e-93	-2.60136e-09	-2.48054
9814533	chr19:9814533:A:T	2.99089e-93	-2.60136e-09	-2.47916
9814616	chr19:9814616:G:T	3.11812e-93	-2.60136e-09	-2.4375
9814739	chr19:9814739:A:C	4.44527e-93	-2.60136e-09	-2.08289
9815078	chr19:9815078:T:A	4.17505e-93	-2.60136e-09	-2.1456
9815429	chr19:9815429:A:C	7.42356e-93	-2.60136e-09	-1.57007
9815448	chr19:9815448:G:A	2.98628e-93	-2.60136e-09	-2.4807
9816094	chr19:9816094:G:A	7.12601e-93	-2.60136e-09	-1.61098
9816184	chr19:9816184:G:A	3.89884e-94	-2.64226	-1.87437
9816494	chr19:9816494:G:A	2.98638e-93	-2.60136e-09	-2.48067
9816920	chr19:9816920:C:T	3.08202e-93	-2.60136e-09	-2.44914
9816932	chr19:9816932:T:A	2.9272e-93	-2.50068	-6.54159e-09
9817204	chr19:9817204:G:A	2.71606e-92	-2.60136e-09	-0.272962
9817368	chr19:9817368:C:T	3.92037e-94	-2.15589	-2.35524
9817724	chr19:9817724:T:C	3.14568e-93	-2.60136e-09	-2.4287
9818362	chr19:9818362:A:G	7.68367e-93	-0.525886	-1.00975
9819161	chr19:9819161:G:A	3.28585e-93	-2.60136e-09	-2.3851
9819363	chr19:9819363:G:A	2.5001e-92	-2.60136e-09	-0.355812
9819421	chr19:9819421:C:T	4.3071e-93	-2.60136e-09	-2.11446
9819560	chr19:9819560:G:A	4.96601e-93	-2.60136e-09	-1.97211
9820179	chr19:9820179:C:A	4.56023e-93	-2.60136e-09	-2.05736
9820241	chr19:9820241:A:T	2.18137e-93	-2.79478	-6.54159e-09
9820404	chr19:9820404:C:G	3.13406e-93	-2.60136e-09	-2.4324
9820705	chr19:9820705:AAG:A	1.45457e-93	-1.34209	-1.85792
9820878	chr19:9820878:TGTCA:T	3.35329e-93	-0.00553668	-2.35925
9820972	chr19:9820972:C:T	1.77119e-94	-2.84038	-2.46528
9822138	chr19:9822138:G:A	2.99055e-93	-2.60136e-09	-2.47927
9822155	chr19:9822155:C:T	3.92326e-94	-2.54401	-1.96638
9822231	chr19:9822231:G:A	7.5395e-93	-1.55457	-6.54159e-09
9822607	chr19:9822607:T:G	2.96126e-93	-2.48911	-6.54159e-09
9822713	chr19:9822713:C:G	3.96488e-94	-2.61073	-1.88911
9822882	chr19:9822882:G:C	3.88007e-94	-2.58142	-1.94004
9823023	chr19:9823023:C:T	3.06967e-93	-2.60136e-09	-2.45316
9823297	chr19:9823297:A:T	2.10026e-93	-2.83267	-6.54159e-09
9823780	chr19:9823780:A:G	2.09844e-93	-2.83353	-6.54159e-09
9824981	chr19:9824981:T:G	3.02326e-93	-2.60136e-09	-2.46839
9825175	chr19:9825175:C:T	2.38147e-93	-2.70701	-6.54159e-09
9825534	chr19:9825534:C:T	3.46568e-93	-2.60136e-09	-2.33182
9825874	chr19:9825874:CAT:C	8.72523e-92	0.894075	-6.54159e-09
9826544	chr19:9826544:C:T	2.99207e-93	-2.60136e-09	-2.47876
9826595	chr19:9826595:A:T	3.7329e-94	-2.66497	-1.89515
9826882	chr19:9826882:A:G	4.11287e-94	-2.68073	-1.78247
9827145	chr19:9827145:A:G	3.03686e-93	-2.60136e-09	-2.4639
9827162	chr19:9827162:C:T	2.16268e-93	-2.80338	-6.54159e-09
9827538	chr19:9827538:T:A	3.29552e-94	-2.29426	-2.39049
9827891	chr19:9827891:T:C	3.36377e-93	-2.60136e-09	-2.36167
9828416	chr19:9828416:C:T	2.99531e-93	-2.60136e-09	-2.47768
9829155	chr19:9829155:A:G	3.23159e-94	-2.31112	-2.39322
9829605	chr19:9829605:C:T	5.77924e-93	-2.60136e-09	-1.82046
9830138	chr19:9830138:C:G	3.48421e-94	-2.45327	-2.1758
9830427	chr19:9830427:G:A	3.57837e-93	-2.60136e-09	-2.29982
9830550	chr19:9830550:A:G	5.117e-93	-2.60136e-09	-1.94216
9830694	chr19:9830694:C:T	3.00874e-93	-2.60136e-09	-2.47321
9831447	chr19:9831447:G:T	5.36041e-94	-2.47724	-1.72103
9831546	chr19:9831546:A:G	1.55707e-93	-1.3972	-1.73473
9831586	chr19:9831586:T:A	1.37831e-93	-0.849887	-2.40398
9831931	chr19:9831931:G:C	2.98775e-93	-2.60136e-09	-2.48021
9832134	chr19:9832134:C:T	2.30312e-93	-0.816777	-1.92368
9833112	chr19:9833112:C:A	6.3577e-94	-2.13553	-1.89212
9833199	chr19:9833199:G:A	3.21396e-93	-2.60136e-09	-2.40722
9833301	chr19:9833301:T:C	2.1134e-93	-2.82289	-0.00353459
9833825	chr19:9833825:G:A	3.1575e-93	-2.60136e-09	-2.42495
9834678	chr19:9834678:C:T	6.95187e-94	-2.08189	-1.85641
9835466	chr19:9835466:C:T	2.18506e-94	-2.73653	-2.35913
9835979	chr19:9835979:G:A	7.07062e-94	-1.4436	-2.47776
9836178	chr19:9836178:G:A	2.15464e-93	-2.8071	-6.54159e-09
9836241	chr19:9836241:A:G	4.30668e-94	-2.11679	-2.30035
9836676	chr19:9836676:C:T	8.60902e-93	-2.60136e-09	-1.42192
9836998	chr19:9836998:A:G	3.19351e-93	-2.41361	-6.54159e-09
9837791	chr19:9837791:C:T	2.98858e-93	-2.60136e-09	-2.47993
9838052	chr19:9838052:A:G	3.05046e-93	-2.60136e-09	-2.45944
9838476	chr19:9838476:G:A	2.07623e-94	-2.69221	-2.45455
9838796	chr19:9838796:G:A	3.07318e-93	-2.60136e-09	-2.45202
9838997	chr19:9838997:A:T	7.86186e-94	-1.33536	-2.47993
9839451	chr19:9839451:T:C	1.25118e-93	-2.12339	-1.22725
9839590	chr19:9839590:C:T	2.21009e-93	-2.76442	-0.0172801
9840001	chr19:9840001:A:G	3.60408e-94	-2.14985	-2.4454
9840114	chr19:9840114:C:T	6.63273e-92	-2.60136e-09	0.619873
9840494	chr19:9840494:A:G	2.83712e-93	-2.72301	0.191067
9840611	chr19:9840611:C:T	7.88834e-94	-1.33121	-2.48072
9841037	chr19:9841037:C:A	6.37202e-93	-2.60136e-09	-1.72281
9841095	chr19:9841095:G:A	8.50702e-93	-2.60136e-09	-1.43384
9841133	chr19:9841133:G:T	3.16709e-93	-2.60136e-09	-2.42192
9841240	chr19:9841240:C:T	4.33439e-94	-2.73601	-1.67472
9841376	chr19:9841376:C:G	3.99477e-93	-2.60136e-09	-2.18974
9841770	chr19:9841770:T:G	3.01901e-93	-2.60136e-09	-2.4698
9841851	chr19:9841851:G:T	3.27734e-93	-2.60136e-09	-2.3877
9841985	chr19:9841985:G:A	3.21336e-93	-2.60136e-09	-2.40741
9842095	chr19:9842095:G:C	3.16264e-93	-2.60136e-09	-2.42332
9842467	chr19:9842467:C:T	8.51359e-93	-2.60136e-09	-1.43307
9842798	chr19:9842798:A:T	4.90978e-94	-1.89659	-2.3895
9843061	chr19:9843061:C:T	3.00719e-93	-2.60136e-09	-2.47372
9843324	chr19:9843324:C:G	2.46547e-94	-2.66631	-2.30863
9843402	chr19:9843402:C:T	3.67417e-94	-2.26539	-2.31059
9843413	chr19:9843413:G:A	3.03452e-93	-2.60136e-09	-2.46468
9843714	chr19:9843714:C:T	3.22857e-93	-2.60136e-09	-2.40269
9843737	chr19:9843737:C:G	3.22046e-93	-2.60136e-09	-2.4052
9843968	chr19:9843968:G:T	3.60228e-93	-2.60136e-09	-2.29316
9844237	chr19:9844237:GGCCT:G	2.14369e-94	-2.71148	-2.4033
9844532	chr19:9844532:G:A	2.98659e-93	-2.60136e-09	-2.4806
9844665	chr19:9844665:T:C	3.82525e-93	-0.888292	-1.34481
9844892	chr19:9844892:C:A	3.00458e-93	-2.60136e-09	-2.47459
9845000	chr19:9845000:G:A	2.28787e-93	-2.68478	-0.062324
9845288	chr19:9845288:G:GT	1.91212e-93	-2.82004	-0.106479
9845393	chr19:9845393:G:T	8.19166e-94	-1.2938	-2.4804
9845520	chr19:9845520:C:T	3.23552e-93	-2.60136e-09	-2.40054
9845690	chr19:9845690:A:G	2.69631e-93	-2.58284	-6.54159e-09
9846402	chr19:9846402:T:C	3.27734e-93	-2.60136e-09	-2.3877
9846766	chr19:9846766:C:T	2.98653e-93	-2.60136e-09	-2.48062
9847181	chr19:9847181:C:A	1.03467e-93	-1.89013	-1.65052
9847402	chr19:9847402:G:A	3.04132e-93	-2.60136e-09	-2.46244
9848338	chr19:9848338:G:A	4.68151e-93	-0.837711	-1.1934
9848377	chr19:9848377:G:T	3.30914e-94	-2.22259	-2.45803
9848959	chr19:9848959:G:A	3.04864e-93	-2.46003	-6.54159e-09
9850311	chr19:9850311:A:T	2.56583e-93	-2.67264	0.0401969
9850416	chr19:9850416:C:T	3.92664e-93	-2.60136e-09	-2.20695
9850645	chr19:9850645:C:T	2.22185e-93	-2.77639	-6.54159e-09
9851540	chr19:9851540:G:A	8.13694e-94	-1.30018	-2.48072
9851643	chr19:9851643:A:G	3.45642e-93	-2.60136e-09	-2.3345
9851695	chr19:9851695:G:T	2.18805e-94	-2.65303	-2.44127
9851740	chr19:9851740:A:ATTTCG	5.0921e-94	-2.77421	-1.47541
9851844	chr19:9851844:T:C	3.56572e-93	-2.60136e-09	-2.30336
9852691	chr19:9852691:A:G	3.28674e-93	-2.60136e-09	-2.38483
9852746	chr19:9852746:T:C	3.34573e-94	-2.83769	-1.83194
9852818	chr19:9852818:C:T	6.27718e-93	-2.60136e-09	-1.73781
9853396	chr19:9853396:G:A	2.60241e-93	-2.61829	-6.54159e-09
9854147	chr19:9854147:A:G	2.99921e-93	-2.60136e-09	-2.47638
9854270	chr19:9854270:G:A	6.54247e-94	-1.51834	-2.48066
9854666	chr19:9854666:C:T	3.39098e-93	-2.60136e-09	-2.35361
9854869	chr19:9854869:G:A	3.67497e-93	-2.60136e-09	-2.27318
9855016	chr19:9855016:T:C	2.47723e-93	-2.6815	0.0139109
9855386	chr19:9855386:G:A	3.04125e-93	-2.60136e-09	-2.46246
9855788	chr19:9855788:G:A	2.99589e-93	-2.60136e-09	-2.47749
9856278	chr19:9856278:A:C	1.61328e-93	-2.66889	-0.427567
9856753	chr19:9856753:C:T	3.48512e-94	-2.31822	-2.31059
9856933	chr19:9856933:G:T	6.34408e-93	-2.60136e-09	-1.72721
9857463	chr19:9857463:G:A	2.20573e-94	-2.75808	-2.32818
9857642	chr19:9857642:C:T	3.80831e-93	-2.60136e-09	-2.23754
9857962	chr19:9857962:C:G	6.48015e-93	-2.60136e-09	-1.70599
9858879	chr19:9858879:A:G	3.7598e-93	-2.60136e-09	-2.25036
9859351	chr19:9859351:GTC:G	3.30196e-93	-2.60136e-09	-2.38021
9860364	chr19:9860364:A:G	3.45903e-93	-2.60136e-09	-2.33374
9860960	chr19:9860960:T:C	9.53535e-94	-1.18564	-2.43667
9861116	chr19:9861116:CAAAT:C	8.87385e-94	-1.24382	-2.45039
9861278	chr19:9861278:G:T	3.75932e-93	-2.60136e-09	-2.25049
9861419	chr19:9861419:C:A	1.01852e-93	-1.09619	-2.46018
9861444	chr19:9861444:G:A	3.3978e-93	-2.60136e-09	-2.3516
9861893	chr19:9861893:A:G	3.80181e-93	-2.60136e-09	-2.23925
9861983	chr19:9861983:G:A	3.03203e-93	-2.60136e-09	-2.4655
9862254	chr19:9862254:C:T	1.25414e-92	-2.60136e-09	-1.0457
9862778	chr19:9862778:C:T	3.47087e-93	-2.60136e-09	-2.33032
9863113	chr19:9863113:G:A	3.03198e-93	-2.60136e-09	-2.46551
9863257	chr19:9863257:G:A	2.47537e-94	-2.54079	-2.43013
9863616	chr19:9863616:A:G	3.20401e-93	-2.60136e-09	-2.41033
9863832	chr19:9863832:G:A	3.29789e-93	-2.60136e-09	-2.38144
9864151	chr19:9864151:G:A	3.48816e-93	-2.60136e-09	-2.32536
9864543	chr19:9864543:C:T	1.32991e-92	-2.60136e-09	-0.987035
9864864	chr19:9864864:C:T	1.53692e-93	-1.66219	-1.48276
9864953	chr19:9864953:G:A	9.78113e-94	-1.3052	-2.29166
9865294	chr19:9865294:G:A	2.14074e-92	-0.0177082	-0.493285
9865413	chr19:9865413:C:T	4.16975e-94	-2.41586	-2.0336
9865718	chr19:9865718:C:T	3.1207e-93	-2.60136e-09	-2.43667
9866122	chr19:9866122:G:A	3.28436e-93	-2.60136e-09	-2.38556
9866644	chr19:9866644:C:T	7.83433e-94	-2.79965	-1.01915
9866668	chr19:9866668:T:C	2.9938e-93	-2.60136e-09	-2.47819
9867220	chr19:9867220:A:G	2.6488e-94	-2.64315	-2.26006
9867262	chr19:9867262:T:C	1.87755e-92	-0.120502	-0.521675
9867790	chr19:9867790:A:G	3.17716e-93	-2.60136e-09	-2.41874
9867978	chr19:9867978:T:C	3.14132e-93	-2.60136e-09	-2.43009
9867979	chr19:9867979:G:A	8.76865e-93	-0.267463	-1.13608
9868663	chr19:9868663:G:A	3.01372e-93	-2.60136e-09	-2.47155
9868805	chr19:9868805:A:T	3.22281e-93	-2.60136e-09	-2.40447
9869627	chr19:9869627:T:G	2.08241e-93	-2.8412	-6.54159e-09
9870071	chr19:9870071:T:A	4.06379e-93	-2.60136e-09	-2.17261
9870127	chr19:9870127:G:A	3.10133e-93	-2.60136e-09	-2.4429
9870198	chr19:9870198:G:T	4.84e-93	-2.60136e-09	-1.99781
9870439	chr19:9870439:G:A	3.3082e-93	-2.60136e-09	-2.37833
9870772	chr19:9870772:C:A	3.88662e-93	-2.60136e-09	-2.21719
9871282	chr19:9871282:T:C	3.56578e-93	-2.60136e-09	-2.30335
9871528	chr19:9871528:C:G	3.09628e-93	-2.60136e-09	-2.44453
9871658	chr19:9871658:A:C	5.09094e-93	-1.17816	-0.769104
9871718	chr19:9871718:G:A	3.04841e-93	-2.60136e-09	-2.46011
9871943	chr19:9871943:C:T	1.13399e-93	-2.00468	-1.44431
9872128	chr19:9872128:T:C	3.89248e-93	-2.60136e-09	-2.21568
9872134	chr19:9872134:A:G	3.54765e-94	-2.53934	-2.07169
9872345	chr19:9872345:C:T	2.65527e-94	-2.62326	-2.2775
9872737	chr19:9872737:ACCATCTAT:A	6.75251e-94	-2.83188	-1.13552
9872769	chr19:9872769:T:C	2.59232e-94	-2.62553	-2.29923
9872799	chr19:9872799:C:CATTT	2.08659e-93	-2.8392	-6.54159e-09
9873420	chr19:9873420:T:C	2.66233e-94	-2.62365	-2.27446
9873729	chr19:9873729:G:A	5.19699e-93	-1.92665	-6.54159e-09
9874003	chr19:9874003:T:G	3.31982e-94	-2.83634	-1.84106
9874549	chr19:9874549:C:T	5.00562e-93	-2.60136e-09	-1.96417
9874758	chr19:9874758:G:A	3.35059e-93	-2.60136e-09	-2.36559
9875021	chr19:9875021:T:C	2.98943e-93	-2.47965	-6.54159e-09
9875727	chr19:9875727:A:G	3.16318e-93	-2.60136e-09	-2.42315
9875827	chr19:9875827:C:A	3.24574e-93	-2.60136e-09	-2.39739
9875848	chr19:9875848:A:G	4.42282e-93	-1.06754	-1.02041
9876265	chr19:9876265:C:A	3.0731e-93	-2.60136e-09	-2.45204
9877080	chr19:9877080:T:A	5.58647e-93	-2.60136e-09	-1.85438
9877148	chr19:9877148:T:A	5.96326e-94	-2.83627	-1.25542
9878276	chr19:9878276:G:A	8.10911e-94	-1.33558	-2.44874
9878622	chr19:9878622:C:T	6.75333e-94	-2.83689	-1.13039
9879193	chr19:9879193:C:T	3.16802e-93	-2.60136e-09	-2.42162
9879379	chr19:9879379:C:A	2.88801e-94	-2.41802	-2.39872
9880053	chr19:9880053:A:G	2.0966e-93	-2.83441	-6.54159e-09
9880072	chr19:9880072:C:T	3.82813e-93	-2.60136e-09	-2.23235
9880961	chr19:9880961:A:C	3.4202e-94	-2.22955	-2.41807
9881059	chr19:9881059:G:A	5.18627e-94	-1.78265	-2.44865
9881193	chr19:9881193:G:A	1.12923e-92	-2.60136e-09	-1.1506
9881224	chr19:9881224:C:T	7.03592e-93	-0.340237	-1.28346
9881244	chr19:9881244:C:G	7.85089e-93	-2.60136e-09	-1.5141
9881362	chr19:9881362:A:G	1.0244e-92	-0.270295	-0.977737
9881380	chr19:9881380:GAGATGGACTCTA:G	3.44996e-93	-2.33637	-6.54159e-09
9881706	chr19:9881706:T:C	1.00192e-92	-0.30239	-0.96784
9882084	chr19:9882084:C:A	1.1461e-93	-0.957639	-2.48072
9882099	chr19:9882099:T:C	9.91749e-93	-0.300958	-0.979471
9882265	chr19:9882265:G:A	8.18634e-93	-2.60136e-09	-1.47226
9882736	chr19:9882736:G:A	4.04256e-93	-2.60136e-09	-2.17785
9882803	chr19:9882803:A:G	3.43896e-93	-2.60136e-09	-2.33956
9882908	chr19:9882908:A:T	1.03974e-92	0.333666	-1.56684
9883610	chr19:9883610:G:A	3.1088e-94	-2.37764	-2.36544
9884165	chr19:9884165:A:G	3.9781e-94	-2.83927	-1.65724
9884167	chr19:9884167:G:A	1.04321e-92	-2.60136e-09	-1.22984
9884327	chr19:9884327:C:T	2.54628e-94	-2.46197	-2.48071
9884778	chr19:9884778:C:T	3.41571e-93	-2.60136e-09	-2.34634
9885104	chr19:9885104:C:T	1.03679e-92	0.137219	-1.37324
9885366	chr19:9885366:T:G	3.48968e-93	-2.60136e-09	-2.32492
9885762	chr19:9885762:C:G	2.20923e-93	-2.78208	-6.54159e-09
9885805	chr19:9885805:A:G	3.1591e-93	-2.60136e-09	-2.42444
9885902	chr19:9885902:G:A	3.27141e-94	-2.3423	-2.34979
9886011	chr19:9886011:T:C	9.30868e-94	-2.44338	-1.20299
9886194	chr19:9886194:G:C	6.54724e-94	-1.52652	-2.47175
9886394	chr19:9886394:A:G	9.9394e-93	0.141919	-1.42014
9886676	chr19:9886676:C:T	4.62815e-94	-2.84202	-1.50313
9886926	chr19:9886926:T:C	6.70696e-93	-0.230821	-1.44076
9887088	chr19:9887088:C:T	2.98885e-93	-2.60136e-09	-2.47984
9887217	chr19:9887217:T:C	1.12614e-92	-0.174581	-0.978771
9887992	chr19:9887992:C:T	3.66359e-93	-2.60136e-09	-2.27629
9888024	chr19:9888024:G:A	3.03942e-93	-2.60136e-09	-2.46306
9888098	chr19:9888098:C:T	6.61804e-94	-2.74686	-1.24066
9888164	chr19:9888164:C:T	7.92289e-93	-2.60136e-09	-1.50497
9888665	chr19:9888665:C:T	6.12813e-93	-2.60136e-09	-1.76184
9888782	chr19:9888782:T:C	3.42142e-93	-2.60136e-09	-2.34467
9889151	chr19:9889151:T:C	3.11222e-93	-2.60136e-09	-2.43939
9889165	chr19:9889165:G:A	4.7872e-94	-2.84094	-1.47043
9889322	chr19:9889322:A:T	3.75702e-93	-0.0621576	-2.18895
9889360	chr19:9889360:C:T	3.71996e-94	-2.11144	-2.45216
9889523	chr19:9889523:T:C	2.52404e-93	-0.189605	-2.45927
9889630	chr19:9889630:C:T	2.31194e-94	-2.62792	-2.41131
9889814	chr19:9889814:T:C	2.99445e-93	-2.60136e-09	-2.47797
9890043	chr19:9890043:C:CA	3.32587e-93	-2.60136e-09	-2.373
9890164	chr19:9890164:G:A	1.92699e-94	-2.75851	-2.46284
9890165	chr19:9890165:T:C	1.93203e-94	-2.75366	-2.46508
9890166	chr19:9890166:G:A	2.0023e-94	-2.74123	-2.44178
9890249	chr19:9890249:T:C	8.13753e-94	-1.4206	-2.36023
9890337	chr19:9890337:C:T	3.91286e-94	-2.20789	-2.30516
9890474	chr19:9890474:G:A	2.95248e-94	-2.8049	-1.98977
9890732	chr19:9890732:T:C	1.54182e-93	-1.33024	-1.81153
9890826	chr19:9890826:C:T	3.05628e-93	-2.60136e-09	-2.45753
9891015	chr19:9891015:C:T	3.77692e-93	-2.60136e-09	-2.24582
9891253	chr19:9891253:C:G	2.68577e-94	-2.46113	-2.42822
9891300	chr19:9891300:G:A	3.48929e-93	-2.60136e-09	-2.32503
9891346	chr19:9891346:C:T	3.95569e-93	-1.43567	-0.763907
9891363	chr19:9891363:A:G	3.90721e-93	-1.35576	-0.856147
9891422	chr19:9891422:C:T	3.31657e-93	-2.60136e-09	-2.3758
9891450	chr19:9891450:T:C	3.16802e-93	-1.39854	-1.02308
9891489	chr19:9891489:C:G	1.17443e-92	-0.23157	-0.879791
9891708	chr19:9891708:T:C	3.16455e-93	-2.60136e-09	-2.42272
9892124	chr19:9892124:T:TGC	3.52316e-93	-2.60136e-09	-2.31537
9892185	chr19:9892185:C:T	2.95799e-93	-2.49022	-6.54159e-09
9892335	chr19:9892335:G:T	2.37388e-94	-2.60863	-2.40416
9892443	chr19:9892443:C:G	2.71562e-93	-0.917939	-1.65777
9892465	chr19:9892465:C:G	3.0296e-93	-2.60136e-09	-2.4663
9892617	chr19:9892617:G:A	3.45639e-94	-2.1949	-2.44219
9892711	chr19:9892711:A:T	3.71996e-93	-1.42246	-0.838556
9893197	chr19:9893197:C:T	1.09635e-92	-2.60136e-09	-1.18016
9893253	chr19:9893253:C:T	3.13432e-93	-2.60136e-09	-2.43232
9893291	chr19:9893291:A:G	3.31253e-94	-2.23533	-2.44427
9894009	chr19:9894009:T:C	4.04008e-93	-1.55652	-0.621942
9894066	chr19:9894066:A:G	3.7926e-93	-1.54507	-0.696611
9894161	chr19:9894161:C:T	3.54756e-93	-2.60136e-09	-2.30847
9894208	chr19:9894208:A:G	3.5672e-93	-1.59492	-0.708031
9894218	chr19:9894218:G:A	3.33122e-93	-1.58648	-0.784911
9894471	chr19:9894471:A:AGGCT	2.99727e-93	-2.60136e-09	-2.47703
9894496	chr19:9894496:A:G	4.20898e-93	-1.55764	-0.57987
9894806	chr19:9894806:A:C	3.4888e-93	-2.60136e-09	-2.32517
9895942	chr19:9895942:G:A	1.41311e-92	-0.450896	-0.475458
9896227	chr19:9896227:A:T	1.76375e-92	-0.60203	-0.10267
9896289	chr19:9896289:C:T	6.63661e-93	-2.60136e-09	-1.68213
9896290	chr19:9896290:A:G	6.55225e-93	-2.60136e-09	-1.69492
9896495	chr19:9896495:C:G	2.88176e-93	-1.16202	-1.35431
9896514	chr19:9896514:G:A	6.78101e-93	-0.863802	-0.7968
9896664	chr19:9896664:T:C	3.06505e-93	-2.60136e-09	-2.45467
9896869	chr19:9896869:T:G	3.51834e-93	-2.60136e-09	-2.31674
9896885	chr19:9896885:T:C	2.47723e-93	-2.66759	-6.54159e-09
9897223	chr19:9897223:G:T	6.60365e-93	-2.60136e-09	-1.68711
9897307	chr19:9897307:A:G	3.30355e-93	-1.42234	-0.957385
9897453	chr19:9897453:G:A	3.05753e-93	-2.60136e-09	-2.45712
9898103	chr19:9898103:A:G	3.10249e-93	-2.60136e-09	-2.44252
9898244	chr19:9898244:G:A	4.36024e-93	-1.19855	-0.903655
9898534	chr19:9898534:T:A	1.20674e-93	-2.608	-0.778802
9898555	chr19:9898555:G:A	5.98574e-93	-2.60136e-09	-1.78535
9898710	chr19:9898710:C:T	3.02219e-94	-2.47798	-2.29335
9898782	chr19:9898782:G:A	3.02241e-93	-2.60136e-09	-2.46867
9898832	chr19:9898832:A:G	5.22051e-94	-2.36261	-1.86211
9899351	chr19:9899351:C:G	3.37217e-93	-2.60136e-09	-2.35917
9899552	chr19:9899552:TTCTTC:T	7.19087e-94	-2.83674	-1.06776
9899649	chr19:9899649:C:T	3.00741e-94	-2.77388	-2.00235
9899752	chr19:9899752:T:C	4.44985e-94	-1.98188	-2.40256
9900033	chr19:9900033:C:T	2.98857e-93	-2.60136e-09	-2.47993
9900188	chr19:9900188:C:A	2.98765e-93	-2.60136e-09	-2.48024
9900192	chr19:9900192:A:C	3.23734e-93	-2.60136e-09	-2.39998
9900361	chr19:9900361:G:C	2.99387e-93	-2.60136e-09	-2.47816
9900379	chr19:9900379:A:C	2.99561e-93	-2.60136e-09	-2.47758
9900485	chr19:9900485:C:T	2.09274e-93	-2.83626	-6.54159e-09
9900515	chr19:9900515:G:A	7.52262e-94	-2.81419	-1.04521
9900699	chr19:9900699:C:T	9.25732e-94	-2.17649	-1.47541
9900786	chr19:9900786:C:G	4.01925e-93	-2.60136e-09	-2.18363
9901786	chr19:9901786:G:A	3.8647e-94	-2.81598	-1.70945
9901990	chr19:9901990:C:T	2.5486e-94	-2.48496	-2.45681
9901996	chr19:9901996:G:A	9.2209e-93	-2.60136e-09	-1.35326
9902159	chr19:9902159:G:T	7.95066e-93	-2.60136e-09	-1.50147
9902516	chr19:9902516:A:G	2.42447e-94	-2.54248	-2.44922
9902764	chr19:9902764:G:A	2.52241e-94	-2.48704	-2.46506
9902957	chr19:9902957:C:T	4.52044e-93	-2.60136e-09	-2.06612
9903187	chr19:9903187:C:A	4.46666e-94	-1.90242	-2.47825
9903349	chr19:9903349:GC:G	2.16123e-94	-2.69658	-2.41006
9904416	chr19:9904416:T:C	2.23871e-94	-2.59242	-2.479
9905061	chr19:9905061:G:A	4.09793e-94	-1.99975	-2.46708
9905177	chr19:9905177:A:G	2.56857e-94	-2.47798	-2.45598
9905349	chr19:9905349:C:T	9.55297e-93	-2.60136e-09	-1.31788
9905410	chr19:9905410:T:C	2.71846e-94	-2.45103	-2.42621
9905517	chr19:9905517:T:C	1.98632e-94	-2.83776	-2.35327
9905532	chr19:9905532:T:C	2.0667e-94	-2.71294	-2.43842
9905794	chr19:9905794:A:G	2.3117e-94	-2.58053	-2.4588
9905836	chr19:9905836:G:A	8.84339e-93	-2.60136e-09	-1.39506
9906035	chr19:9906035:C:G	4.70654e-93	-2.02578	-6.54159e-09
9906459	chr19:9906459:A:C	2.1886e-94	-2.62592	-2.46813
9906474	chr19:9906474:G:A	4.34999e-93	-2.60136e-09	-2.10455
9906626	chr19:9906626:G:A	3.11479e-93	-2.60136e-09	-2.43857
9906861	chr19:9906861:C:T	3.4587e-93	-2.60136e-09	-2.33384
9907087	chr19:9907087:T:C	3.53032e-93	-2.60136e-09	-2.31334
9907314	chr19:9907314:G:A	7.30438e-94	-2.01008	-1.87876
9907322	chr19:9907322:G:A	4.00146e-93	-2.60136e-09	-2.18807
9907427	chr19:9907427:A:G	1.39519e-92	-2.60136e-09	-0.939113
9907833	chr19:9907833:A:G	2.19995e-94	-2.69498	-2.39389
9908044	chr19:9908044:A:G	2.5457e-94	-2.61113	-2.33177
9908126	chr19:9908126:T:A	5.29091e-94	-1.74755	-2.46377
9908173	chr19:9908173:T:C	2.25576e-94	-2.64479	-2.41903
9908181	chr19:9908181:G:A	2.65518e-94	-2.42729	-2.47351
9908187	chr19:9908187:C:T	2.44832e-93	-2.67933	-6.54159e-09
9908281	chr19:9908281:T:C	2.98623e-93	-2.60136e-09	-2.48072
9908556	chr19:9908556:G:A	3.80102e-94	-2.82507	-1.71698
9908652	chr19:9908652:T:C	5.01102e-94	-1.80936	-2.45631
9908823	chr19:9908823:T:C	2.50573e-94	-2.71502	-2.24372
9909580	chr19:9909580:C:CA	2.35372e-94	-2.69325	-2.32807
9909738	chr19:9909738:G:A	2.50432e-94	-2.48135	-2.47794
9909818	chr19:9909818:C:T	2.19694e-93	-2.78766	-6.54159e-09
9909841	chr19:9909841:T:C	3.06054e-94	-2.73486	-2.02387
9909975	chr19:9909975:A:AC	3.08055e-94	-2.70529	-2.04691
9910689	chr19:9910689:G:A	4.51465e-93	-2.60136e-09	-2.0674
9910907	chr19:9910907:A:C	5.22707e-94	-1.91724	-2.30622
9911005	chr19:9911005:C:T	2.4042e-94	-2.57026	-2.42984
9911080	chr19:9911080:G:A	9.56359e-93	-2.60136e-09	-1.31677
9911153	chr19:9911153:T:C	3.17853e-94	-2.73312	-1.98777
9911561	chr19:9911561:C:T	6.31252e-93	-1.73219	-6.54159e-09
9911838	chr19:9911838:A:G	2.23522e-94	-2.7081	-2.36488
9911923	chr19:9911923:T:C	2.98633e-93	-2.60136e-09	-2.48068
9912059	chr19:9912059:C:T	9.56359e-93	-2.60136e-09	-1.31677
9912105	chr19:9912105:T:C	3.3085e-94	-2.62729	-2.05353
9912963	chr19:9912963:G:A	2.10466e-93	-2.83057	-6.54159e-09
9913219	chr19:9913219:C:T	6.07986e-93	-2.60136e-09	-1.76975
9913397	chr19:9913397:G:A	5.70257e-94	-1.71911	-2.41729
9914337	chr19:9914337:G:T	3.01504e-93	-2.60136e-09	-2.47112
9914702	chr19:9914702:G:A	8.25976e-94	-1.50065	-2.26527
9915190	chr19:9915190:C:G	9.02698e-93	-2.60136e-09	-1.37451
9915357	chr19:9915357:A:G	7.37635e-94	-1.60542	-2.27362
9915452	chr19:9915452:A:G	5.85166e-94	-1.64193	-2.46866
9915595	chr19:9915595:G:T	3.01164e-93	-2.60136e-09	-2.47224
9915751	chr19:9915751:T:C	6.19491e-94	-1.57704	-2.47654
9915874	chr19:9915874:A:G	1.94236e-94	-2.7457	-2.46771
9916128	chr19:9916128:G:T	2.22443e-92	-2.60136e-09	-0.472643
9916183	chr19:9916183:C:T	3.03319e-93	-2.60136e-09	-2.46512
9916334	chr19:9916334:G:T	7.18878e-94	-2.11324	-1.79155
9916335	chr19:9916335:C:T	3.35097e-93	-2.60136e-09	-2.36548
9916446	chr19:9916446:C:T	5.01394e-93	-2.60136e-09	-1.96251
9916794	chr19:9916794:T:C	2.15734e-94	-2.65563	-2.45281
9916967	chr19:9916967:C:T	4.47438e-93	-2.60136e-09	-2.07636
9917150	chr19:9917150:C:T	1.0407e-92	-2.60136e-09	-1.23225
9917285	chr19:9917285:T:G	1.79053e-94	-2.83574	-2.45906
9917621	chr19:9917621:C:G	6.68535e-94	-2.04293	-1.93447
9917916	chr19:9917916:T:C	3.24029e-94	-2.31091	-2.39074
9918004	chr19:9918004:A:G	3.1028e-94	-2.32286	-2.42215
9918039	chr19:9918039:T:C	2.11828e-94	-2.71707	-2.40964
9918081	chr19:9918081:G:T	3.88136e-94	-2.16068	-2.36045
9918269	chr19:9918269:C:T	2.27224e-94	-2.8023	-2.25425
9918411	chr19:9918411:C:T	3.00373e-93	-2.60136e-09	-2.47487
9918455	chr19:9918455:A:G	3.01964e-93	-2.60136e-09	-2.46959
9919076	chr19:9919076:C:T	2.38806e-93	-2.70425	-6.54159e-09
9919080	chr19:9919080:T:C	4.6015e-94	-2.19341	-2.15752
9919282	chr19:9919282:T:C	2.84225e-93	-2.53013	-6.54159e-09
9919402	chr19:9919402:G:A	9.37201e-93	-2.60136e-09	-1.337
9919630	chr19:9919630:C:T	3.02385e-93	-2.60136e-09	-2.4682
9919733	chr19:9919733:C:T	3.03513e-93	-2.60136e-09	-2.46447
9919954	chr19:9919954:T:C	5.10828e-94	-2.5112	-1.73525
9920014	chr19:9920014:G:A	6.75538e-94	-2.59541	-1.37156
9920093	chr19:9920093:C:T	3.06308e-93	-2.60136e-09	-2.45531
9920905	chr19:9920905:T:A	3.23548e-93	-2.60136e-09	-2.40055
9921069	chr19:9921069:T:C	6.01399e-94	-1.70696	-2.37626
9921638	chr19:9921638:G:A	3.78527e-93	-2.60136e-09	-2.24361
9921675	chr19:9921675:C:T	3.92525e-93	-2.60136e-09	-2.2073
9921758	chr19:9921758:T:G	3.62961e-94	-2.47285	-2.11534
9921785	chr19:9921785:T:C	2.1191e-93	-0.345993	-2.47775
9921860	chr19:9921860:G:A	3.34243e-94	-2.40608	-2.26454
9922226	chr19:9922226:T:C	4.41049e-94	-1.94818	-2.44515
9922570	chr19:9922570:A:C	4.95623e-94	-1.82769	-2.44897
9922902	chr19:9922902:C:A	5.01585e-94	-1.83483	-2.42988
9923068	chr19:9923068:C:T	3.86619e-93	-2.22246	-6.54159e-09
9923070	chr19:9923070:G:T	2.41313e-93	-0.216758	-2.47705
9923086	chr19:9923086:AC:A	3.61637e-93	-2.60136e-09	-2.28926
9923236	chr19:9923236:A:G	4.17132e-93	-2.60136e-09	-2.1465
9923783	chr19:9923783:C:T	4.80657e-93	-2.60136e-09	-2.00475
9923957	chr19:9923957:G:A	3.95451e-93	-1.15357	-1.0463
9924215	chr19:9924215:C:CCTGG	3.72895e-94	-2.15498	-2.4062
9924363	chr19:9924363:A:G	2.99809e-93	-2.60136e-09	-2.47675
9924988	chr19:9924988:C:T	3.34238e-94	-2.32963	-2.34101
9925232	chr19:9925232:G:A	2.873e-93	-1.1284	-1.39097
9925788	chr19:9925788:A:G	5.56106e-94	-1.90922	-2.2523
9925898	chr19:9925898:G:A	5.68183e-94	-1.98044	-2.1596
9925962	chr19:9925962:C:G	9.24699e-93	-2.60136e-09	-1.35043
9925966	chr19:9925966:C:G	2.20792e-94	-2.60454	-2.48072
9926349	chr19:9926349:G:A	2.55196e-93	-1.25733	-1.38054
9926445	chr19:9926445:C:T	7.25735e-93	-2.60136e-09	-1.59271
9926507	chr19:9926507:G:A	1.03568e-92	-2.60136e-09	-1.23708
9926561	chr19:9926561:T:C	3.489e-93	-2.60136e-09	-2.32511
9926594	chr19:9926594:TTTATA:T	5.21558e-94	-2.81615	-1.40951
9926627	chr19:9926627:T:A	2.77918e-93	-1.00272	-1.54986
9926784	chr19:9926784:G:A	4.44308e-93	-1.28696	-0.796424
9927022	chr19:9927022:G:A	3.12142e-93	-2.60136e-09	-2.43644
9927436	chr19:9927436:C:T	4.24907e-93	-1.29088	-0.837152
9928450	chr19:9928450:AT:A	3.71346e-94	-2.45425	-2.1111
9928695	chr19:9928695:C:T	1.94625e-94	-2.75769	-2.45371
9929095	chr19:9929095:G:A	2.67001e-94	-2.63267	-2.26256
9929521	chr19:9929521:G:A	5.01539e-94	-2.83451	-1.43029
9929761	chr19:9929761:C:A	5.90978e-93	-2.60136e-09	-1.79812
9929838	chr19:9929838:G:A	3.02754e-94	-2.29148	-2.47808
9929931	chr19:9929931:C:T	4.80956e-93	-2.60136e-09	-2.00412
9929993	chr19:9929993:C:T	2.65923e-94	-2.82264	-2.07664
9930090	chr19:9930090:C:T	3.52297e-93	-2.60136e-09	-2.31542
9930248	chr19:9930248:G:T	4.91807e-93	-2.60136e-09	-1.98181
9931152	chr19:9931152:T:C	3.63367e-93	-2.60136e-09	-2.28449
9931200	chr19:9931200:A:G	2.347e-94	-2.6629	-2.36128
9931240	chr19:9931240:G:A	3.2551e-93	-2.60136e-09	-2.3945
9931662	chr19:9931662:ATACTG:A	2.19212e-94	-2.79767	-2.29478
9931682	chr19:9931682:A:C	2.61285e-94	-2.66663	-2.25024
9931713	chr19:9931713:AT:A	4.9402e-93	-2.60136e-09	-1.97732
9931958	chr19:9931958:A:G	3.7771e-93	-2.60136e-09	-2.24577
9931960	chr19:9931960:A:G	9.7179e-94	-2.01113	-1.59222
9932362	chr19:9932362:C:T	4.68218e-94	-2.14806	-2.18549
9932835	chr19:9932835:C:T	3.05548e-93	-2.60136e-09	-2.45779
9932936	chr19:9932936:T:C	4.48187e-93	-1.25077	-0.823919
9933533	chr19:9933533:C:T	6.93881e-93	-2.60136e-09	-1.6376
9934223	chr19:9934223:T:C	2.08253e-93	-2.84114	-6.54159e-09
9934449	chr19:9934449:G:T	5.74453e-94	-2.81059	-1.31847
9934553	chr19:9934553:CCT:C	7.13628e-94	-2.84178	-1.07034
9934703	chr19:9934703:G:A	1.11972e-92	-2.60136e-09	-1.15906
9936453	chr19:9936453:CCCGG:C	1.25565e-92	-2.60136e-09	-1.04449
9936847	chr19:9936847:G:A	3.49754e-93	-2.60136e-09	-2.32267
9937353	chr19:9937353:G:A	2.42151e-94	-2.53407	-2.45885
9937419	chr19:9937419:G:A	1.53664e-92	-2.60136e-09	-0.842549
9937421	chr19:9937421:G:A	1.54329e-92	-2.60136e-09	-0.838229
9937662	chr19:9937662:T:C	2.7553e-94	-2.75676	-2.10703
9937794	chr19:9937794:G:A	3.24545e-93	-2.60136e-09	-2.39747
9937978	chr19:9937978:G:A	3.09885e-93	-2.60136e-09	-2.4437
9938284	chr19:9938284:C:A	4.76335e-93	-2.01378	-6.54159e-09
9938811	chr19:9938811:T:C	3.01009e-93	-2.60136e-09	-2.47276
9939216	chr19:9939216:T:C	2.7015e-93	-2.15203	-0.428894
9939256	chr19:9939256:T:A	7.1589e-94	-2.37849	-1.53047
9940012	chr19:9940012:A:G	1.8993e-93	-2.17659	-0.756653
9940103	chr19:9940103:G:A	8.34766e-94	-1.77803	-1.97731
9940372	chr19:9940372:T:G	1.8701e-93	-2.23946	-0.709273
9941230	chr19:9941230:C:G	2.34111e-94	-2.81832	-2.20836
9941494	chr19:9941494:C:A	1.20069e-93	-1.58408	-1.80775
9941576	chr19:9941576:G:A	4.39169e-93	-2.60136e-09	-2.09502
9942079	chr19:9942079:CATCA:C	2.07289e-92	-0.543199	-6.54159e-09
9942116	chr19:9942116:G:C	2.08943e-93	-2.83784	-6.54159e-09
9943078	chr19:9943078:C:T	3.18135e-93	-2.60136e-09	-2.41742
9943216	chr19:9943216:GC:G	6.89544e-94	-2.41915	-1.5273
9943411	chr19:9943411:A:G	3.94514e-93	-2.60136e-09	-2.20224
9944625	chr19:9944625:C:G	3.04583e-93	-2.60136e-09	-2.46096
9944957	chr19:9944957:C:T	8.65764e-93	-2.60136e-09	-1.41629
9945644	chr19:9945644:C:T	2.24981e-93	-2.76388	-6.54159e-09
9945709	chr19:9945709:C:T	1.42913e-93	-0.889958	-2.3277
9945820	chr19:9945820:G:A	2.09143e-93	-2.83688	-6.54159e-09
9946426	chr19:9946426:A:ATTC	1.82257e-94	-2.79637	-2.48069
9946530	chr19:9946530:G:A	2.9917e-93	-2.60136e-09	-2.47889
9946921	chr19:9946921:G:A	2.9862e-93	-2.60136e-09	-2.48073
9947297	chr19:9947297:T:G	3.25145e-94	-2.24696	-2.45125
9948131	chr19:9948131:C:T	1.21955e-93	-2.35456	-1.02169
9948235	chr19:9948235:G:A	1.28448e-93	-2.43536	-0.889015
9948484	chr19:9948484:G:C	1.06894e-93	-2.55583	-0.952228
9948547	chr19:9948547:C:T	2.06512e-94	-2.83872	-2.31341
9948721	chr19:9948721:G:A	3.223e-93	-2.40442	-6.54159e-09
9949093	chr19:9949093:A:G	2.75016e-94	-2.76523	-2.10043
9949435	chr19:9949435:C:T	5.3268e-94	-1.92963	-2.27493
9949485	chr19:9949485:C:T	1.80651e-94	-2.83629	-2.44962
9949763	chr19:9949763:G:A	8.53039e-94	-2.2931	-1.44058
9949843	chr19:9949843:A:C	7.15627e-94	-1.64138	-2.26794
9950265	chr19:9950265:G:T	1.04985e-92	-0.887747	-0.335748
9950334	chr19:9950334:G:T	8.91834e-94	-2.49514	-1.19406
9950694	chr19:9950694:C:T	4.5696e-93	-2.60136e-09	-2.0553
9950843	chr19:9950843:C:T	3.18843e-93	-2.60136e-09	-2.4152
9951773	chr19:9951773:G:A	5.71874e-94	-1.86667	-2.2669
9951981	chr19:9951981:C:A	2.98731e-93	-2.60136e-09	-2.48036
9952028	chr19:9952028:TC:T	7.79898e-94	-2.38017	-1.44315
9952208	chr19:9952208:A:G	1.83461e-94	-2.79722	-2.47326
9952769	chr19:9952769:C:T	1.96309e-94	-2.78037	-2.42243
9952861	chr19:9952861:C:T	3.89337e-93	-2.60136e-09	-2.21545
9953558	chr19:9953558:T:C	3.77805e-93	-2.60136e-09	-2.24552
9953852	chr19:9953852:G:A	2.57684e-94	-2.45415	-2.4766
9954225	chr19:9954225:C:T	3.00757e-94	-2.32832	-2.44786
9954734	chr19:9954734:G:A	5.57004e-93	-2.60136e-09	-1.85733
9954866	chr19:9954866:T:G	2.76639e-94	-2.38021	-2.47956
9954896	chr19:9954896:C:T	3.54202e-93	-2.60136e-09	-2.31003
9954930	chr19:9954930:A:G	4.95438e-94	-2.34119	-1.93586
9954944	chr19:9954944:A:T	5.56773e-93	-2.60136e-09	-1.85774
9955058	chr19:9955058:C:G	3.83189e-94	-2.43337	-2.10058
9955487	chr19:9955487:C:T	5.57924e-93	-2.60136e-09	-1.85568
9955566	chr19:9955566:C:T	5.31622e-93	-2.60136e-09	-1.90397
9955582	chr19:9955582:C:T	5.69264e-93	-2.60136e-09	-1.83556
9955583	chr19:9955583:G:A	3.61965e-93	-2.60136e-09	-2.28835
9955679	chr19:9955679:G:A	2.01297e-94	-2.71559	-2.46212
9955688	chr19:9955688:C:T	1.20179e-93	-2.45024	-0.940676
9956207	chr19:9956207:C:T	1.98068e-94	-2.71406	-2.47981
9956243	chr19:9956243:C:T	2.50836e-94	-2.51345	-2.44424
9956324	chr19:9956324:G:A	5.50082e-93	-2.60136e-09	-1.86983
9956438	chr19:9956438:G:T	1.95951e-92	-2.60136e-09	-0.59945
9956554	chr19:9956554:A:G	1.13001e-92	-2.60136e-09	-1.14992
9957148	chr19:9957148:T:A	2.44563e-94	-2.50752	-2.47549
9957682	chr19:9957682:C:G	2.39118e-94	-2.66915	-2.33638
9957837	chr19:9957837:A:G	1.98731e-94	-2.82937	-2.36116
9957880	chr19:9957880:T:C	1.1923e-93	-2.81869	-0.580159
9958121	chr19:9958121:G:A	1.77697e-94	-2.84195	-2.46045
9959258	chr19:9959258:T:C	4.28375e-94	-2.26991	-2.15257
9959323	chr19:9959323:A:G	2.11867e-94	-2.69031	-2.43622
9959629	chr19:9959629:A:G	2.76848e-94	-2.48714	-2.37188
9959822	chr19:9959822:T:C	2.99306e-93	-2.60136e-09	-2.47843
9959824	chr19:9959824:G:A	8.67899e-94	-1.27816	-2.43825
9960276	chr19:9960276:T:C	4.46179e-94	-2.79525	-1.58652
9960278	chr19:9960278:T:A	6.41927e-94	-1.71656	-2.30145
9960387	chr19:9960387:T:C	4.52113e-94	-1.91355	-2.455
9960581	chr19:9960581:G:A	3.04251e-93	-2.60136e-09	-2.46205
9960671	chr19:9960671:C:T	3.75194e-94	-2.07435	-2.4807
9960757	chr19:9960757:G:A	6.36496e-93	-2.60136e-09	-1.72392
9960843	chr19:9960843:C:T	4.58133e-93	-2.60136e-09	-2.05274
9961295	chr19:9961295:G:A	2.86015e-94	-2.37184	-2.4546
9961438	chr19:9961438:C:T	4.70053e-93	-2.60136e-09	-2.02705
9962365	chr19:9962365:C:T	3.05607e-94	-2.39128	-2.36891
9962465	chr19:9962465:T:C	9.28113e-93	-2.60136e-09	-1.34675
9962510	chr19:9962510:C:A	3.54453e-93	-2.30932	-6.54159e-09
9962518	chr19:9962518:A:T	2.54516e-94	-2.68064	-2.26248
9962578	chr19:9962578:C:T	5.6395e-93	-1.84493	-6.54159e-09
9962610	chr19:9962610:C:G	1.40016e-92	-2.60136e-09	-0.93556
9962648	chr19:9962648:T:G	2.13181e-94	-2.84184	-2.2785
9962776	chr19:9962776:A:G	8.16815e-93	-2.60136e-09	-1.47449
9962802	chr19:9962802:C:T	8.12419e-93	-2.60136e-09	-1.47988
9962976	chr19:9962976:T:C	9.71391e-93	-2.60136e-09	-1.30117
9962978	chr19:9962978:G:T	9.72144e-93	-2.60136e-09	-1.3004
9963051	chr19:9963051:C:T	9.69638e-93	-2.60136e-09	-1.30298
9963068	chr19:9963068:C:A	1.81691e-94	-2.81264	-2.46754
9963421	chr19:9963421:G:T	1.81641e-94	-2.80882	-2.47163
9963631	chr19:9963631:G:A	3.52194e-93	-2.60136e-09	-2.31572
9963652	chr19:9963652:G:C	2.88448e-94	-2.84069	-1.97728
9963895	chr19:9963895:G:A	2.74369e-94	-2.8067	-2.06132
9963897	chr19:9963897:G:A	2.98961e-93	-2.60136e-09	-2.47958
9963997	chr19:9963997:C:T	7.26822e-94	-1.61279	-2.28101
9964499	chr19:9964499:A:G	3.32132e-94	-2.83273	-1.84422
9964529	chr19:9964529:A:T	2.98782e-93	-2.60136e-09	-2.48019
9965007	chr19:9965007:C:A	2.77342e-94	-2.83327	-2.02396
9965118	chr19:9965118:T:A	8.60095e-94	-1.45232	-2.27312
9965210	chr19:9965210:A:G	2.15311e-94	-2.84028	-2.27012
9965339	chr19:9965339:G:C	3.16283e-93	-2.60136e-09	-2.42326
9965448	chr19:9965448:G:A	3.07341e-94	-2.3522	-2.40232
9965476	chr19:9965476:C:T	1.60066e-93	-1.90544	-1.19888
9965477	chr19:9965477:G:A	3.60961e-93	-2.60136e-09	-2.29113
9965483	chr19:9965483:T:C	2.77504e-94	-2.83221	-2.02444
9965597	chr19:9965597:C:T	9.53569e-93	-2.60136e-09	-1.31969
9965694	chr19:9965694:CTG:C	3.12371e-94	-2.81511	-1.92318
9965698	chr19:9965698:C:A	3.20462e-94	-2.82566	-1.88706
9965700	chr19:9965700:C:T	3.03119e-94	-2.82404	-1.94431
9965705	chr19:9965705:T:C	3.53356e-94	-2.82764	-1.78737
9965850	chr19:9965850:C:T	1.76e-93	-1.7429	-1.26651
9966314	chr19:9966314:G:C	2.08063e-93	-2.84206	-6.54159e-09
9966469	chr19:9966469:C:T	3.60071e-93	-2.60136e-09	-2.2936
9966482	chr19:9966482:C:A	1.70237e-93	-1.84495	-1.19776
9966786	chr19:9966786:G:C	2.08616e-93	-2.8394	-6.54159e-09
9966918	chr19:9966918:G:A	2.70972e-94	-2.82722	-2.05325
9966982	chr19:9966982:G:C	2.09134e-93	-2.83692	-6.54159e-09
9967102	chr19:9967102:G:T	3.01706e-93	-2.60136e-09	-2.47045
9967112	chr19:9967112:A:G	3.67147e-94	-2.8386	-1.73812
9967271	chr19:9967271:C:T	2.81802e-94	-2.82999	-2.01129
9967431	chr19:9967431:C:G	5.04485e-94	-2.84206	-1.41689
9967445	chr19:9967445:C:A	2.67988e-94	-2.83788	-2.05366
9967449	chr19:9967449:T:C	4.20984e-94	-2.80658	-1.63331
9967477	chr19:9967477:ACACACT:A	2.96186e-94	-2.83916	-1.95234
9967479	chr19:9967479:ACACT:A	2.31906e-94	-2.76643	-2.26972
9967522	chr19:9967522:C:T	2.98626e-93	-2.60136e-09	-2.48071
9967532	chr19:9967532:C:T	8.04937e-94	-1.49092	-2.3008
9967913	chr19:9967913:T:C	3.57234e-94	-2.83742	-1.76668
9968096	chr19:9968096:G:A	1.02926e-92	-2.60136e-09	-1.24331
9968126	chr19:9968126:C:T	3.68274e-94	-2.84137	-1.73229
9968209	chr19:9968209:G:C	1.08873e-92	-2.60136e-09	-1.18713
9968240	chr19:9968240:T:C	1.84322e-94	-2.80316	-2.46264
9968368	chr19:9968368:C:T	3.659e-94	-2.48834	-2.09178
9968530	chr19:9968530:G:T	2.09936e-94	-2.81748	-2.3182
9968926	chr19:9968926:C:T	1.20096e-92	-2.60136e-09	-1.08903
9969560	chr19:9969560:C:T	4.82358e-94	-1.91842	-2.38538
9969605	chr19:9969605:A:G	2.6387e-94	-2.55039	-2.35664
9970646	chr19:9970646:G:A	4.44801e-94	-2.061	-2.32386
9970686	chr19:9970686:C:G	2.64711e-93	-2.60126	-6.54159e-09
9970812	chr19:9970812:C:T	3.06015e-93	-2.60136e-09	-2.45626
9970822	chr19:9970822:C:T	5.13297e-93	-2.60136e-09	-1.93904
9970825	chr19:9970825:A:G	2.5271e-94	-2.47326	-2.47698
9970866	chr19:9970866:G:GACC	4.6183e-94	-2.03818	-2.3091
9971162	chr19:9971162:G:C	1.01429e-92	-2.60136e-09	-1.25796
9971275	chr19:9971275:T:G	1.39726e-92	-0.937632	-6.54159e-09
9971358	chr19:9971358:G:A	1.95803e-94	-2.84089	-2.36449
9972156	chr19:9972156:TATTC:T	2.09328e-93	-2.836	-6.54159e-09
9972250	chr19:9972250:C:T	3.4391e-93	-2.60136e-09	-2.33952
9972360	chr19:9972360:T:C	3.44429e-93	-2.60136e-09	-2.33801
9972382	chr19:9972382:C:T	3.01288e-93	-2.60136e-09	-2.47183
9972630	chr19:9972630:G:GAT	3.88995e-93	-2.60136e-09	-2.21633
9972649	chr19:9972649:A:T	5.08458e-93	-2.60136e-09	-1.94852
9972667	chr19:9972667:C:CTAA	1.93358e-94	-2.81457	-2.40337
9972711	chr19:9972711:C:T	1.92516e-94	-2.80896	-2.41334
9973036	chr19:9973036:A:G	3.43986e-93	-2.60136e-09	-2.3393
9973260	chr19:9973260:G:A	4.0239e-93	-2.60136e-09	-2.18248
9973448	chr19:9973448:C:T	1.17245e-93	-1.03154	-2.38409
9973703	chr19:9973703:T:C	2.25456e-91	1.8434	-6.54159e-09
9973746	chr19:9973746:C:T	6.12727e-94	-1.61482	-2.44974
9973784	chr19:9973784:A:G	2.28907e-93	-2.74658	-6.54159e-09
9973875	chr19:9973875:T:G	1.19129e-93	-2.18657	-1.21312
9974021	chr19:9974021:A:T	3.44588e-93	-2.60136e-09	-2.33755
9974378	chr19:9974378:G:A	7.31049e-94	-1.60462	-2.28339
9974386	chr19:9974386:C:T	2.20753e-94	-2.74356	-2.34188
9974520	chr19:9974520:T:C	1.75416e-94	-2.83461	-2.48071
9974552	chr19:9974552:G:C	2.19451e-93	-2.78877	-6.54159e-09
9974557	chr19:9974557:A:G	1.76116e-94	-2.83093	-2.48041
9974639	chr19:9974639:A:G	1.41256e-92	-0.92674	-6.54159e-09
9974641	chr19:9974641:T:G	1.75533e-94	-2.83399	-2.48067
9974719	chr19:9974719:T:A	1.76812e-94	-2.82743	-2.47997
9974752	chr19:9974752:GT:G	1.76403e-94	-2.82913	-2.48059
9974755	chr19:9974755:G:A	1.89735e-94	-2.8418	-2.39505
9974768	chr19:9974768:G:A	1.75756e-94	-2.84169	-2.4717
9974778	chr19:9974778:A:G	1.76187e-94	-2.83071	-2.48022
9974783	chr19:9974783:C:T	1.7585e-94	-2.83295	-2.4799
9974872	chr19:9974872:T:C	5.67145e-93	-2.60136e-09	-1.83928
9974906	chr19:9974906:G:C	3.42489e-93	-2.60136e-09	-2.34366
9974960	chr19:9974960:C:T	1.76905e-94	-2.8286	-2.47827
9974985	chr19:9974985:C:T	1.84417e-94	-2.8026	-2.46269
9975443	chr19:9975443:T:A	7.42907e-94	-1.57172	-2.30019
9975722	chr19:9975722:T:C	8.23466e-93	-2.60136e-09	-1.46638
9975960	chr19:9975960:G:A	1.79815e-94	-2.82813	-2.46242
9976002	chr19:9976002:T:C	3.4728e-93	-2.60136e-09	-2.32977
9976030	chr19:9976030:G:A	8.83346e-93	-2.60136e-09	-1.39618
9976272	chr19:9976272:T:G	5.59367e-93	-2.60136e-09	-1.85309
9976346	chr19:9976346:T:C	6.04736e-94	-1.62461	-2.45308
9976503	chr19:9976503:C:T	3.74806e-93	-2.60136e-09	-2.25349
9976655	chr19:9976655:G:C	1.83904e-94	-2.84198	-2.42609
9976846	chr19:9976846:G:T	4.09373e-93	-2.60136e-09	-2.16527
9976883	chr19:9976883:G:A	3.39976e-93	-2.60136e-09	-2.35102
9977103	chr19:9977103:A:G	4.00041e-93	-2.60136e-09	-2.18833
9977210	chr19:9977210:A:G	1.80348e-94	-2.81766	-2.46994
9977525	chr19:9977525:C:G	2.09217e-93	-2.83653	-6.54159e-09
9977528	chr19:9977528:T:C	1.80563e-94	-2.81934	-2.46706
9977801	chr19:9977801:T:C	3.50891e-93	-2.60136e-09	-2.31942
9978045	chr19:9978045:G:A	1.88634e-94	-2.79499	-2.44768
9978048	chr19:9978048:T:C	3.41616e-93	-2.60136e-09	-2.34621
9978157	chr19:9978157:A:G	3.51749e-93	-2.60136e-09	-2.31698
9978201	chr19:9978201:A:G	3.51548e-93	-2.60136e-09	-2.31755
9978209	chr19:9978209:C:T	1.95543e-94	-2.84136	-2.36535
9978220	chr19:9978220:A:C	3.39189e-93	-2.60136e-09	-2.35334
9978347	chr19:9978347:T:C	3.37038e-93	-2.60136e-09	-2.3597
9978412	chr19:9978412:C:T	2.08325e-93	-2.8408	-6.54159e-09
9979103	chr19:9979103:A:G	3.51866e-93	-2.60136e-09	-2.31665
9979121	chr19:9979121:C:CA	1.99822e-94	-2.84203	-2.34302
9979515	chr19:9979515:TC:T	3.1979e-93	-2.60136e-09	-2.41224
9979647	chr19:9979647:G:A	1.96815e-94	-2.80637	-2.39385
9979958	chr19:9979958:A:G	2.88249e-94	-2.34033	-2.47833
9979973	chr19:9979973:A:G	4.09633e-94	-1.98654	-2.48068
9980112	chr19:9980112:C:T	6.61421e-93	-2.60136e-09	-1.68551
9980130	chr19:9980130:G:A	1.11959e-91	1.1434	-6.54159e-09
9980170	chr19:9980170:G:C	1.67103e-91	1.54388	-6.54159e-09
9980212	chr19:9980212:C:T	2.89178e-94	-2.83231	-1.98313
9980228	chr19:9980228:T:G	3.57083e-93	-2.60136e-09	-2.30193
9980442	chr19:9980442:G:C	5.55732e-93	-2.60136e-09	-1.85961
9981576	chr19:9981576:A:G	1.89167e-94	-2.84188	-2.39797
9981768	chr19:9981768:C:T	2.44314e-93	-2.68144	-6.54159e-09
9982306	chr19:9982306:T:G	3.34381e-93	-2.60136e-09	-2.36762
9982330	chr19:9982330:T:C	1.2048e-93	-1.04011	-2.3483
9982352	chr19:9982352:T:C	6.16306e-94	-2.13542	-1.92332
9982357	chr19:9982357:C:T	1.3695e-93	-0.90946	-2.35083
9982526	chr19:9982526:C:T	2.09192e-93	-2.83665	-6.54159e-09
9982585	chr19:9982585:T:G	2.84659e-94	-2.84203	-1.98916
9982932	chr19:9982932:T:A	3.03114e-93	-2.60136e-09	-2.46579
9983004	chr19:9983004:C:T	1.84798e-94	-2.80865	-2.45457
9983039	chr19:9983039:T:C	3.18788e-94	-2.83797	-1.87998
9983154	chr19:9983154:C:A	7.61474e-93	-2.60136e-09	-1.54464
9983376	chr19:9983376:T:C	3.2251e-94	-2.31435	-2.392
9983675	chr19:9983675:AAAG:A	2.39854e-94	-2.77876	-2.2237
9983721	chr19:9983721:AAAG:A	3.46078e-93	-2.60136e-09	-2.33323
9983942	chr19:9983942:C:T	7.17441e-93	-2.60136e-09	-1.60421
9983972	chr19:9983972:A:G	5.17263e-94	-2.1037	-2.13023
9984186	chr19:9984186:C:T	2.79392e-94	-2.78242	-2.06744
9984381	chr19:9984381:T:C	3.58459e-93	-2.60136e-09	-2.29808
9984580	chr19:9984580:T:A	6.41629e-93	-2.60136e-09	-1.71589
9984751	chr19:9984751:G:C	1.76079e-94	-2.83995	-2.4716
9985006	chr19:9985006:T:C	3.00514e-93	-2.60136e-09	-2.4744
9985152	chr19:9985152:T:C	9.44079e-94	-1.15411	-2.47816
9985193	chr19:9985193:C:T	2.0377e-94	-2.80009	-2.3654
9985382	chr19:9985382:T:C	4.38786e-93	-2.09589	-6.54159e-09
9985515	chr19:9985515:C:T	3.72751e-93	-2.60136e-09	-2.25899
9985560	chr19:9985560:A:G	2.9862e-93	-2.60136e-09	-2.48073
9985806	chr19:9985806:C:T	3.17749e-94	-2.30232	-2.4189
9985811	chr19:9985811:C:A	3.80716e-93	-2.60136e-09	-2.23784
9985974	chr19:9985974:T:C	4.84405e-94	-1.83105	-2.46852
9986004	chr19:9986004:G:GA	5.40651e-94	-1.70957	-2.48014
9986005	chr19:9986005:G:A	4.68348e-94	-2.32037	-2.0129
9986010	chr19:9986010:G:A	1.20041e-93	-1.95915	-1.43292
9986166	chr19:9986166:T:G	3.08008e-93	-2.60136e-09	-2.44977
9986282	chr19:9986282:C:T	5.94096e-93	-2.60136e-09	-1.79286
9986397	chr19:9986397:C:T	6.13518e-93	-2.60136e-09	-1.76069
9986917	chr19:9986917:C:T	1.60195e-93	-0.970669	-2.13284
9986991	chr19:9986991:C:T	2.01192e-93	-0.484396	-2.39124
9987255	chr19:9987255:A:C	5.66289e-94	-1.74028	-2.4031
9987440	chr19:9987440:G:A	5.48987e-94	-1.69376	-2.48064
9987479	chr19:9987479:G:A	1.33557e-93	-1.08749	-2.19787
9987526	chr19:9987526:C:T	5.54341e-94	-1.68411	-2.48059
9987844	chr19:9987844:G:A	2.98623e-93	-2.60136e-09	-2.48072
9988008	chr19:9988008:C:G	2.01246e-93	-0.520997	-2.35438
9988060	chr19:9988060:T:C	1.77746e-93	-0.641402	-2.35814
9988094	chr19:9988094:A:G	1.79514e-93	-0.544735	-2.44491
9988441	chr19:9988441:A:G	6.62451e-93	-2.60136e-09	-1.68395
9988789	chr19:9988789:G:A	3.17524e-93	-2.60136e-09	-2.41935
9989072	chr19:9989072:T:C	1.94558e-93	-0.610005	-2.29916
9989207	chr19:9989207:T:C	2.4494e-94	-2.7618	-2.21967
9989220	chr19:9989220:C:T	2.20979e-93	-2.78183	-6.54159e-09
9989288	chr19:9989288:G:A	3.69217e-93	-2.60136e-09	-2.26851
9989385	chr19:9989385:C:A	1.84281e-93	-0.505191	-2.45825
9989451	chr19:9989451:C:T	3.42222e-93	-2.60136e-09	-2.34444
9989594	chr19:9989594:G:A	2.16319e-93	-2.80314	-6.54159e-09
9989824	chr19:9989824:G:A	3.05744e-93	-2.60136e-09	-2.45715
9989894	chr19:9989894:A:G	1.82298e-93	-0.734252	-2.24
9989902	chr19:9989902:C:A	6.21613e-93	-2.60136e-09	-1.74758
9990223	chr19:9990223:G:A	6.65397e-93	-2.60136e-09	-1.67951
9990302	chr19:9990302:C:G	2.54421e-94	-2.50669	-2.4368
9990433	chr19:9990433:T:C	2.13732e-94	-2.81997	-2.2978
9990461	chr19:9990461:G:C	3.79595e-93	-2.60136e-09	-2.2408
9990601	chr19:9990601:C:T	8.29894e-94	-1.30909	-2.45209
9990631	chr19:9990631:C:T	2.18214e-93	-2.79442	-6.54159e-09
9990673	chr19:9990673:C:T	8.8669e-93	-2.60136e-09	-1.3924
9990724	chr19:9990724:G:A	3.12994e-94	-2.4793	-2.257
9990799	chr19:9990799:G:A	2.21225e-93	-2.78072	-6.54159e-09
9991236	chr19:9991236:T:G	4.75409e-93	-2.60136e-09	-2.01572
9991441	chr19:9991441:C:G	5.28538e-93	-2.60136e-09	-1.90978
9991501	chr19:9991501:C:T	2.3361e-94	-2.54826	-2.48057
9991579	chr19:9991579:G:A	5.87435e-93	-1.80413	-6.54159e-09
9991640	chr19:9991640:G:T	3.13998e-93	-2.60136e-09	-2.43051
9991887	chr19:9991887:G:A	8.6644e-94	-1.75543	-1.96266
9991891	chr19:9991891:G:A	1.70993e-93	-0.705199	-2.33308
9991939	chr19:9991939:G:A	7.15189e-93	-2.60136e-09	-1.60735
9992000	chr19:9992000:A:G	1.59504e-93	-0.658382	-2.44945
9992089	chr19:9992089:G:C	2.97215e-94	-2.71639	-2.07164
9992708	chr19:9992708:C:T	1.77975e-94	-2.83335	-2.4675
9992907	chr19:9992907:C:T	2.02298e-93	-0.564398	-2.30576
9992983	chr19:9992983:C:T	1.76771e-94	-2.83521	-2.47242
9993477	chr19:9993477:C:T	2.8309e-94	-2.79506	-2.04166
9993491	chr19:9993491:C:T	3.06879e-93	-2.60136e-09	-2.45345
9993596	chr19:9993596:G:C	4.14916e-94	-2.1298	-2.32461
9993680	chr19:9993680:G:A	4.15111e-93	-2.60136e-09	-2.15135
9993855	chr19:9993855:C:T	2.00989e-94	-2.82871	-2.35053
9994003	chr19:9994003:A:G	1.72669e-93	-0.595023	-2.4335
9994090	chr19:9994090:A:T	2.35027e-92	-0.417612	-6.54159e-09
9994342	chr19:9994342:C:T	7.69057e-93	-2.60136e-09	-1.53473
9994694	chr19:9994694:C:G	3.19413e-93	-2.60136e-09	-2.41341
9995056	chr19:9995056:C:T	3.09162e-93	-2.60136e-09	-2.44603
9995058	chr19:9995058:C:T	2.52043e-93	-2.6503	-6.54159e-09
9995088	chr19:9995088:A:G	3.76292e-93	-2.24953	-6.54159e-09
9995194	chr19:9995194:C:T	3.30005e-93	-2.38079	-6.54159e-09
9995837	chr19:9995837:C:T	1.12897e-93	-1.06817	-2.38526
9996173	chr19:9996173:G:C	3.59644e-93	-2.60136e-09	-2.29479
9996195	chr19:9996195:G:A	1.55892e-93	-1.8458	-1.28494
9996347	chr19:9996347:C:A	2.29489e-93	-2.74404	-6.54159e-09
9996902	chr19:9996902:G:A	5.02415e-93	-2.60136e-09	-1.96047
9996942	chr19:9996942:C:T	2.08499e-93	-2.83997	-6.54159e-09
9997036	chr19:9997036:G:A	6.9806e-94	-1.45906	-2.47512
9997320	chr19:9997320:C:A	1.17669e-93	-1.17379	-2.23824
9997478	chr19:9997478:G:C	3.25885e-93	-2.39335	-6.54159e-09
9997959	chr19:9997959:A:G	1.48242e-93	-1.38378	-1.79727
9998038	chr19:9998038:G:A	5.77848e-94	-2.19153	-1.93165
9998174	chr19:9998174:A:G	2.60608e-94	-2.82938	-2.09008
9998185	chr19:9998185:A:G	4.37734e-93	-1.94772	-0.15057
9998419	chr19:9998419:G:A	3.60399e-94	-2.76504	-1.83023
9998503	chr19:9998503:A:G	1.9893e-94	-2.83817	-2.35136
9998693	chr19:9998693:T:C	2.99345e-93	-2.4783	-6.54159e-09
9998704	chr19:9998704:A:T	5.16454e-94	-2.7531	-1.4824
9998771	chr19:9998771:A:G	6.24902e-93	-2.60136e-09	-1.7423
9998831	chr19:9998831:C:T	3.75825e-93	-2.60136e-09	-2.25077
9998916	chr19:9998916:T:C	4.34657e-93	-0.899879	-1.20546
9999048	chr19:9999048:CTTTCTCTTTT:C	5.22475e-93	-2.60136e-09	-1.92132
9999227	chr19:9999227:A:G	1.89142e-93	-0.916266	-2.02113
9999553	chr19:9999553:C:A	2.06105e-94	-2.84206	-2.31204
9999560	chr19:9999560:C:T	5.08767e-93	-2.60136e-09	-1.94791
9999568	chr19:9999568:C:T	6.9279e-93	-2.60136e-09	-1.63917
9999589	chr19:9999589:C:G	2.09392e-93	-2.83569	-6.54159e-09
9999795	chr19:9999795:G:C	6.21697e-93	-2.60136e-09	-1.74745
9999842	chr19:9999842:T:C	7.51024e-94	-1.45463	-2.40641
10000317	chr19:10000317:A:G	3.00582e-93	-2.60136e-09	-2.47418
10000389	chr19:10000389:G:A	3.28538e-93	-1.41644	-0.968805
10000609	chr19:10000609:T:C	4.20216e-94	-2.69852	-1.7432
10000739	chr19:10000739:G:A	1.37748e-91	-1.29162	2.64232
10000918	chr19:10000918:A:G	1.03084e-91	-1.29713	2.35794
10001382	chr19:10001382:A:C	2.44161e-94	-2.55402	-2.43064
10001472	chr19:10001472:T:A	3.84178e-94	-2.34502	-2.18636
10001670	chr19:10001670:T:C	1.84199e-94	-2.81448	-2.45198
10001711	chr19:10001711:T:C	8.87222e-94	-2.57533	-1.11906
10001921	chr19:10001921:G:A	3.2342e-94	-2.76112	-1.94241
10001975	chr19:10001975:C:T	2.23127e-93	-2.77216	-6.54159e-09
10002012	chr19:10002012:A:G	2.22028e-94	-2.8027	-2.27698
10002099	chr19:10002099:C:A	4.26343e-93	-2.60136e-09	-2.12465
10002263	chr19:10002263:G:A	3.50927e-93	-2.60136e-09	-2.31932
10002572	chr19:10002572:C:G	8.67619e-93	-2.60136e-09	-1.41415
10002646	chr19:10002646:C:T	1.79195e-94	-2.82992	-2.4641
10002676	chr19:10002676:G:A	1.86443e-93	-1.00178	-1.95
10002741	chr19:10002741:G:A	7.23718e-93	-2.60136e-09	-1.5955
10002918	chr19:10002918:C:A	2.87645e-93	-1.3669	-1.15127
10002950	chr19:10002950:C:T	1.14491e-93	-2.27465	-1.16475
10003352	chr19:10003352:C:T	3.18117e-93	-2.60136e-09	-2.41748
10003357	chr19:10003357:C:G	7.2062e-94	-2.77044	-1.13193
10003779	chr19:10003779:C:T	3.47485e-93	-2.60136e-09	-2.32918
10003995	chr19:10003995:C:A	6.10435e-93	-1.76573	-6.54159e-09
10004083	chr19:10004083:C:T	4.22593e-93	-2.13349	-6.54159e-09
10004217	chr19:10004217:C:T	2.5629e-93	-1.92442	-0.709167
10004515	chr19:10004515:A:G	4.83944e-93	-1.92954	-0.0683935
10004532	chr19:10004532:T:C	1.91488e-93	-0.710341	-2.21473
10004669	chr19:10004669:T:C	3.15913e-94	-2.63776	-2.08926
10004904	chr19:10004904:C:T	4.78731e-94	-1.83662	-2.47472
10004998	chr19:10004998:G:GCA	4.95137e-94	-1.80535	-2.4723
10005155	chr19:10005155:A:G	1.08751e-93	-1.58921	-1.90163
10005430	chr19:10005430:G:A	3.30857e-93	-2.60136e-09	-2.37821
10005618	chr19:10005618:G:A	3.15141e-93	-2.60136e-09	-2.42688
10005956	chr19:10005956:G:A	2.09481e-93	-2.83527	-6.54159e-09
10006027	chr19:10006027:A:G	5.31772e-94	-1.74557	-2.4607
10006459	chr19:10006459:T:C	5.59431e-94	-1.86077	-2.29479
10006566	chr19:10006566:T:C	2.72896e-94	-2.70948	-2.16391
10006628	chr19:10006628:C:T	3.78359e-94	-2.06685	-2.47979
10006660	chr19:10006660:TC:T	2.08675e-93	-2.83912	-6.54159e-09
10006730	chr19:10006730:A:G	2.09594e-93	-2.83473	-6.54159e-09
10006736	chr19:10006736:A:G	2.70039e-94	-2.70209	-2.18183
10006870	chr19:10006870:G:C	2.98741e-93	-2.60136e-09	-2.48032
10006894	chr19:10006894:T:C	7.84328e-93	-2.60136e-09	-1.51507
10007097	chr19:10007097:C:G	1.53893e-93	-1.3178	-1.82584
10008201	chr19:10008201:C:A	3.38552e-93	-2.60136e-09	-2.35522
10008302	chr19:10008302:T:C	7.14946e-94	-2.4404	-1.46988
10008471	chr19:10008471:T:A	8.43372e-93	-1.44249	-6.54159e-09
10008472	chr19:10008472:G:T	4.89771e-93	-2.60136e-09	-1.98596
10008737	chr19:10008737:G:A	2.77906e-93	-2.55262	-6.54159e-09
10008755	chr19:10008755:G:A	4.3456e-93	-2.60136e-09	-2.10557
10009518	chr19:10009518:C:T	1.96703e-94	-2.75425	-2.44653
10009822	chr19:10009822:C:G	2.09343e-94	-2.70538	-2.43313
10009895	chr19:10009895:A:C	2.02171e-94	-2.71896	-2.45441
10010161	chr19:10010161:C:T	5.41545e-93	-2.60136e-09	-1.88547
10010211	chr19:10010211:C:G	2.02063e-94	-2.71785	-2.45605
10010766	chr19:10010766:C:T	2.99509e-93	-2.60136e-09	-2.47775
10010778	chr19:10010778:C:G	4.80517e-94	-2.65948	-1.64814
10010828	chr19:10010828:G:A	2.99369e-93	-2.60136e-09	-2.47822
10010831	chr19:10010831:G:A	3.17092e-93	-2.60136e-09	-2.42071
10011046	chr19:10011046:G:A	2.00474e-94	-2.72134	-2.46046
10011056	chr19:10011056:T:C	2.24572e-93	-2.7657	-6.54159e-09
10011127	chr19:10011127:G:T	3.52159e-94	-2.13906	-2.47934
10011227	chr19:10011227:C:T	2.034e-94	-2.71186	-2.45545
10011699	chr19:10011699:A:G	2.05616e-94	-2.71401	-2.44246
10011950	chr19:10011950:C:T	2.24597e-93	-2.76559	-6.54159e-09
10012094	chr19:10012094:C:G	3.49347e-93	-2.60136e-09	-2.32383
10012117	chr19:10012117:T:C	2.17322e-94	-2.6433	-2.4578
10012269	chr19:10012269:TC:T	2.18123e-93	-2.79484	-6.54159e-09
10012602	chr19:10012602:C:T	3.72945e-93	-2.60136e-09	-2.25847
10012732	chr19:10012732:A:G	3.479e-93	-2.60136e-09	-2.32798
10013577	chr19:10013577:A:G	3.16403e-93	-2.60136e-09	-2.42288
10013637	chr19:10013637:T:C	3.59299e-93	-2.60136e-09	-2.29574
10013824	chr19:10013824:A:G	6.49548e-93	-2.60136e-09	-1.70362
10014189	chr19:10014189:C:G	3.04912e-93	-2.60136e-09	-2.45988
10014445	chr19:10014445:A:G	1.13076e-92	1.10845	-2.2577
10014938	chr19:10014938:C:G	5.65336e-93	0.626161	-2.46864
10015265	chr19:10015265:A:G	2.90011e-93	-0.414251	-2.09573
10015441	chr19:10015441:T:C	1.92269e-92	1.82717	-2.44559
10015858	chr19:10015858:A:G	2.89152e-92	2.26563	-2.47599
10015967	chr19:10015967:T:A	1.99335e-93	-0.431359	-2.45355
10015968	chr19:10015968:AT:A	3.28447e-93	-2.60136e-09	-2.38552
10015969	chr19:10015969:T:A	3.01112e-93	-2.60136e-09	-2.47242
10016113	chr19:10016113:A:G	1.88245e-94	-2.82928	-2.41546
10016233	chr19:10016233:G:A	8.7977e-93	1.0342	-2.43444
10016391	chr19:10016391:G:A	2.98844e-93	-2.60136e-09	-2.47998
10016514	chr19:10016514:G:A	8.34372e-93	0.73614	-2.18936
10016576	chr19:10016576:A:G	1.64581e-92	1.67484	-2.44876
10016591	chr19:10016591:G:C	3.06479e-93	-2.60136e-09	-2.45475
10016892	chr19:10016892:C:T	1.88266e-94	-2.82703	-2.4176
10016992	chr19:10016992:C:T	1.83128e-94	-2.83674	-2.43556
10017190	chr19:10017190:T:C	6.55918e-93	-2.60136e-09	-1.69386
10017398	chr19:10017398:G:T	4.61419e-93	-2.60136e-09	-2.04559
10017445	chr19:10017445:G:A	1.15113e-93	-1.43808	-1.9959
10017513	chr19:10017513:G:A	1.18613e-92	1.36803	-2.46948
10017660	chr19:10017660:T:C	6.45335e-92	-2.60136e-09	0.592455
10017670	chr19:10017670:C:T	3.26873e-93	-2.60136e-09	-2.39033
10017791	chr19:10017791:G:A	2.1698e-93	-2.80009	-6.54159e-09
10017898	chr19:10017898:G:A	3.58236e-93	-2.60136e-09	-2.29871
10017923	chr19:10017923:G:A	3.07316e-93	-2.60136e-09	-2.45202
10018007	chr19:10018007:G:A	1.41225e-92	1.54218	-2.46914
10018015	chr19:10018015:A:G	4.36551e-93	0.319652	-2.42065
10018151	chr19:10018151:A:G	1.54437e-92	1.62884	-2.46637
10018165	chr19:10018165:G:A	1.06916e-92	1.2621	-2.46737
10018586	chr19:10018586:T:C	1.61887e-92	1.67258	-2.463
10018876	chr19:10018876:C:G	1.95161e-94	-2.8318	-2.37686
10018879	chr19:10018879:C:T	7.4265e-93	-2.60136e-09	-1.56967
10019257	chr19:10019257:C:T	3.7358e-94	-2.17188	-2.38747
10019397	chr19:10019397:C:T	3.00373e-93	-2.60136e-09	-2.47487
10019565	chr19:10019565:G:A	3.08081e-93	-2.60136e-09	-2.44954
10019754	chr19:10019754:T:C	2.87945e-94	-2.38187	-2.43784
10019883	chr19:10019883:G:T	3.64541e-94	-2.15395	-2.42989
10020048	chr19:10020048:G:A	4.82688e-92	2.78264	-2.48059
10020368	chr19:10020368:G:GAAA	3.2308e-93	-2.60136e-09	-2.402
10020432	chr19:10020432:G:A	4.55806e-93	-2.60136e-09	-2.05783
10020725	chr19:10020725:T:C	2.31778e-94	-2.69632	-2.34038
10021017	chr19:10021017:T:G	1.07886e-92	1.19277	-2.38901
10021080	chr19:10021080:C:T	2.36625e-94	-2.70707	-2.30894
10021176	chr19:10021176:A:T	3.11682e-93	-2.60136e-09	-2.43792
10021324	chr19:10021324:G:A	2.41129e-94	-2.72476	-2.27239
10021599	chr19:10021599:G:A	1.04686e-91	-2.60136e-09	1.07624
10021614	chr19:10021614:C:T	7.63102e-93	0.691823	-2.23433
10021642	chr19:10021642:T:C	3.8243e-93	-2.23335	-6.54159e-09
10021986	chr19:10021986:C:T	3.8656e-94	-2.40993	-2.11526
10022061	chr19:10022061:AAG:A	5.62541e-93	0.629106	-2.47654
10022117	chr19:10022117:C:T	2.65113e-92	2.04467	-2.34182
10022130	chr19:10022130:C:T	1.15876e-92	-2.60136e-09	-1.1248
10022166	chr19:10022166:C:G	4.76472e-93	-2.60136e-09	-2.01349
10022183	chr19:10022183:T:A	2.43214e-92	1.97208	-2.35545
10022464	chr19:10022464:C:T	2.35554e-94	-2.55402	-2.46652
10023174	chr19:10023174:G:C	2.98969e-93	-2.60136e-09	-2.47956
10023598	chr19:10023598:C:T	2.10216e-93	-2.83176	-6.54159e-09
10023751	chr19:10023751:A:G	9.65993e-93	1.00033	-2.30707
10023912	chr19:10023912:C:T	3.40833e-94	-2.18529	-2.4658
10023914	chr19:10023914:G:A	2.57162e-94	-2.83262	-2.10016
10024185	chr19:10024185:C:T	7.77472e-94	-1.67067	-2.15576
10024483	chr19:10024483:A:G	3.06225e-93	-2.60136e-09	-2.45558
10024502	chr19:10024502:T:C	3.45325e-93	-2.60136e-09	-2.33541
10024608	chr19:10024608:T:C	1.87938e-94	-2.81671	-2.42966
10024891	chr19:10024891:T:C	4.73107e-93	-2.60136e-09	-2.02058
10024959	chr19:10024959:G:A	2.98643e-93	-2.60136e-09	-2.48065
10025184	chr19:10025184:C:T	4.53652e-93	-2.60136e-09	-2.06257
10025396	chr19:10025396:G:A	2.15726e-94	-2.63183	-2.47664
10025525	chr19:10025525:C:T	1.04009e-93	-2.83218	-0.703246
10025593	chr19:10025593:A:T	9.44605e-94	-2.76942	-0.862293
10025714	chr19:10025714:C:G	6.43899e-94	-2.482	-1.53294
10025872	chr19:10025872:C:T	4.67412e-93	-2.60136e-09	-2.03269
10025880	chr19:10025880:G:A	2.08227e-94	-2.6657	-2.47815
10026069	chr19:10026069:C:T	4.34315e-94	-1.93266	-2.47606
10026987	chr19:10026987:A:G	1.30171e-93	-2.42132	-0.889728
10027130	chr19:10027130:C:A	5.37799e-94	-2.83325	-1.36175
10027209	chr19:10027209:T:C	4.30715e-93	-2.60136e-09	-2.11445
10027247	chr19:10027247:C:A	1.94696e-94	-2.73501	-2.47603
10027279	chr19:10027279:G:C	2.17178e-93	-2.01725	-0.781936
10027672	chr19:10027672:G:T	3.65417e-93	-2.60136e-09	-2.27886
10028022	chr19:10028022:T:A	4.21073e-94	-2.81267	-1.627
10028025	chr19:10028025:T:C	4.1481e-94	-2.81725	-1.63741
10028264	chr19:10028264:T:C	3.82296e-93	-2.60136e-09	-2.2337
10028364	chr19:10028364:CTTTT:C	3.60786e-93	-2.29162	-6.54159e-09
10028885	chr19:10028885:G:A	1.09494e-93	-2.76487	-0.719162
10028951	chr19:10028951:C:T	4.78191e-93	-2.60136e-09	-2.00989
10029144	chr19:10029144:T:A	2.60983e-93	-2.61544	-6.54159e-09
10029499	chr19:10029499:G:A	5.99736e-94	-2.44022	-1.64578
10029664	chr19:10029664:C:T	2.04024e-94	-2.73497	-2.42927
10029667	chr19:10029667:A:G	2.07695e-94	-2.73395	-2.41247
10029763	chr19:10029763:A:G	2.06028e-94	-2.76759	-2.38688
10029783	chr19:10029783:A:T	3.12568e-94	-2.49123	-2.24643
10029838	chr19:10029838:T:C	6.93122e-94	-2.44567	-1.49561
10030253	chr19:10030253:T:C	2.23825e-94	-2.59445	-2.47717
10030344	chr19:10030344:T:C	7.89383e-93	-2.60136e-09	-1.50865
10031243	chr19:10031243:T:A	4.44506e-94	-2.81145	-1.57407
10031752	chr19:10031752:A:G	4.80412e-93	-2.60136e-09	-2.00525
10031995	chr19:10031995:G:A	1.05309e-93	-2.31328	-1.20972
10032024	chr19:10032024:C:A	1.92426e-94	-2.82711	-2.39567
10032128	chr19:10032128:C:T	3.01934e-93	-2.60136e-09	-2.46969
10032263	chr19:10032263:A:G	4.71479e-93	-2.60136e-09	-2.02402
10032598	chr19:10032598:C:A	7.66961e-93	-2.60136e-09	-1.53746
10032599	chr19:10032599:G:A	2.2687e-94	-2.83443	-2.22368
10032687	chr19:10032687:G:A	5.69182e-93	-2.60136e-09	-1.8357
10032872	chr19:10032872:A:G	9.57114e-93	-2.60136e-09	-1.31598
10032880	chr19:10032880:C:T	4.50187e-93	-2.60136e-09	-2.07024
10033036	chr19:10033036:T:C	6.73536e-93	-2.60136e-09	-1.66736
10033113	chr19:10033113:G:A	3.05206e-93	-2.60136e-09	-2.45891
10033164	chr19:10033164:G:A	5.10221e-93	-2.60136e-09	-1.94505
10033234	chr19:10033234:G:C	4.32465e-93	-2.60136e-09	-2.1104
10033394	chr19:10033394:T:C	4.01739e-93	-2.60136e-09	-2.1841
10033476	chr19:10033476:G:A	8.02145e-93	-2.60136e-09	-1.49261
10033767	chr19:10033767:G:GTCACAAGGCACGATA	6.80824e-94	-1.74035	-2.21883
10033868	chr19:10033868:T:C	1.31956e-92	-2.60136e-09	-0.994844
10033950	chr19:10033950:T:A	6.84957e-94	-1.96654	-1.98659
10033962	chr19:10033962:G:A	1.62628e-93	-2.28866	-0.799772
10034091	chr19:10034091:G:A	4.30075e-94	-1.99415	-2.42438
10034189	chr19:10034189:C:A	1.30499e-92	-2.60136e-09	-1.00595
10034641	chr19:10034641:A:G	4.60938e-93	-2.60136e-09	-2.04663
10034874	chr19:10034874:A:G	4.65942e-94	-2.20651	-2.13192
10035289	chr19:10035289:G:A	1.25234e-93	-1.41958	-1.93014
10035308	chr19:10035308:G:A	1.2522e-93	-1.42264	-1.92718
10035728	chr19:10035728:A:C	1.51414e-92	-2.60136e-09	-0.857294
10035975	chr19:10035975:T:C	5.72631e-94	-2.0459	-2.08634
10036369	chr19:10036369:C:T	3.56929e-93	-2.60136e-09	-2.30236
10036522	chr19:10036522:A:G	2.14296e-93	-2.81254	-6.54159e-09
10036639	chr19:10036639:T:A	3.82429e-93	-2.60136e-09	-2.23336
10037191	chr19:10037191:AT:A	2.17308e-93	-2.79858	-6.54159e-09
10037241	chr19:10037241:C:T	6.55509e-93	-2.60136e-09	-1.69449
10037279	chr19:10037279:G:A	1.55963e-92	-2.60136e-09	-0.827695
10037318	chr19:10037318:T:C	2.14514e-93	-2.81152	-6.54159e-09
10037442	chr19:10037442:G:A	2.32167e-94	-2.57112	-2.46391
10037688	chr19:10037688:G:A	6.21814e-93	-0.756509	-0.99075
10038037	chr19:10038037:T:C	2.66222e-93	-0.685749	-1.90982
10038198	chr19:10038198:C:A	3.40289e-93	-2.60136e-09	-2.3501
10038199	chr19:10038199:C:A	3.40289e-93	-2.60136e-09	-2.3501
10038396	chr19:10038396:A:G	3.05207e-93	-2.60136e-09	-2.45891
10038455	chr19:10038455:G:T	2.4048e-94	-2.54883	-2.45102
10038531	chr19:10038531:G:A	2.20304e-94	-2.64473	-2.44275
10038547	chr19:10038547:A:G	8.03186e-94	-1.76456	-2.02934
10038793	chr19:10038793:T:C	3.45168e-93	-2.60136e-09	-2.33587
10038875	chr19:10038875:CTT:C	3.40857e-93	-2.60136e-09	-2.34843
10039348	chr19:10039348:C:T	4.35896e-94	-1.92439	-2.4807
10039988	chr19:10039988:G:A	2.21828e-93	-2.77799	-6.54159e-09
10040801	chr19:10040801:C:G	4.90306e-94	-1.8073	-2.48016
10040843	chr19:10040843:A:G	6.57634e-94	-1.74499	-2.24885
10041045	chr19:10041045:A:G	4.75827e-94	-1.83673	-2.48069
10041311	chr19:10041311:C:T	2.99831e-93	-2.60136e-09	-2.47668
10041334	chr19:10041334:C:CT	6.88236e-94	-1.91391	-2.03444
10041757	chr19:10041757:C:T	2.15368e-93	-2.80755	-6.54159e-09
10041812	chr19:10041812:G:T	2.13855e-93	-2.8146	-6.54159e-09
10042222	chr19:10042222:G:A	3.3111e-93	-2.60136e-09	-2.37745
10042378	chr19:10042378:G:A	3.03143e-93	-2.60136e-09	-2.46569
10042464	chr19:10042464:T:C	3.04693e-93	-2.60136e-09	-2.46059
10042582	chr19:10042582:G:A	3.04669e-93	-2.60136e-09	-2.46067
10043102	chr19:10043102:A:G	3.2821e-93	-2.60136e-09	-2.38624
10043111	chr19:10043111:C:T	3.42805e-93	-2.60136e-09	-2.34274
10043169	chr19:10043169:G:A	6.74445e-93	-2.60136e-09	-1.66601
10043346	chr19:10043346:T:C	4.69041e-93	-0.203238	-1.82597
10043389	chr19:10043389:C:T	2.72607e-93	-2.57187	-6.54159e-09
10043575	chr19:10043575:A:T	4.19298e-93	-2.60136e-09	-2.14132
10043997	chr19:10043997:T:C	3.32467e-94	-2.31254	-2.3634
10044063	chr19:10044063:ACC:A	3.80514e-93	-2.60136e-09	-2.23838
10044069	chr19:10044069:A:G	3.80514e-93	-2.60136e-09	-2.23838
10045045	chr19:10045045:C:G	2.1917e-93	-2.79005	-6.54159e-09
10045053	chr19:10045053:C:G	3.03069e-93	-2.46594	-6.54159e-09
10045180	chr19:10045180:G:A	1.94547e-94	-2.73457	-2.47724
10045723	chr19:10045723:T:C	3.66692e-93	-2.60136e-09	-2.27538
10045863	chr19:10045863:C:T	2.09239e-94	-2.82407	-2.31494
10046222	chr19:10046222:C:T	2.14198e-94	-2.73008	-2.3855
10046543	chr19:10046543:T:G	4.04712e-94	-2.53447	-1.94484
10046990	chr19:10046990:A:G	2.23337e-93	-2.77122	-6.54159e-09
10047067	chr19:10047067:C:T	2.64414e-93	-1.41329	-1.18909
10047130	chr19:10047130:C:T	5.78026e-94	-1.6805	-2.44237
10047348	chr19:10047348:A:C	3.47023e-93	-2.60136e-09	-2.33051
10047733	chr19:10047733:A:C	1.74163e-94	-2.84193	-2.48057
10047816	chr19:10047816:G:A	1.2372e-92	-2.60136e-09	-1.05929
10047825	chr19:10047825:C:T	4.9563e-94	-1.83461	-2.44204
10048082	chr19:10048082:C:T	1.98583e-94	-2.71798	-2.4733
10048813	chr19:10048813:G:A	3.69711e-93	-2.60136e-09	-2.26718
10048889	chr19:10048889:A:AG	1.82325e-94	-2.83932	-2.43737
10049100	chr19:10049100:G:A	3.25597e-93	-2.60136e-09	-2.39424
10049198	chr19:10049198:A:G	5.07428e-93	-2.60136e-09	-1.95054
10049287	chr19:10049287:C:T	2.77658e-93	-2.55351	-6.54159e-09
10049514	chr19:10049514:T:A	2.14572e-93	-2.81126	-6.54159e-09
10049653	chr19:10049653:A:G	5.86325e-93	-1.80603	-6.54159e-09
10049744	chr19:10049744:C:A	1.722e-93	-1.46568	-1.56556
10049902	chr19:10049902:C:T	2.07307e-94	-2.74315	-2.40513
10050207	chr19:10050207:T:C	3.11404e-93	-2.60136e-09	-2.43881
10050245	chr19:10050245:G:A	4.50145e-93	-0.791669	-1.27866
10051095	chr19:10051095:A:G	5.6296e-93	-2.60136e-09	-1.84669
10051511	chr19:10051511:G:A	2.20999e-93	-2.78174	-6.54159e-09
10051574	chr19:10051574:A:T	4.4526e-93	-2.60136e-09	-2.08124
10052161	chr19:10052161:G:T	3.07431e-94	-2.34572	-2.40851
10052596	chr19:10052596:A:C	4.33632e-93	-2.60136e-09	-2.1077
10053372	chr19:10053372:G:A	2.3794e-93	-2.70788	-6.54159e-09
10053478	chr19:10053478:G:C	2.23288e-93	-2.77144	-6.54159e-09
10053820	chr19:10053820:G:A	2.30441e-94	-2.69259	-2.3499
10053927	chr19:10053927:T:C	2.07538e-94	-2.67872	-2.46844
10054173	chr19:10054173:G:A	2.81056e-94	-2.39946	-2.44447
10054335	chr19:10054335:A:G	2.48331e-94	-2.4904	-2.47732
10054797	chr19:10054797:G:A	2.53947e-94	-2.47554	-2.46982
10054829	chr19:10054829:C:A	5.66292e-93	-2.60136e-09	-1.84079
10054989	chr19:10054989:C:T	4.91445e-93	-2.60136e-09	-1.98255
10054990	chr19:10054990:T:C	2.39231e-94	-2.54292	-2.46214
10054997	chr19:10054997:A:T	1.82101e-94	-2.79962	-2.47831
10055168	chr19:10055168:G:A	2.99427e-94	-2.43894	-2.34167
10055178	chr19:10055178:T:C	2.50252e-94	-2.49662	-2.4634
10055191	chr19:10055191:C:T	2.54882e-93	-0.956901	-1.6822
10055256	chr19:10055256:A:G	2.05078e-94	-2.78308	-2.37602
10055438	chr19:10055438:A:G	2.84786e-94	-2.46054	-2.37021
10055557	chr19:10055557:C:T	2.52787e-94	-2.48594	-2.464
10055577	chr19:10055577:T:C	2.50023e-94	-2.49946	-2.46147
10055699	chr19:10055699:G:A	2.25721e-93	-1.02849	-1.73211
10056083	chr19:10056083:G:A	2.5997e-94	-2.46794	-2.45398
10056363	chr19:10056363:T:TC	1.80967e-94	-2.80807	-2.4761
10056693	chr19:10056693:G:A	3.80748e-93	-2.60136e-09	-2.23776
10056968	chr19:10056968:G:A	5.04662e-94	-1.77794	-2.48066
10056995	chr19:10056995:T:C	2.07206e-94	-2.67068	-2.47809
10057134	chr19:10057134:C:T	3.68606e-93	-2.60136e-09	-2.27017
10057206	chr19:10057206:G:A	3.71181e-93	-2.60136e-09	-2.26321
10057625	chr19:10057625:C:T	1.93875e-94	-2.73698	-2.47829
10057638	chr19:10057638:G:T	2.15491e-94	-2.63906	-2.4705
10057720	chr19:10057720:A:G	2.09647e-93	-2.83447	-6.54159e-09
10057806	chr19:10057806:T:C	3.14009e-93	-2.60136e-09	-2.43048
10057922	chr19:10057922:C:T	4.39993e-93	-2.60136e-09	-2.09314
10058027	chr19:10058027:G:T	2.14008e-94	-2.64803	-2.46843
10058532	chr19:10058532:G:A	4.01004e-94	-2.16167	-2.32684
10058569	chr19:10058569:A:G	2.18923e-94	-2.64909	-2.44468
10058629	chr19:10058629:A:G	8.85821e-93	-2.60136e-09	-1.39338
10058801	chr19:10058801:G:A	3.05947e-94	-2.529	-2.23008
10059294	chr19:10059294:A:G	6.11654e-93	-2.60136e-09	-1.76373
10059422	chr19:10059422:G:A	2.10802e-93	-2.82898	-6.54159e-09
10059461	chr19:10059461:C:A	3.3037e-93	-2.60136e-09	-2.37969
10059879	chr19:10059879:C:T	2.28285e-94	-2.61823	-2.43365
10059889	chr19:10059889:AT:A	3.59608e-94	-2.11858	-2.47889
10059925	chr19:10059925:G:A	3.48666e-94	-2.56307	-2.0653
10059969	chr19:10059969:T:C	1.37073e-92	-2.60136e-09	-0.956802
10060052	chr19:10060052:G:A	3.63374e-94	-2.10676	-2.48029
10060082	chr19:10060082:T:C	3.48926e-94	-2.1488	-2.47883
10060124	chr19:10060124:T:G	1.82582e-94	-2.79507	-2.48022
10060164	chr19:10060164:T:C	4.90613e-94	-1.94685	-2.33998
10060308	chr19:10060308:C:T	4.86959e-94	-1.98216	-2.31214
10060400	chr19:10060400:C:T	2.14405e-94	-2.6357	-2.47892
10060422	chr19:10060422:G:A	1.99489e-94	-2.70972	-2.477
10060632	chr19:10060632:G:A	3.53941e-94	-2.13843	-2.47492
10060645	chr19:10060645:G:A	4.80983e-94	-1.92753	-2.37912
10060737	chr19:10060737:G:A	2.16733e-94	-2.62533	-2.47849
10060786	chr19:10060786:C:T	3.65901e-94	-2.10749	-2.47263
10060815	chr19:10060815:A:G	2.23092e-94	-2.59427	-2.48063
10060855	chr19:10060855:C:G	1.81794e-94	-2.80413	-2.47548
10060891	chr19:10060891:C:T	3.09648e-93	-2.60136e-09	-2.44446
10061002	chr19:10061002:A:T	3.76558e-93	-2.60136e-09	-2.24883
10061582	chr19:10061582:G:A	6.21157e-94	-1.81519	-2.23571
10061751	chr19:10061751:G:T	2.2262e-94	-2.62862	-2.4484
10061793	chr19:10061793:G:A	5.09841e-93	-2.60136e-09	-1.9458
10061840	chr19:10061840:T:C	2.81947e-94	-2.63619	-2.20457
10061842	chr19:10061842:T:C	3.42303e-93	-2.60136e-09	-2.3442
10062222	chr19:10062222:G:A	2.13251e-93	-2.81743	-6.54159e-09
10062393	chr19:10062393:A:G	3.00192e-93	-2.60136e-09	-2.47548
10062593	chr19:10062593:C:A	4.57776e-94	-2.11997	-2.23614
10062920	chr19:10062920:T:A	3.01567e-94	-2.83814	-1.93535
10063276	chr19:10063276:G:A	3.13646e-94	-2.39857	-2.33565
10063633	chr19:10063633:GTTGTTTT:G	3.08879e-93	-2.60136e-09	-2.44695
10063682	chr19:10063682:G:C	5.39245e-93	-2.60136e-09	-1.88973
10063683	chr19:10063683:A:T	3.13462e-93	-2.60136e-09	-2.43222
10063757	chr19:10063757:T:C	3.04127e-93	-2.60136e-09	-2.46245
10064012	chr19:10064012:G:C	3.23005e-93	-2.60136e-09	-2.40223
10064102	chr19:10064102:C:T	5.24811e-93	-2.60136e-09	-1.91686
10065260	chr19:10065260:G:C	8.90119e-94	-2.48173	-1.2094
10065433	chr19:10065433:G:A	1.18612e-92	-2.60136e-09	-1.10146
10065537	chr19:10065537:C:T	4.45613e-94	-2.04209	-2.34094
10065940	chr19:10065940:C:T	2.5626e-93	-2.63371	-6.54159e-09
10065987	chr19:10065987:G:A	2.7999e-94	-2.6906	-2.15713
10066302	chr19:10066302:G:A	4.10757e-93	-2.1619	-6.54159e-09
10067265	chr19:10067265:C:A	1.00994e-92	-2.60136e-09	-1.26225
10067317	chr19:10067317:C:A	4.87411e-93	-2.60136e-09	-1.99079
10067387	chr19:10067387:G:T	4.16367e-93	-2.19354	0.0452033
10067456	chr19:10067456:A:G	9.83024e-94	-2.77038	-0.821475
10067495	chr19:10067495:G:C	4.41901e-94	-2.07476	-2.31664
10067819	chr19:10067819:G:A	2.98634e-93	-2.60136e-09	-2.48068
10068075	chr19:10068075:A:G	3.32961e-94	-2.66092	-2.01354
10068257	chr19:10068257:C:T	2.0854e-93	-2.83977	-6.54159e-09
10068372	chr19:10068372:G:A	1.9881e-94	-2.73667	-2.45346
10068403	chr19:10068403:G:A	3.37744e-93	-2.60136e-09	-2.35761
10068584	chr19:10068584:C:T	4.26472e-93	-2.12435	-6.54159e-09
10068614	chr19:10068614:A:T	8.06047e-93	-1.48776	-6.54159e-09
10068981	chr19:10068981:G:A	3.05814e-94	-2.66718	-2.09233
10069017	chr19:10069017:C:T	1.81514e-92	-2.60136e-09	-0.675982
10069275	chr19:10069275:T:C	3.01288e-93	-2.60136e-09	-2.47183
10069496	chr19:10069496:A:G	7.26973e-93	-2.60136e-09	-1.59101
10070119	chr19:10070119:A:G	3.03707e-94	-2.6985	-2.06793
10070671	chr19:10070671:A:G	2.13111e-94	-2.68875	-2.43192
10071003	chr19:10071003:G:A	1.32615e-92	-2.60136e-09	-0.989864
10071236	chr19:10071236:G:A	1.75507e-94	-2.83449	-2.48032
10071293	chr19:10071293:G:C	6.1423e-93	-2.60136e-09	-1.75953
10071783	chr19:10071783:T:G	4.25285e-94	-2.3473	-2.08242
10071889	chr19:10071889:G:A	7.79088e-94	-2.41081	-1.41355
10072379	chr19:10072379:T:C	2.96061e-94	-2.74647	-2.04545
10072413	chr19:10072413:T:C	4.39276e-94	-2.45182	-1.94554
10072684	chr19:10072684:G:C	1.14586e-92	-2.60136e-09	-1.13599
10072878	chr19:10072878:G:C	8.56117e-94	-2.79606	-0.934014
10073140	chr19:10073140:G:A	2.24324e-94	-2.78844	-2.28095
10073358	chr19:10073358:T:C	1.95336e-94	-2.79391	-2.41386
10073597	chr19:10073597:T:C	5.30255e-94	-2.82727	-1.38185
10073683	chr19:10073683:C:T	2.12614e-93	-2.82042	-6.54159e-09
10073746	chr19:10073746:C:G	2.12314e-94	-2.79074	-2.33367
10074542	chr19:10074542:T:G	5.31639e-93	-2.60136e-09	-1.90393
10075076	chr19:10075076:TCAC:T	8.02699e-94	-2.28983	-1.50467
10075107	chr19:10075107:A:G	3.09605e-93	-2.60136e-09	-2.4446
10075210	chr19:10075210:G:A	5.35732e-93	-2.60136e-09	-1.89627
10075248	chr19:10075248:G:A	3.28568e-93	-2.38515	-6.54159e-09
10075257	chr19:10075257:T:C	4.4781e-93	-2.60136e-09	-2.07553
10075266	chr19:10075266:A:G	3.07671e-93	-2.60136e-09	-2.45087
10075319	chr19:10075319:C:T	1.89132e-93	-2.82057	-0.116889
10075657	chr19:10075657:AGT:A	7.27243e-94	-2.83798	-1.05524
10075795	chr19:10075795:T:C	7.967e-94	-2.84174	-0.960264
10076412	chr19:10076412:T:A	1.23512e-93	-2.32282	-1.04074
10076727	chr19:10076727:G:T	1.01949e-93	-2.3189	-1.23652
10076913	chr19:10076913:T:C	2.31729e-94	-2.80957	-2.22735
10077549	chr19:10077549:A:C	3.34197e-93	-2.60136e-09	-2.36817
10077615	chr19:10077615:T:C	2.08081e-93	-2.84197	-6.54159e-09
10077888	chr19:10077888:G:C	3.64312e-94	-2.35054	-2.23393
10078006	chr19:10078006:T:C	5.15512e-94	-2.39116	-1.84616
10078171	chr19:10078171:A:G	1.86159e-94	-2.80047	-2.45541
10078634	chr19:10078634:A:G	5.39345e-94	-2.82934	-1.36279
10078645	chr19:10078645:G:A	7.38983e-94	-2.15614	-1.72107
10078723	chr19:10078723:G:T	2.18187e-94	-2.8052	-2.29193
10079438	chr19:10079438:C:T	4.6501e-93	-2.60136e-09	-2.03784
10079708	chr19:10079708:G:T	3.05548e-93	-2.60136e-09	-2.45779
10080150	chr19:10080150:G:A	2.43034e-94	-2.61743	-2.37185
10080339	chr19:10080339:A:G	3.29761e-93	-2.38153	-6.54159e-09
10080726	chr19:10080726:G:A	3.22437e-93	-2.40399	-6.54159e-09
10082158	chr19:10082158:C:T	5.49715e-94	-2.77481	-1.39827
10082182	chr19:10082182:C:T	4.73602e-93	-2.60136e-09	-2.01953
10082450	chr19:10082450:A:G	3.22437e-93	-2.60136e-09	-2.40399
10082464	chr19:10082464:C:G	5.27051e-93	-2.60136e-09	-1.9126
10082649	chr19:10082649:C:T	3.70411e-94	-2.31872	-2.24915
10082952	chr19:10082952:A:C	4.32698e-94	-2.45706	-1.95539
10083124	chr19:10083124:G:C	3.42257e-93	-2.60136e-09	-2.34434
10083211	chr19:10083211:A:C	4.25767e-93	-2.60136e-09	-2.12601
10083216	chr19:10083216:G:A	4.11586e-93	-2.60136e-09	-2.15988
10083222	chr19:10083222:T:C	2.41838e-93	-2.69163	-6.54159e-09
10084208	chr19:10084208:C:T	8.74565e-94	-1.24331	-2.46545
10085674	chr19:10085674:G:A	2.25987e-93	-2.75942	-6.54159e-09
10086755	chr19:10086755:T:A	2.12692e-94	-2.82399	-2.29865
10087765	chr19:10087765:A:G	2.59558e-94	-2.52817	-2.39534
10088428	chr19:10088428:T:G	3.33878e-93	-2.60136e-09	-2.36912
10088991	chr19:10088991:T:TA	3.31205e-94	-2.71615	-1.9636
10089637	chr19:10089637:C:T	2.98962e-93	-2.60136e-09	-2.47958
10089830	chr19:10089830:C:T	5.2785e-93	-2.60136e-09	-1.91109
10090423	chr19:10090423:C:A	3.44403e-93	-2.60136e-09	-2.33809
10090702	chr19:10090702:A:C	3.01766e-94	-2.42839	-2.34444
10090717	chr19:10090717:C:T	3.09898e-93	-2.60136e-09	-2.44366
10090895	chr19:10090895:A:G	2.01549e-94	-2.84166	-2.33479
10091021	chr19:10091021:G:C	2.12668e-93	-2.82017	-6.54159e-09
10091772	chr19:10091772:G:A	5.15915e-93	-2.60136e-09	-1.93396
10091869	chr19:10091869:T:C	6.81123e-93	-2.60136e-09	-1.65616
10092495	chr19:10092495:A:G	1.89808e-94	-2.76251	-2.47396
10095327	chr19:10095327:G:A	3.07305e-93	-2.60136e-09	-2.45206
10096680	chr19:10096680:C:T	3.30764e-93	-2.60136e-09	-2.37849
10096909	chr19:10096909:C:T	1.01007e-92	-2.60136e-09	-1.26212
10097015	chr19:10097015:C:T	3.00993e-93	-2.60136e-09	-2.47281
10097332	chr19:10097332:C:T	1.75634e-94	-2.84197	-2.47211
10097439	chr19:10097439:A:G	1.92886e-94	-2.74104	-2.47935
10097453	chr19:10097453:C:A	3.25322e-93	-2.60136e-09	-2.39508
10098682	chr19:10098682:G:C	6.7381e-93	-2.60136e-09	-1.66695
10098936	chr19:10098936:G:A	3.19389e-94	-2.7488	-1.96727
10099001	chr19:10099001:G:A	3.09392e-93	-2.60136e-09	-2.44529
10099035	chr19:10099035:C:T	1.82507e-94	-2.81222	-2.46348
10099073	chr19:10099073:A:G	5.14784e-94	-1.78341	-2.45533
10100831	chr19:10100831:G:A	2.02164e-94	-2.69997	-2.47344
10101623	chr19:10101623:C:G	5.25872e-93	-1.91484	-6.54159e-09
10101885	chr19:10101885:C:T	7.40844e-93	-1.57211	-6.54159e-09
10102345	chr19:10102345:A:G	3.79204e-93	-2.60136e-09	-2.24183
10102478	chr19:10102478:G:A	3.74105e-94	-2.6703	-1.88764
10102735	chr19:10102735:G:A	2.9996e-93	-2.60136e-09	-2.47625
10103449	chr19:10103449:G:A	2.43293e-93	-2.68563	-6.54159e-09
10103476	chr19:10103476:G:A	2.68674e-93	-2.5864	-6.54159e-09
10103890	chr19:10103890:C:T	6.25055e-93	-2.60136e-09	-1.74206
10103891	chr19:10103891:G:A	6.61358e-93	-2.60136e-09	-1.6856
10103946	chr19:10103946:T:A	3.61818e-93	-2.60136e-09	-2.28876
10103993	chr19:10103993:T:C	3.04123e-93	-2.60136e-09	-2.46247
10104234	chr19:10104234:T:C	2.43818e-93	-2.68348	-6.54159e-09
10104348	chr19:10104348:A:G	3.80452e-93	-2.60136e-09	-2.23854
10104536	chr19:10104536:A:G	2.38481e-93	-2.70561	-6.54159e-09
10104595	chr19:10104595:A:G	8.28845e-94	-2.80674	-0.955712
10104631	chr19:10104631:T:C	4.35299e-93	-2.60136e-09	-2.10387
10104910	chr19:10104910:C:T	1.76432e-94	-2.82886	-2.48069
10105354	chr19:10105354:A:C	9.37771e-93	-2.60136e-09	-1.33639
10105511	chr19:10105511:G:A	4.57729e-94	-2.72117	-1.63504
10106159	chr19:10106159:G:T	4.98631e-94	-2.14731	-2.12331
10106301	chr19:10106301:T:A	3.02612e-93	-2.60136e-09	-2.46745
10106423	chr19:10106423:G:A	3.66169e-93	-2.60136e-09	-2.2768
10106662	chr19:10106662:C:T	8.5231e-93	-2.60136e-09	-1.43195
10106787	chr19:10106787:A:G	2.98777e-93	-2.60136e-09	-2.4802
10107354	chr19:10107354:C:T	3.32587e-93	-2.7565	0.383507
10107715	chr19:10107715:C:T	2.1913e-93	-2.79023	-6.54159e-09
10107732	chr19:10107732:G:A	4.49385e-94	-1.98565	-2.38895
10107733	chr19:10107733:G:C	1.43632e-92	-2.60136e-09	-0.91006
10107758	chr19:10107758:C:T	1.9428e-94	-2.73837	-2.47481
10108400	chr19:10108400:T:C	2.02949e-94	-2.68902	-2.48051
10108401	chr19:10108401:G:A	4.28482e-93	-2.11965	-6.54159e-09
10108849	chr19:10108849:C:T	1.11166e-92	-2.60136e-09	-1.16629
10108934	chr19:10108934:C:T	4.76853e-93	-2.60136e-09	-2.01269
10109001	chr19:10109001:T:G	3.0608e-93	-2.60136e-09	-2.45605
10109201	chr19:10109201:T:C	4.65164e-93	-2.60136e-09	-2.03751
10109408	chr19:10109408:G:T	6.35769e-94	-2.0356	-1.99205
10110038	chr19:10110038:C:T	4.48282e-94	-1.91193	-2.46513
10110273	chr19:10110273:G:A	2.2618e-93	-2.75857	-6.54159e-09
10110435	chr19:10110435:T:C	2.09847e-93	-2.83352	-6.54159e-09
10110475	chr19:10110475:C:G	2.15112e-94	-2.65242	-2.4589
10110966	chr19:10110966:A:G	4.38441e-93	-2.60136e-09	-2.09667
10111174	chr19:10111174:C:T	1.42542e-92	-2.60136e-09	-0.917677
10111200	chr19:10111200:C:T	2.71807e-93	-2.57481	-6.54159e-09
10111529	chr19:10111529:G:A	5.01043e-94	-2.17832	-2.08748
10111903	chr19:10111903:G:A	3.7611e-93	-2.60136e-09	-2.25002
10112159	chr19:10112159:T:A	1.91484e-94	-2.74731	-2.48037
10112416	chr19:10112416:G:T	4.19708e-94	-2.2374	-2.20553
10112506	chr19:10112506:A:G	3.00061e-93	-2.60136e-09	-2.47591
10112612	chr19:10112612:A:G	2.98853e-93	-2.60136e-09	-2.47995
10112619	chr19:10112619:C:T	2.98665e-93	-2.60136e-09	-2.48058
10112620	chr19:10112620:G:A	4.37567e-94	-2.23432	-2.16693
10112623	chr19:10112623:C:T	2.98637e-93	-2.60136e-09	-2.48067
10113455	chr19:10113455:T:G	4.8584e-93	-1.88625	-0.107764
10113754	chr19:10113754:C:A	3.46439e-93	-2.60136e-09	-2.33219
10113850	chr19:10113850:C:T	1.93026e-94	-2.74408	-2.47558
10113872	chr19:10113872:G:A	3.66441e-94	-2.30059	-2.27805
10114261	chr19:10114261:G:A	6.24113e-92	-2.60136e-09	0.559017
10114659	chr19:10114659:G:A	2.2533e-93	-2.76233	-6.54159e-09
10114767	chr19:10114767:C:T	1.29646e-92	-2.60136e-09	-1.01251
10114803	chr19:10114803:G:A	2.88495e-93	-2.51522	-6.54159e-09
10115006	chr19:10115006:G:C	2.70033e-93	-1.73271	-0.848647
10115101	chr19:10115101:A:G	1.9923e-94	-2.71269	-2.47533
10115224	chr19:10115224:C:T	3.25514e-93	-2.60136e-09	-2.39449
10115580	chr19:10115580:A:G	3.59609e-94	-2.83699	-1.76048
10115845	chr19:10115845:G:T	6.30132e-92	-2.60136e-09	0.568615
10115948	chr19:10115948:GCGT:G	6.20544e-94	-1.79345	-2.25844
10116025	chr19:10116025:C:T	3.03463e-93	-2.60136e-09	-2.46464
10116447	chr19:10116447:C:A	2.04797e-94	-2.77728	-2.38319
10116473	chr19:10116473:C:T	5.60957e-94	-2.15312	-1.99971
10116520	chr19:10116520:A:G	1.52298e-92	-2.60136e-09	-0.851474
10116528	chr19:10116528:T:C	2.68245e-94	-2.83423	-2.05636
10116624	chr19:10116624:T:C	3.02415e-93	-2.60136e-09	-2.4681
10118339	chr19:10118339:G:A	3.80025e-93	-2.23966	-6.54159e-09
10119356	chr19:10119356:C:T	8.75531e-94	-2.56731	-1.14034
10120736	chr19:10120736:G:A	3.09841e-93	-2.60136e-09	-2.44384
10120894	chr19:10120894:C:G	3.0594e-93	-2.60136e-09	-2.45651
10121508	chr19:10121508:G:A	2.11034e-94	-2.6752	-2.45526
10121663	chr19:10121663:C:T	2.83223e-94	-2.75141	-2.08484
10121816	chr19:10121816:T:A	2.02838e-94	-2.80314	-2.36693
10122685	chr19:10122685:A:G	3.01042e-93	-2.60136e-09	-2.47265
10122946	chr19:10122946:T:C	2.13128e-93	-2.81801	-6.54159e-09
10123189	chr19:10123189:A:G	3.49532e-93	-2.60136e-09	-2.3233
10123606	chr19:10123606:T:C	3.19796e-94	-2.24959	-2.46522
10123698	chr19:10123698:G:A	5.61505e-94	-1.95151	-2.20035
10123795	chr19:10123795:C:T	3.17176e-93	-2.60136e-09	-2.42044
10123905	chr19:10123905:C:T	3.65663e-93	-2.60136e-09	-2.27819
10123934	chr19:10123934:G:C	5.11219e-94	-2.08166	-2.16403
10124350	chr19:10124350:G:A	6.54923e-93	-2.60136e-09	-1.69538
10124423	chr19:10124423:G:C	4.06971e-94	-2.09869	-2.37505
10124451	chr19:10124451:C:T	1.60531e-92	-0.798826	-6.54159e-09
10125341	chr19:10125341:C:T	2.08223e-93	-2.84129	-6.54159e-09
10126028	chr19:10126028:C:T	3.04363e-93	-2.60136e-09	-2.46168
10126048	chr19:10126048:C:T	2.83231e-94	-2.35691	-2.47931
10126168	chr19:10126168:A:G	2.2404e-94	-2.59022	-2.48044
10126509	chr19:10126509:A:G	4.75325e-94	-2.17955	-2.13894
10126745	chr19:10126745:C:T	3.79293e-93	-2.60136e-09	-2.24159
10126751	chr19:10126751:T:C	2.70047e-94	-2.40798	-2.47591
10126845	chr19:10126845:A:G	4.04131e-93	-2.60136e-09	-2.17816
10126950	chr19:10126950:G:A	5.50424e-93	-2.60136e-09	-1.86921
10127216	chr19:10127216:C:T	2.17566e-94	-2.62575	-2.47424
10127588	chr19:10127588:T:G	2.55163e-94	-2.46081	-2.47977
10127708	chr19:10127708:T:A	4.14509e-93	-2.60136e-09	-2.1528
10129267	chr19:10129267:T:C	2.44258e-94	-2.52894	-2.45532
10129283	chr19:10129283:CAG:C	3.08885e-93	-2.60136e-09	-2.44693
10129565	chr19:10129565:T:A	5.73874e-94	-1.95298	-2.17709
10129639	chr19:10129639:A:G	1.6379e-92	-2.60136e-09	-0.77873
10130769	chr19:10130769:A:G	3.25535e-93	-2.60136e-09	-2.39443
10130990	chr19:10130990:G:A	2.23355e-93	-2.77113	-6.54159e-09
10131268	chr19:10131268:C:T	5.18793e-94	-2.402	-1.82897
10132366	chr19:10132366:A:C	3.32283e-91	2.23126	-6.54159e-09
10132377	chr19:10132377:G:A	3.39082e-91	2.25151	-6.54159e-09
10132573	chr19:10132573:C:T	3.41541e-93	-2.60136e-09	-2.34643
10132815	chr19:10132815:G:A	4.89978e-93	-2.60136e-09	-1.98554
10133855	chr19:10133855:C:T	5.98387e-93	-2.60136e-09	-1.78566
10133878	chr19:10133878:G:A	6.85176e-94	-2.09454	-1.85827
10134105	chr19:10134105:G:A	9.44482e-93	-2.60136e-09	-1.32926
10134401	chr19:10134401:A:T	8.11182e-93	-2.60136e-09	-1.48141
10134742	chr19:10134742:C:T	6.80141e-93	-2.60136e-09	-1.6576
10135083	chr19:10135083:A:G	5.86552e-93	-2.60136e-09	-1.80564
10135353	chr19:10135353:G:A	2.63654e-94	-2.44906	-2.45879
10135909	chr19:10135909:G:A	3.1548e-93	-2.60136e-09	-2.4258
10135921	chr19:10135921:G:C	3.2264e-93	-2.60136e-09	-2.40336
10136008	chr19:10136008:T:TGC	3.76805e-93	-2.60136e-09	-2.24817
10136178	chr19:10136178:G:A	4.89244e-93	-2.60136e-09	-1.98704
10136342	chr19:10136342:G:A	3.15432e-93	-2.42596	-6.54159e-09
10136593	chr19:10136593:G:A	2.79705e-94	-2.37163	-2.47711
10137042	chr19:10137042:C:T	7.64911e-93	-1.54014	-6.54159e-09
10137596	chr19:10137596:A:C	3.84345e-93	-2.60136e-09	-2.22836
10138213	chr19:10138213:G:A	8.2308e-93	-2.60136e-09	-1.46684
10138754	chr19:10138754:C:T	2.99409e-93	-2.60136e-09	-2.47809
10139250	chr19:10139250:T:C	3.22617e-93	-2.60136e-09	-2.40343
10139286	chr19:10139286:C:T	2.09704e-93	-2.8342	-6.54159e-09
10139437	chr19:10139437:C:T	3.56185e-93	-2.30445	-6.54159e-09
10139456	chr19:10139456:C:T	3.2264e-93	-2.60136e-09	-2.40336
10139685	chr19:10139685:G:A	2.42601e-93	-2.68848	-6.54159e-09
10140691	chr19:10140691:G:C	6.7376e-93	-2.60136e-09	-1.66702
10141322	chr19:10141322:A:G	6.97162e-93	-2.60136e-09	-1.63288
10141701	chr19:10141701:A:G	4.91119e-93	-2.60136e-09	-1.98321
10141897	chr19:10141897:G:A	6.95418e-93	-2.60136e-09	-1.63539
10142508	chr19:10142508:A:G	6.19441e-94	-1.59221	-2.46146
10142669	chr19:10142669:G:A	7.44192e-94	-1.43103	-2.43916
10143412	chr19:10143412:C:T	2.68361e-93	-2.58757	-6.54159e-09
10143439	chr19:10143439:G:A	6.83918e-93	-2.60136e-09	-1.65206
10143558	chr19:10143558:C:T	2.16837e-93	-2.80075	-6.54159e-09
10144297	chr19:10144297:A:T	1.57092e-92	-2.60136e-09	-0.82048
10144436	chr19:10144436:C:G	3.22107e-94	-2.2485	-2.4591
10144693	chr19:10144693:G:A	4.68142e-93	-2.60136e-09	-2.03113
10144842	chr19:10144842:G:A	2.84156e-94	-2.46935	-2.36361
10145110	chr19:10145110:G:A	3.14152e-93	-2.60136e-09	-2.43002
10145290	chr19:10145290:G:A	2.55071e-93	-2.63836	-6.54159e-09
10145482	chr19:10145482:TG:T	7.12175e-94	-1.47293	-2.44123
10145804	chr19:10145804:C:T	1.38285e-92	-2.60136e-09	-0.947998
10146213	chr19:10146213:CCA:C	2.76704e-93	-2.55695	-6.54159e-09
10146569	chr19:10146569:G:A	2.69076e-94	-2.52147	-2.36602
10146736	chr19:10146736:T:C	3.11794e-94	-2.26082	-2.47932
10147086	chr19:10147086:C:T	7.30267e-93	-2.60136e-09	-1.58649
10147483	chr19:10147483:C:T	2.74946e-94	-2.51415	-2.35176
10147583	chr19:10147583:C:A	2.09027e-93	-2.83743	-6.54159e-09
10147973	chr19:10147973:G:A	2.5683e-94	-2.52013	-2.41394
10148313	chr19:10148313:A:G	7.96569e-94	-1.73081	-2.07136
10148322	chr19:10148322:T:C	5.58392e-93	-2.60136e-09	-1.85484
10148365	chr19:10148365:A:G	5.23101e-94	-2.3291	-1.89361
10148384	chr19:10148384:A:T	1.77357e-94	-2.82436	-2.47996
10148453	chr19:10148453:A:G	2.16108e-93	-2.80412	-6.54159e-09
10149353	chr19:10149353:C:A	3.00436e-93	-2.60136e-09	-2.47467
10149408	chr19:10149408:C:T	6.77595e-93	-2.60136e-09	-1.66135
10150193	chr19:10150193:T:C	3.13816e-94	-2.25435	-2.47933
10150208	chr19:10150208:T:C	4.17489e-93	-2.60136e-09	-2.14564
10150525	chr19:10150525:C:A	3.05177e-93	-2.60136e-09	-2.45901
10150794	chr19:10150794:G:A	3.23424e-93	-2.60136e-09	-2.40093
10150980	chr19:10150980:A:G	5.07223e-94	-1.91854	-2.33499
10151975	chr19:10151975:C:T	4.36996e-94	-1.98438	-2.41818
10152381	chr19:10152381:G:A	2.63182e-94	-2.81468	-2.09496
10152849	chr19:10152849:C:T	4.40594e-94	-2.01523	-2.37913
10154209	chr19:10154209:CAG:C	4.2713e-94	-1.94496	-2.48043
10154546	chr19:10154546:C:T	3.27601e-93	-2.60136e-09	-2.3881
10154572	chr19:10154572:T:C	6.3931e-94	-1.92544	-2.09666
10154636	chr19:10154636:T:C	2.17322e-93	-2.79852	-6.54159e-09
10154917	chr19:10154917:G:T	3.73344e-94	-2.08066	-2.47932
10155610	chr19:10155610:T:G	2.54563e-93	-2.64035	-6.54159e-09
10155823	chr19:10155823:C:T	6.52726e-93	-2.60136e-09	-1.69874
10156335	chr19:10156335:C:A	3.79536e-94	-2.08713	-2.4564
10156401	chr19:10156401:T:C	6.65374e-94	-1.96035	-2.02178
10156576	chr19:10156576:G:T	3.08395e-94	-2.29896	-2.45215
10156590	chr19:10156590:C:A	3.00559e-94	-2.32469	-2.45215
10156642	chr19:10156642:G:A	4.40817e-93	-2.60136e-09	-2.09127
10156743	chr19:10156743:G:A	3.03988e-93	-2.60136e-09	-2.46291
10157301	chr19:10157301:G:A	3.38639e-93	-2.60136e-09	-2.35496
10157554	chr19:10157554:C:T	3.17059e-93	-2.60136e-09	-2.42081
10157783	chr19:10157783:T:C	3.22426e-93	-2.60136e-09	-2.40402
10159917	chr19:10159917:G:A	3.2264e-93	-2.60136e-09	-2.40336
10160465	chr19:10160465:A:C	4.14785e-94	-2.00065	-2.45408
10160530	chr19:10160530:G:A	9.68147e-93	-1.30451	-6.54159e-09
10160635	chr19:10160635:C:T	3.2279e-93	-2.60136e-09	-2.4029
10160664	chr19:10160664:G:T	3.85018e-93	-2.60136e-09	-2.22661
10160761	chr19:10160761:C:T	2.13044e-93	-2.8184	-6.54159e-09
10160847	chr19:10160847:A:G	3.80087e-94	-2.06417	-2.47791
10161420	chr19:10161420:G:A	1.64121e-92	-2.60136e-09	-0.776708
10162129	chr19:10162129:G:A	2.48788e-94	-2.48517	-2.48071
10162220	chr19:10162220:T:C	2.48572e-94	-2.84107	-2.12568
10162696	chr19:10162696:T:C	4.06368e-94	-2.0276	-2.44763
10163444	chr19:10163444:C:T	7.29547e-93	-1.58747	-6.54159e-09
10163778	chr19:10163778:T:C	3.25891e-93	-2.39334	-6.54159e-09
10164018	chr19:10164018:A:G	2.28719e-91	1.85777	-6.54159e-09
10164100	chr19:10164100:C:T	2.82031e-93	-2.53788	-6.54159e-09
10164508	chr19:10164508:G:A	4.079e-94	-1.99212	-2.47934
10165111	chr19:10165111:A:T	1.80834e-94	-2.83785	-2.44705
10165112	chr19:10165112:A:T	3.91248e-94	-2.0397	-2.47344
10165259	chr19:10165259:A:T	3.0471e-93	-2.60136e-09	-2.46054
10165470	chr19:10165470:G:A	4.60836e-94	-1.87308	-2.47636
10166129	chr19:10166129:C:A	2.08168e-93	-2.84155	-6.54159e-09
10166170	chr19:10166170:C:T	1.11426e-92	-2.60136e-09	-1.16396
10167123	chr19:10167123:G:A	3.12175e-94	-2.41117	-2.32775
10167265	chr19:10167265:A:G	2.24556e-94	-2.58841	-2.47995
10167817	chr19:10167817:C:A	1.11265e-92	-2.60136e-09	-1.1654
10168047	chr19:10168047:C:T	3.54776e-93	-2.60136e-09	-2.30841
10168385	chr19:10168385:A:C	1.23683e-92	-2.60136e-09	-1.05959
10168778	chr19:10168778:G:A	3.2654e-94	-2.39584	-2.2981
10168972	chr19:10168972:A:G	2.76026e-94	-2.38234	-2.47965
10169426	chr19:10169426:G:A	2.77355e-94	-2.37688	-2.48031
10170866	chr19:10170866:T:A	3.62028e-93	-2.60136e-09	-2.28818
10171057	chr19:10171057:C:T	4.66703e-94	-1.96711	-2.36968
10171204	chr19:10171204:ATGAGGGAC:A	4.43915e-94	-2.29328	-2.09358
10172058	chr19:10172058:G:A	6.59161e-93	-2.60136e-09	-1.68893
10172548	chr19:10172548:G:A	3.44425e-93	-2.60136e-09	-2.33802
10172657	chr19:10172657:C:T	8.91663e-93	-1.38681	-6.54159e-09
10173256	chr19:10173256:C:T	4.68945e-94	-1.86119	-2.47081
10173427	chr19:10173427:C:CA	3.65472e-93	-2.60136e-09	-2.27871
10173739	chr19:10173739:A:G	3.0846e-94	-2.27131	-2.47958
10173785	chr19:10173785:C:T	9.04612e-94	-1.99279	-1.68219
10173967	chr19:10173967:C:T	6.52726e-93	-2.60136e-09	-1.69874
10174505	chr19:10174505:A:G	3.12096e-93	-2.60136e-09	-2.43659
10174635	chr19:10174635:A:G	3.08465e-94	-2.28136	-2.46951
10174926	chr19:10174926:G:A	6.4728e-93	-2.60136e-09	-1.70712
10175116	chr19:10175116:CACACACACACACAT:C	1.5314e-92	-2.60136e-09	-0.845961
10175118	chr19:10175118:CACACACACACAT:C	5.46239e-94	-1.70459	-2.47484
10176084	chr19:10176084:C:T	6.59908e-93	-2.60136e-09	-1.6878
10176453	chr19:10176453:G:A	2.50279e-93	-2.65732	-6.54159e-09
10176675	chr19:10176675:T:C	1.22613e-92	-2.60136e-09	-1.06828
10177075	chr19:10177075:T:C	2.29081e-93	-2.74582	-6.54159e-09
10177729	chr19:10177729:G:A	3.2264e-93	-2.60136e-09	-2.40336
10177937	chr19:10177937:A:G	1.0698e-92	-2.60136e-09	-1.20468
10178627	chr19:10178627:G:A	1.118e-92	-2.60136e-09	-1.1606
10178954	chr19:10178954:G:A	6.37481e-93	-2.60136e-09	-1.72237
10179066	chr19:10179066:T:C	3.44832e-93	-2.60136e-09	-2.33684
10180505	chr19:10180505:T:C	3.19256e-93	-2.4139	-6.54159e-09
10182348	chr19:10182348:C:G	3.02602e-94	-2.44131	-2.32876
10182647	chr19:10182647:T:C	3.13811e-93	-2.60136e-09	-2.43111
10182951	chr19:10182951:T:C	2.72599e-94	-2.39713	-2.47735
10183599	chr19:10183599:G:T	3.15261e-94	-2.26	-2.46909
10184178	chr19:10184178:T:C	2.15097e-93	-2.80881	-6.54159e-09
10184448	chr19:10184448:G:A	3.16238e-94	-2.34028	-2.38571
10184757	chr19:10184757:C:T	2.17048e-93	-2.79978	-6.54159e-09
10184796	chr19:10184796:T:G	3.62372e-93	-2.60136e-09	-2.28723
10185020	chr19:10185020:T:A	4.66465e-94	-1.85659	-2.48071
10185552	chr19:10185552:C:T	6.617e-93	-2.60136e-09	-1.68509
10185959	chr19:10185959:A:G	8.47076e-93	-2.60136e-09	-1.43811
10187863	chr19:10187863:C:T	4.96443e-93	-2.60136e-09	-1.97243
10188663	chr19:10188663:A:G	4.41672e-93	-2.60136e-09	-2.08933
10188664	chr19:10188664:T:C	4.29484e-93	-2.60136e-09	-2.11731
10188893	chr19:10188893:G:A	3.01061e-93	-2.60136e-09	-2.47259
10189401	chr19:10189401:G:A	6.42637e-93	-2.60136e-09	-1.71432
10189741	chr19:10189741:A:G	4.30012e-94	-1.95174	-2.46693
10190321	chr19:10190321:C:G	4.52517e-93	-2.60136e-09	-2.06507
10190626	chr19:10190626:G:A	2.93391e-94	-2.34879	-2.45218
10191104	chr19:10191104:G:A	2.64191e-94	-2.45863	-2.44719
10191126	chr19:10191126:G:A	2.94946e-94	-2.37237	-2.42332
10191596	chr19:10191596:T:C	3.43054e-93	-2.60136e-09	-2.34201
10191917	chr19:10191917:G:A	3.55636e-93	-2.60136e-09	-2.30599
10192773	chr19:10192773:T:G	4.08989e-94	-2.00482	-2.46397
10192886	chr19:10192886:A:G	3.39409e-93	-2.60136e-09	-2.35269
10193009	chr19:10193009:C:T	2.90962e-94	-2.3533	-2.45599
10193158	chr19:10193158:A:G	4.96878e-92	-2.60136e-09	0.331031
10193524	chr19:10193524:A:T	3.04797e-94	-2.28225	-2.48058
10194486	chr19:10194486:A:G	3.2578e-94	-2.24345	-2.45281
10194606	chr19:10194606:G:A	3.18993e-93	-2.41473	-6.54159e-09
10195137	chr19:10195137:C:T	3.665e-93	-2.60136e-09	-2.2759
10195878	chr19:10195878:G:A	5.42039e-93	-1.88456	-6.54159e-09
10196143	chr19:10196143:C:T	4.75141e-94	-2.09991	-2.21897
10197361	chr19:10197361:G:A	2.49491e-93	-2.66048	-6.54159e-09
10197583	chr19:10197583:C:T	3.07604e-93	-2.60136e-09	-2.45109
10197603	chr19:10197603:C:A	3.7394e-93	-2.60136e-09	-2.2558
10197747	chr19:10197747:A:T	3.12942e-93	-2.60136e-09	-2.43388
10197854	chr19:10197854:G:A	3.4896e-93	-2.60136e-09	-2.32494
10198502	chr19:10198502:T:C	3.31751e-94	-2.29966	-2.37844
10198892	chr19:10198892:A:G	3.66447e-93	-2.60136e-09	-2.27605
10198981	chr19:10198981:A:G	3.03384e-94	-2.31443	-2.45306
10199650	chr19:10199650:A:G	3.24045e-93	-2.60136e-09	-2.39902
10199716	chr19:10199716:A:G	3.09887e-94	-2.31517	-2.4311
10200065	chr19:10200065:A:C	7.22131e-94	-1.81859	-2.08169
10200178	chr19:10200178:T:C	6.91613e-94	-1.83269	-2.11077
10200248	chr19:10200248:C:A	7.11635e-93	-2.60136e-09	-1.61233
10200303	chr19:10200303:C:T	4.67008e-93	-2.60136e-09	-2.03355
10200419	chr19:10200419:G:A	1.07283e-92	-2.60136e-09	-1.20184
10200649	chr19:10200649:A:G	6.75447e-94	-1.83946	-2.12765
10200678	chr19:10200678:C:T	5.31365e-94	-1.73884	-2.46819
10201319	chr19:10201319:C:T	2.11385e-93	-2.82622	-6.54159e-09
10201842	chr19:10201842:C:T	2.39431e-93	-2.70163	-6.54159e-09
10201871	chr19:10201871:T:C	1.33341e-93	-1.71679	-1.5702
10201882	chr19:10201882:G:A	4.03535e-94	-2.03472	-2.4475
10202111	chr19:10202111:T:C	1.79054e-94	-2.84146	-2.45333
10202443	chr19:10202443:A:G	2.98688e-93	-2.60136e-09	-2.4805
10202677	chr19:10202677:C:T	3.33756e-93	-2.60136e-09	-2.36949
10202863	chr19:10202863:G:A	3.27172e-93	-2.60136e-09	-2.38941
10202909	chr19:10202909:C:G	1.002e-92	-2.60136e-09	-1.27015
10203602	chr19:10203602:A:C	5.33002e-94	-1.72984	-2.47412
10203640	chr19:10203640:A:G	2.98735e-93	-2.60136e-09	-2.48034
10203739	chr19:10203739:A:G	1.11273e-92	-2.60136e-09	-1.16533
10203772	chr19:10203772:G:A	7.15563e-93	-2.60136e-09	-1.60683
10204190	chr19:10204190:G:A	4.93856e-94	-1.80214	-2.4781
10204195	chr19:10204195:G:A	2.57058e-93	-2.6306	-6.54159e-09
10204199	chr19:10204199:G:A	7.23353e-93	-2.60136e-09	-1.596
10204224	chr19:10204224:G:A	6.59945e-94	-1.87224	-2.11808
10204236	chr19:10204236:G:A	3.82077e-93	-2.60136e-09	-2.23428
10204517	chr19:10204517:C:T	2.98658e-93	-2.60136e-09	-2.4806
10204754	chr19:10204754:AG:A	1.10076e-92	-2.60136e-09	-1.17614
10205210	chr19:10205210:GAGAGAGAAAGAA:G	9.06362e-93	-2.60136e-09	-1.37046
10205404	chr19:10205404:A:G	4.54694e-93	-2.60136e-09	-2.06027
10205432	chr19:10205432:G:A	8.97748e-94	-1.28178	-2.40082
10205650	chr19:10205650:C:T	7.09907e-93	-2.60136e-09	-1.61477
10205774	chr19:10205774:A:G	8.18682e-94	-1.83071	-1.94408
10205852	chr19:10205852:A:G	3.00812e-93	-2.60136e-09	-2.47341
10206013	chr19:10206013:G:T	7.77906e-93	-2.60136e-09	-1.52329
10206091	chr19:10206091:T:C	1.65007e-92	-2.60136e-09	-0.771328
10206539	chr19:10206539:G:A	2.12322e-94	-2.81605	-2.30833
10206675	chr19:10206675:T:C	1.0133e-92	-2.60136e-09	-1.25893
10206780	chr19:10206780:C:T	2.43086e-93	-2.68648	-6.54159e-09
10207087	chr19:10207087:A:G	4.38962e-94	-2.31683	-2.08124
10207404	chr19:10207404:A:G	4.31995e-94	-2.33935	-2.07472
10207660	chr19:10207660:C:A	3.38524e-93	-2.3553	-6.54159e-09
10208002	chr19:10208002:C:T	6.09133e-94	-2.06603	-2.00442
10208484	chr19:10208484:T:C	3.01494e-93	-2.60136e-09	-2.47115
10208647	chr19:10208647:C:T	3.25255e-93	-2.60136e-09	-2.39529
10208696	chr19:10208696:T:TCTCA	4.42892e-94	-2.10387	-2.28529
10208832	chr19:10208832:G:T	1.70522e-92	-2.60136e-09	-0.738451
10209122	chr19:10209122:G:A	8.54152e-93	-2.60136e-09	-1.42979
10209560	chr19:10209560:T:A	5.38342e-93	-2.60136e-09	-1.8914
10209784	chr19:10209784:T:A	4.62701e-94	-2.03075	-2.31466
10209879	chr19:10209879:G:C	3.551e-93	-2.60136e-09	-2.3075
10210073	chr19:10210073:G:A	1.92551e-94	-2.74158	-2.48055
10210260	chr19:10210260:A:AAAAC	5.74847e-94	-1.86547	-2.26291
10210305	chr19:10210305:A:G	2.54153e-94	-2.83207	-2.11247
10210413	chr19:10210413:T:C	1.44013e-93	-1.76087	-1.44913
10210432	chr19:10210432:A:AC	1.95206e-94	-2.7841	-2.42433
10210632	chr19:10210632:T:C	2.13452e-93	-2.81649	-6.54159e-09
10211919	chr19:10211919:C:T	2.15176e-94	-2.63454	-2.47649
10212852	chr19:10212852:A:G	8.44107e-94	-1.37819	-2.36602
10212956	chr19:10212956:T:G	3.22694e-94	-2.23505	-2.47073
10213248	chr19:10213248:A:G	7.58934e-94	-1.68174	-2.16883
10213560	chr19:10213560:G:A	8.29862e-94	-2.78595	-0.975276
10213661	chr19:10213661:G:A	1.01029e-93	-2.74232	-0.822179
10213709	chr19:10213709:G:A	2.50365e-93	-2.65698	-6.54159e-09
10215339	chr19:10215339:A:G	8.57079e-94	-1.25251	-2.47645
10215507	chr19:10215507:C:T	1.08709e-93	-2.73165	-0.759579
10215508	chr19:10215508:G:A	9.00782e-94	-1.78164	-1.89758
10215579	chr19:10215579:G:T	7.27417e-93	-2.60136e-09	-1.5904
10215626	chr19:10215626:G:A	6.0996e-93	-2.60136e-09	-1.76651
10215644	chr19:10215644:A:G	1.11518e-92	-2.60136e-09	-1.16312
10215670	chr19:10215670:C:T	3.77556e-93	-2.60136e-09	-2.24618
10216315	chr19:10216315:T:A	3.05702e-93	-2.60136e-09	-2.45729
10216461	chr19:10216461:G:A	4.63702e-93	-2.60136e-09	-2.04066
10216702	chr19:10216702:G:A	3.31966e-93	-2.60136e-09	-2.37487
10217136	chr19:10217136:A:G	7.02416e-94	-1.47123	-2.45673
10217217	chr19:10217217:T:C	9.19517e-94	-2.83497	-0.823663
10217292	chr19:10217292:A:G	6.42452e-94	-1.55648	-2.46071
10217308	chr19:10217308:G:A	6.15567e-93	-2.60136e-09	-1.75735
10217368	chr19:10217368:A:G	2.12605e-93	-2.82046	-6.54159e-09
10217790	chr19:10217790:C:T	2.80299e-94	-2.73484	-2.11179
10218359	chr19:10218359:C:T	2.80061e-93	-2.54489	-6.54159e-09
10219003	chr19:10219003:C:A	6.34752e-93	-2.60136e-09	-1.72666
10219158	chr19:10219158:G:C	3.96953e-93	-2.60136e-09	-2.19608
10219268	chr19:10219268:G:A	2.78547e-92	-2.60136e-09	-0.247728
10219336	chr19:10219336:G:A	3.10144e-94	-2.28373	-2.46172
10219618	chr19:10219618:C:T	2.9936e-93	-2.60136e-09	-2.47825
10220335	chr19:10220335:T:C	2.70447e-93	-2.80058	0.220753
10220862	chr19:10220862:T:C	2.82925e-93	-2.53472	-6.54159e-09
10221780	chr19:10221780:G:A	2.99048e-93	-2.60136e-09	-2.47929
10221871	chr19:10221871:T:A	2.08242e-94	-2.73863	-2.40516
10222312	chr19:10222312:C:T	2.32469e-93	-2.58654	-0.144606
10222528	chr19:10222528:A:G	3.02748e-93	-2.60136e-09	-2.467
10223098	chr19:10223098:T:C	3.05754e-93	-2.60136e-09	-2.45712
10223706	chr19:10223706:G:A	3.78654e-93	-2.60136e-09	-2.24328
10223856	chr19:10223856:G:A	3.43896e-93	-2.60136e-09	-2.33956
10224264	chr19:10224264:G:A	3.33499e-93	-2.60136e-09	-2.37026
10224876	chr19:10224876:G:T	4.82808e-92	0.302305	-6.54159e-09
10225247	chr19:10225247:A:G	1.85863e-94	-2.80693	-2.45054
10225439	chr19:10225439:A:C	8.6369e-94	-2.23948	-1.48179
10225719	chr19:10225719:T:A	4.3944e-93	-2.60136e-09	-2.0944
10225929	chr19:10225929:T:C	7.0913e-93	-2.60136e-09	-1.61586
10225986	chr19:10225986:A:ACC	1.03874e-91	-2.60136e-09	1.06845
10226052	chr19:10226052:C:T	3.02546e-93	-2.60136e-09	-2.46766
10226275	chr19:10226275:C:T	2.99405e-93	-2.60136e-09	-2.4781
10226906	chr19:10226906:A:G	4.44584e-93	-2.60136e-09	-2.08276
10227230	chr19:10227230:A:AAG	3.03549e-93	-2.60136e-09	-2.46436
10227535	chr19:10227535:C:T	7.77621e-93	-2.60136e-09	-1.52366
10227675	chr19:10227675:C:T	2.2009e-93	-2.78586	-6.54159e-09
10228000	chr19:10228000:T:G	3.40997e-94	-2.63072	-2.01989
10228270	chr19:10228270:G:C	1.07351e-91	-2.60136e-09	1.10137
10228271	chr19:10228271:C:T	1.05247e-91	-2.60136e-09	1.08158
10228423	chr19:10228423:T:G	7.87849e-93	-2.60136e-09	-1.51059
10228561	chr19:10228561:C:T	2.19105e-94	-2.80063	-2.29231
10228708	chr19:10228708:C:T	3.111e-93	-2.60136e-09	-2.43978
10228743	chr19:10228743:CAGA:C	7.87849e-93	-2.60136e-09	-1.51059
10229098	chr19:10229098:T:TC	6.50686e-93	-2.60136e-09	-1.70187
10229292	chr19:10229292:A:AG	3.26736e-92	-2.60136e-09	-0.0881625
10229570	chr19:10229570:G:A	2.46918e-94	-2.79986	-2.17357
10230236	chr19:10230236:A:G	2.90617e-94	-2.67163	-2.13885
10230461	chr19:10230461:G:A	1.2017e-92	-2.60136e-09	-1.0884
10230550	chr19:10230550:G:A	3.14182e-93	-2.60136e-09	-2.42993
10232364	chr19:10232364:G:A	2.1588e-91	1.8	-6.54159e-09
10232882	chr19:10232882:G:A	4.19253e-93	-2.60136e-09	-2.14142
10233918	chr19:10233918:T:C	2.30696e-94	-2.61574	-2.42564
10233919	chr19:10233919:G:A	2.98656e-93	-2.60136e-09	-2.48061
10233923	chr19:10233923:C:G	7.45792e-94	-1.70411	-2.16393
10234179	chr19:10234179:G:C	3.09139e-93	-2.60136e-09	-2.44611
10234475	chr19:10234475:G:A	2.39158e-92	-2.60136e-09	-0.400187
10234821	chr19:10234821:G:A	1.97858e-92	-2.60136e-09	-0.589766
10235525	chr19:10235525:G:C	1.10133e-91	-2.60136e-09	1.12696
10235935	chr19:10235935:C:T	3.96808e-94	-2.59506	-1.90397
10236356	chr19:10236356:C:T	2.52401e-94	-2.47324	-2.47822
10236408	chr19:10236408:T:C	1.2529e-93	-2.55228	-0.796981
10236572	chr19:10236572:G:A	5.36053e-93	-2.37125	0.47558
10237545	chr19:10237545:G:A	3.98371e-93	-2.60136e-09	-2.19251
10238184	chr19:10238184:C:T	6.30653e-92	-2.60136e-09	0.569441
10238267	chr19:10238267:G:A	5.60331e-93	-2.60136e-09	-1.85137
10238402	chr19:10238402:C:T	2.86479e-92	-2.60136e-09	-0.219649
10238442	chr19:10238442:G:A	3.16192e-93	-2.35095	-0.0725934
10238906	chr19:10238906:T:C	3.06684e-93	-2.60136e-09	-2.45408
10239014	chr19:10239014:T:C	3.77138e-94	-2.6401	-1.90977
10239291	chr19:10239291:T:A	6.11401e-93	-2.60136e-09	-1.76415
10239973	chr19:10239973:C:T	2.20987e-94	-2.60365	-2.48073
10240300	chr19:10240300:C:T	7.0289e-93	-2.60136e-09	-1.6247
10240805	chr19:10240805:C:A	3.17721e-94	-2.58465	-2.13666
10240847	chr19:10240847:A:G	1.72972e-92	-2.60136e-09	-0.724186
10240919	chr19:10240919:G:A	5.03507e-93	-1.9583	-6.54159e-09
10241062	chr19:10241062:G:A	8.27106e-93	-2.60136e-09	-1.46197
10241213	chr19:10241213:G:A	5.15189e-93	-2.60136e-09	-1.93536
10241476	chr19:10241476:C:T	9.57182e-93	-2.60136e-09	-1.31591
10241633	chr19:10241633:T:C	2.26084e-94	-2.80323	-2.25834
10241790	chr19:10241790:T:A	3.6783e-93	-2.60136e-09	-2.27228
10241832	chr19:10241832:T:C	4.95918e-93	-2.60136e-09	-1.97349
10242166	chr19:10242166:C:T	8.54409e-93	-2.60136e-09	-1.42949
10242326	chr19:10242326:G:A	2.24081e-94	-2.81513	-2.25535
10242559	chr19:10242559:C:T	3.26391e-93	-1.66968	-0.722124
10243209	chr19:10243209:T:C	2.15272e-93	-2.808	-6.54159e-09
10243525	chr19:10243525:C:T	3.09626e-93	-2.60136e-09	-2.44453
10243550	chr19:10243550:T:C	1.04441e-91	-2.60136e-09	1.0739
10243556	chr19:10243556:G:A	5.33102e-93	-2.44859	0.5474
10243574	chr19:10243574:G:A	1.66213e-92	-2.60136e-09	-0.764042
10244151	chr19:10244151:G:A	3.2714e-93	-2.60136e-09	-2.38951
10245359	chr19:10245359:G:A	1.37417e-92	-2.60136e-09	-0.954291
10245756	chr19:10245756:G:A	4.9646e-93	-0.726045	-1.24635
10246115	chr19:10246115:T:G	3.50368e-93	-2.60136e-09	-2.32092
10246143	chr19:10246143:T:C	2.09275e-94	-2.78719	-2.35165
10246144	chr19:10246144:G:A	2.12736e-94	-2.80225	-2.32018
10246324	chr19:10246324:C:T	4.53582e-93	-2.60136e-09	-2.06272
10246504	chr19:10246504:T:C	1.25136e-90	-2.77054	6.3278
10246887	chr19:10246887:C:G	7.92919e-93	-2.60136e-09	-1.50418
10246938	chr19:10246938:C:T	7.77741e-93	-2.60136e-09	-1.52351
10247271	chr19:10247271:C:A	3.06139e-93	-2.60136e-09	-2.45586
10247591	chr19:10247591:GGGC:G	1.12696e-92	-2.60136e-09	-1.15262
10247596	chr19:10247596:T:A	1.14061e-92	-2.60136e-09	-1.14058
10247604	chr19:10247604:T:G	1.10763e-92	-2.60136e-09	-1.16992
10247608	chr19:10247608:C:T	1.14737e-92	-2.60136e-09	-1.13467
10247784	chr19:10247784:C:T	2.13402e-94	-2.75376	-2.36554
10247860	chr19:10247860:C:T	1.65047e-92	-0.771082	-6.54159e-09
10247935	chr19:10247935:G:T	2.1306e-94	-2.79279	-2.32812
10247963	chr19:10247963:C:T	2.58615e-92	-2.60136e-09	-0.321973
10248004	chr19:10248004:C:T	5.67815e-93	-2.60136e-09	-1.8381
10248066	chr19:10248066:G:A	2.08097e-93	-2.84189	-6.54159e-09
10248154	chr19:10248154:C:T	2.6196e-94	-2.55348	-2.36081
10248283	chr19:10248283:G:A	3.50368e-93	-2.60136e-09	-2.32092
10248343	chr19:10248343:G:T	3.35343e-93	-2.60136e-09	-2.36474
10248728	chr19:10248728:T:C	4.89268e-93	-2.60136e-09	-1.98699
10249158	chr19:10249158:C:T	3.404e-93	-2.60136e-09	-2.34978
10249181	chr19:10249181:A:G	3.17305e-93	-2.60136e-09	-2.42004
10249355	chr19:10249355:C:T	9.07504e-93	-2.60136e-09	-1.3692
10249480	chr19:10249480:C:T	3.8863e-93	-2.21727	-6.54159e-09
10250072	chr19:10250072:T:A	3.41674e-92	-2.60136e-09	-0.0434571
10250100	chr19:10250100:A:G	4.71751e-93	-2.60136e-09	-2.02345
10250534	chr19:10250534:C:A	3.12455e-93	-2.60136e-09	-2.43544
10250745	chr19:10250745:A:G	6.84343e-93	-2.60136e-09	-1.65144
10250798	chr19:10250798:A:G	3.36739e-93	-2.60136e-09	-2.36059
10251254	chr19:10251254:CCTAAT:C	2.29393e-93	-2.47848	-0.265986
10251534	chr19:10251534:G:A	3.30113e-93	-2.60136e-09	-2.38046
10251749	chr19:10251749:T:C	3.32242e-93	-0.903625	-1.47041
10251980	chr19:10251980:C:T	3.35405e-93	-2.60136e-09	-2.36456
10252575	chr19:10252575:A:C	7.68929e-93	-1.5349	-6.54159e-09
10252779	chr19:10252779:C:CT	2.11375e-93	-1.61227	-1.214
10253423	chr19:10253423:G:A	6.967e-93	-2.60136e-09	-1.63354
10253561	chr19:10253561:T:C	4.24332e-94	-2.61307	-1.81889
10253620	chr19:10253620:G:A	4.17137e-93	-2.14648	-6.54159e-09
10253775	chr19:10253775:G:A	3.63108e-93	-2.60136e-09	-2.2852
10253776	chr19:10253776:A:T	3.64537e-93	-2.60136e-09	-2.28127
10253780	chr19:10253780:A:G	2.62218e-93	-2.61072	-6.54159e-09
10255216	chr19:10255216:C:T	2.30611e-93	-2.73917	-6.54159e-09
10255220	chr19:10255220:C:T	2.45312e-94	-2.75369	-2.22626
10255879	chr19:10255879:C:T	7.91693e-94	-2.65868	-1.14963
10255946	chr19:10255946:A:G	7.10636e-94	-2.38842	-1.52791
10255995	chr19:10255995:A:G	4.28016e-92	0.181847	-6.54159e-09
10256159	chr19:10256159:G:A	3.05869e-93	-2.60136e-09	-2.45674
10256728	chr19:10256728:G:A	1.24623e-92	-2.60136e-09	-1.05202
10257176	chr19:10257176:T:G	2.17494e-94	-2.80604	-2.29427
10257237	chr19:10257237:C:T	3.17539e-93	-2.60136e-09	-2.4193
10257374	chr19:10257374:A:G	1.70781e-93	-1.07693	-1.96259
10257668	chr19:10257668:C:T	7.55463e-93	-2.60136e-09	-1.55257
10257878	chr19:10257878:G:A	3.18218e-93	-2.60136e-09	-2.41716
10258410	chr19:10258410:C:T	6.05133e-94	-2.18112	-1.89591
10258909	chr19:10258909:T:G	6.10959e-93	-2.60136e-09	-1.76487
10259007	chr19:10259007:G:A	3.19055e-93	-2.60136e-09	-2.41453
10259419	chr19:10259419:G:A	4.25891e-93	-2.60136e-09	-2.12572
10259459	chr19:10259459:C:T	3.00505e-93	-2.60136e-09	-2.47443
10259768	chr19:10259768:A:C	5.66131e-93	-2.60136e-09	-1.84107
10259814	chr19:10259814:T:A	2.61391e-94	-2.7668	-2.14967
10259866	chr19:10259866:C:T	6.18688e-94	-1.70125	-2.35363
10259963	chr19:10259963:G:A	2.70977e-93	-2.57787	-6.54159e-09
10259978	chr19:10259978:A:G	8.9217e-94	-1.81365	-1.87518
10260286	chr19:10260286:C:G	3.32095e-93	-2.60136e-09	-2.37448
10260682	chr19:10260682:A:T	4.95489e-93	-2.60136e-09	-1.97435
10260780	chr19:10260780:A:C	3.69445e-93	-2.60136e-09	-2.2679
10260938	chr19:10260938:G:A	2.57341e-93	-2.6295	-6.54159e-09
10261845	chr19:10261845:G:A	5.16616e-93	-2.60136e-09	-1.9326
10262750	chr19:10262750:TGAA:T	3.31356e-93	-2.60136e-09	-2.37671
10262754	chr19:10262754:TG:T	3.32468e-93	-2.60136e-09	-2.37335
10263491	chr19:10263491:C:T	1.87533e-92	-2.60136e-09	-0.643357
10263658	chr19:10263658:G:C	7.46079e-93	-2.60136e-09	-1.56507
10263870	chr19:10263870:G:A	3.00407e-93	-2.60136e-09	-2.47476
10263959	chr19:10263959:C:T	2.32116e-94	-2.82888	-2.20637
10263965	chr19:10263965:A:C	5.28278e-93	-1.91028	-6.54159e-09
10263997	chr19:10263997:A:T	5.44576e-93	-2.60136e-09	-1.87989
10264490	chr19:10264490:T:C	4.78162e-93	-2.60136e-09	-2.00995
10264542	chr19:10264542:G:A	4.01147e-93	-2.60136e-09	-2.18557
10264544	chr19:10264544:C:T	2.92668e-92	-2.60136e-09	-0.198274
10264706	chr19:10264706:G:C	3.17805e-93	-2.60136e-09	-2.41846
10264738	chr19:10264738:G:T	3.2105e-93	-2.60136e-09	-2.4083
10264891	chr19:10264891:G:A	4.46129e-93	-2.07929	-6.54159e-09
10265313	chr19:10265313:C:T	4.20558e-93	-2.13832	-6.54159e-09
10265989	chr19:10265989:G:C	1.30581e-91	-2.60136e-09	1.29726
10266220	chr19:10266220:A:C	7.64302e-93	-2.60136e-09	-1.54094
10266333	chr19:10266333:T:G	4.57497e-93	-2.60136e-09	-2.05413
10266419	chr19:10266419:A:G	2.65238e-94	-2.43333	-2.46852
10266424	chr19:10266424:C:T	2.42797e-94	-2.52643	-2.46383
10266438	chr19:10266438:C:T	2.65648e-94	-2.44782	-2.45249
10266588	chr19:10266588:A:G	2.90031e-92	-2.60136e-09	-0.207326
10267253	chr19:10267253:C:T	5.43413e-94	-2.7779	-1.40671
10267621	chr19:10267621:G:A	2.16128e-93	-2.80403	-6.54159e-09
10268001	chr19:10268001:A:T	1.87171e-94	-2.7992	-2.45126
10268044	chr19:10268044:C:T	2.63022e-92	-2.60136e-09	-0.305076
10268459	chr19:10268459:C:T	9.32824e-93	-2.60136e-09	-1.34168
10268546	chr19:10268546:G:A	4.94274e-93	-1.97681	-6.54159e-09
10268734	chr19:10268734:G:A	3.00539e-93	-2.47432	-6.54159e-09
10269461	chr19:10269461:G:A	8.30092e-93	-2.60136e-09	-1.45836
10270827	chr19:10270827:T:C	3.35733e-93	-2.60136e-09	-2.36358
10271073	chr19:10271073:C:T	3.65572e-92	-2.60136e-09	0.02415
10271605	chr19:10271605:C:T	9.75535e-94	-1.24829	-2.35121
10271756	chr19:10271756:T:C	3.14443e-93	-2.60136e-09	-2.4291
10271961	chr19:10271961:G:A	4.26816e-93	-2.12355	-6.54159e-09
10272297	chr19:10272297:G:A	4.63869e-93	-2.0403	-6.54159e-09
10272399	chr19:10272399:T:C	3.00477e-93	-2.60136e-09	-2.47453
10272678	chr19:10272678:C:T	2.11669e-92	-2.60136e-09	-0.522292
10272727	chr19:10272727:G:A	5.95539e-93	-1.79043	-6.54159e-09
10272957	chr19:10272957:C:T	3.10446e-93	-2.60136e-09	-2.44189
10272977	chr19:10272977:G:A	2.21222e-91	-2.60136e-09	1.82444
10273928	chr19:10273928:C:A	4.93673e-92	-0.997717	1.32228
10273947	chr19:10273947:A:G	1.47724e-93	-2.41875	-0.765805
10273970	chr19:10273970:C:T	3.02156e-93	-2.60136e-09	-2.46896
10274741	chr19:10274741:C:T	7.99675e-93	-2.60136e-09	-1.49569
10274864	chr19:10274864:A:T	1.10123e-93	-1.99138	-1.48691
10276024	chr19:10276024:C:T	3.07575e-93	-2.60136e-09	-2.45118
10276105	chr19:10276105:G:T	1.53654e-92	-2.60136e-09	-0.842609
10276252	chr19:10276252:A:G	8.79829e-93	-2.60136e-09	-1.40017
10277090	chr19:10277090:A:C	3.8845e-93	-2.60136e-09	-2.21774
10277285	chr19:10277285:A:G	7.32794e-93	-2.60136e-09	-1.58303
10277648	chr19:10277648:C:T	3.63806e-93	-1.9567	-0.326575
10278029	chr19:10278029:T:C	1.65833e-92	-2.60136e-09	-0.76633
10278118	chr19:10278118:G:T	3.85826e-94	-2.14165	-2.38545
10278363	chr19:10278363:A:G	2.99101e-93	-2.60136e-09	-2.47912
10278726	chr19:10278726:G:C	1.42168e-92	-2.60136e-09	-0.920306
10278886	chr19:10278886:C:A	1.53932e-92	-2.60136e-09	-0.840802
10279261	chr19:10279261:A:G	3.75058e-93	-1.92876	-0.324057
10279269	chr19:10279269:T:C	3.53813e-93	-2.10965	-0.201483
10279519	chr19:10279519:G:A	3.07492e-92	-2.60136e-09	-0.148865
10279982	chr19:10279982:C:G	6.59855e-94	-2.33864	-1.65182
10280033	chr19:10280033:T:A	4.04144e-93	-2.60136e-09	-2.17813
10280335	chr19:10280335:T:A	6.54822e-93	-2.60136e-09	-1.69554
10280626	chr19:10280626:A:G	3.16129e-93	-2.60136e-09	-2.42375
10280769	chr19:10280769:A:G	3.81315e-93	-2.60136e-09	-2.23627
10280935	chr19:10280935:T:G	3.07307e-93	0.0265809	-2.47863
10280990	chr19:10280990:T:C	2.13726e-94	-2.69584	-2.42195
10281031	chr19:10281031:G:A	3.99314e-93	-2.60136e-09	-2.19015
10281532	chr19:10281532:T:C	3.60956e-92	-2.60136e-09	0.0114417
10281547	chr19:10281547:A:C	6.23107e-93	-2.60136e-09	-1.74518
10281962	chr19:10281962:G:C	3.66933e-93	-1.8707	-0.404022
10282114	chr19:10282114:C:G	2.49111e-94	-2.56283	-2.40176
10282375	chr19:10282375:G:A	3.22884e-93	-2.60136e-09	-2.40261
10284116	chr19:10284116:G:A	9.93072e-94	-2.51611	-1.06557
10284241	chr19:10284241:C:T	7.00162e-93	-2.60136e-09	-1.62859
10284532	chr19:10284532:C:T	2.92699e-94	-2.49953	-2.3038
10284771	chr19:10284771:G:A	4.08864e-93	-2.60136e-09	-2.16652
10285050	chr19:10285050:G:A	3.37544e-93	-2.60136e-09	-2.3582
10285660	chr19:10285660:C:T	6.75291e-94	-1.4868	-2.48054
10286455	chr19:10286455:G:A	6.46403e-94	-1.85717	-2.15389
10286457	chr19:10286457:C:T	1.28809e-93	-1.45537	-1.8662
10286727	chr19:10286727:C:T	3.37923e-92	-1.0637	1.0092
10288699	chr19:10288699:T:G	5.30232e-94	-1.7613	-2.44787
10288875	chr19:10288875:C:G	3.62154e-94	-2.19854	-2.39187
10289349	chr19:10289349:T:C	3.51976e-93	-2.60136e-09	-2.31634
10289628	chr19:10289628:G:A	6.70342e-91	5.30033	-2.36727
10289706	chr19:10289706:C:G	3.19499e-93	-2.60136e-09	-2.41314
10289752	chr19:10289752:C:T	7.02906e-93	-2.60136e-09	-1.62468
10290134	chr19:10290134:C:T	2.15814e-93	-1.51148	-1.294
10290422	chr19:10290422:G:C	1.24563e-92	-1.23288	0.180378
10290444	chr19:10290444:G:A	3.07522e-93	-1.65629	-0.795059
10290523	chr19:10290523:C:T	4.16361e-93	-2.60136e-09	-2.14835
10290998	chr19:10290998:C:G	2.19003e-93	-2.79081	-6.54159e-09
10291703	chr19:10291703:G:A	3.42771e-93	-2.60136e-09	-2.34284
10291706	chr19:10291706:G:A	3.43053e-93	-2.60136e-09	-2.34202
10292262	chr19:10292262:G:A	8.79381e-93	-2.20441	0.803733
10292692	chr19:10292692:G:A	8.63282e-93	-2.22289	0.803733
10292927	chr19:10292927:C:T	2.16137e-94	-2.77754	-2.32903
10293271	chr19:10293271:T:C	8.54638e-93	-2.3234	0.894183
10293843	chr19:10293843:G:A	2.18179e-94	-2.64365	-2.45352
10293912	chr19:10293912:T:C	8.08807e-93	-2.60136e-09	-1.48434
10293936	chr19:10293936:G:A	6.8881e-93	-1.64493	-6.54159e-09
10295058	chr19:10295058:G:A	2.49897e-93	-2.65885	-6.54159e-09
10295189	chr19:10295189:C:T	2.11758e-93	-1.47002	-1.35443
10295230	chr19:10295230:C:CT	7.55314e-93	-2.37465	0.821886
10295428	chr19:10295428:G:A	8.50476e-94	-1.25688	-2.47981
10295755	chr19:10295755:T:G	5.92041e-93	-1.50797	-0.288351
10295959	chr19:10295959:T:A	6.53939e-93	-1.42016	-0.276722
10295973	chr19:10295973:G:A	7.93391e-94	-1.33145	-2.47472
10296493	chr19:10296493:G:C	3.29755e-94	-2.31939	-2.36474
10296922	chr19:10296922:C:G	9.45927e-93	-2.60136e-09	-1.32773
10297173	chr19:10297173:G:A	7.84294e-93	-2.32007	0.80496
10297178	chr19:10297178:T:C	6.44107e-93	-2.41962	0.707587
10297751	chr19:10297751:C:T	6.88221e-93	-2.24153	0.59574
10298319	chr19:10298319:G:A	7.94291e-93	-2.24722	0.744773
10298647	chr19:10298647:A:G	5.93801e-93	-1.79335	-6.54159e-09
10298650	chr19:10298650:C:T	2.29426e-93	-2.74432	-6.54159e-09
10298815	chr19:10298815:TG:T	7.57818e-93	-1.54946	-6.54159e-09
10298861	chr19:10298861:G:A	7.37093e-93	-2.31994	0.742755
10299013	chr19:10299013:T:C	3.76928e-93	-2.60136e-09	-2.24785
10299117	chr19:10299117:C:T	3.3561e-93	-2.42895	0.064998
10299700	chr19:10299700:G:A	4.14215e-93	-2.60136e-09	-2.15351
10299944	chr19:10299944:C:T	3.04615e-93	-2.60136e-09	-2.46085
10300201	chr19:10300201:C:G	3.01959e-93	-2.60136e-09	-2.46961
10300256	chr19:10300256:C:T	3.02234e-93	-2.60136e-09	-2.4687
10300333	chr19:10300333:G:A	7.48541e-93	-2.60136e-09	-1.56177
10300353	chr19:10300353:C:G	4.1552e-94	-2.11595	-2.337
10300377	chr19:10300377:T:C	2.8537e-93	-2.52611	-6.54159e-09
10300501	chr19:10300501:C:T	1.489e-93	-0.914288	-2.26233
10301301	chr19:10301301:T:C	3.23631e-93	-2.60136e-09	-2.4003
10301578	chr19:10301578:C:T	3.75202e-93	-2.60136e-09	-2.25244
10301801	chr19:10301801:T:G	3.39271e-93	-2.3531	-6.54159e-09
10301842	chr19:10301842:A:G	2.84029e-94	-2.56938	-2.26402
10303450	chr19:10303450:C:T	1.52693e-92	-0.848882	-6.54159e-09
10303774	chr19:10303774:G:A	1.07687e-92	-2.70838	1.51029
10304216	chr19:10304216:C:T	3.26741e-93	-2.60136e-09	-2.39073
10304650	chr19:10304650:T:C	4.0431e-93	-2.60136e-09	-2.17772
10304972	chr19:10304972:G:A	3.87372e-94	-2.51255	-2.01055
10304994	chr19:10304994:G:A	3.04194e-93	-2.60136e-09	-2.46223
10305105	chr19:10305105:T:C	2.33679e-94	-2.78323	-2.24531
10305136	chr19:10305136:T:C	3.74202e-92	-2.60136e-09	0.0474831
10305734	chr19:10305734:G:A	4.71065e-93	-2.60136e-09	-2.0249
10306166	chr19:10306166:G:A	8.35361e-92	0.294806	0.555744
10306198	chr19:10306198:C:T	3.12728e-93	-2.60136e-09	-2.43457
10306946	chr19:10306946:C:T	3.00633e-93	-2.60136e-09	-2.47401
10307291	chr19:10307291:G:T	3.01245e-93	-2.60136e-09	-2.47197
10307519	chr19:10307519:T:G	5.10444e-93	-2.60136e-09	-1.94462
10307985	chr19:10307985:T:C	1.85729e-94	-2.79718	-2.46101
10308108	chr19:10308108:A:G	2.8873e-93	-0.824924	-1.68948
10308162	chr19:10308162:G:A	2.60311e-94	-2.51288	-2.40773
10308454	chr19:10308454:C:T	6.20139e-93	-0.313349	-1.43661
10308792	chr19:10308792:C:T	7.03659e-94	-2.37407	-1.55212
10308935	chr19:10308935:G:A	6.85705e-93	-1.64945	-6.54159e-09
10309751	chr19:10309751:C:T	4.2226e-93	-2.60136e-09	-2.13428
10309993	chr19:10309993:A:G	3.62771e-93	-2.60136e-09	-2.28613
10310005	chr19:10310005:C:T	3.31262e-93	-2.60136e-09	-2.37699
10310540	chr19:10310540:C:A	3.18253e-93	-2.60136e-09	-2.41705
10311161	chr19:10311161:C:G	6.2804e-93	-2.60136e-09	-1.73729
10311209	chr19:10311209:G:C	6.2804e-93	-2.60136e-09	-1.73729
10311241	chr19:10311241:G:A	2.89714e-94	-2.55093	-2.26266
10311265	chr19:10311265:G:A	3.397e-93	-2.60136e-09	-2.35184
10311328	chr19:10311328:A:G	2.10335e-94	-2.80482	-2.32896
10311647	chr19:10311647:G:A	4.26954e-94	-2.81713	-1.60868
10311665	chr19:10311665:G:C	4.0523e-94	-2.34122	-2.13681
10312054	chr19:10312054:G:T	4.10986e-94	-2.48547	-1.97846
10312296	chr19:10312296:T:C	7.35728e-94	-2.3056	-1.57602
10312633	chr19:10312633:C:T	2.41728e-94	-2.6847	-2.30997
10313124	chr19:10313124:C:T	1.12708e-92	-2.60136e-09	-1.15251
10313139	chr19:10313139:G:A	7.59363e-93	0.451406	-1.99883
10313199	chr19:10313199:T:C	3.94272e-94	-2.67109	-1.83436
10313834	chr19:10313834:A:G	5.51058e-94	-2.75626	-1.41439
10313913	chr19:10313913:T:C	8.25046e-93	-2.60136e-09	-1.46446
10314235	chr19:10314235:C:T	4.01723e-94	-2.41681	-2.06991
10314339	chr19:10314339:T:C	9.80143e-94	-2.71038	-0.884409
10315348	chr19:10315348:T:G	8.93242e-94	-2.79748	-0.890149
10315848	chr19:10315848:G:A	5.49617e-93	-1.87068	-6.54159e-09
10315914	chr19:10315914:C:G	3.42115e-93	-2.60136e-09	-2.34475
10315952	chr19:10315952:T:C	4.42282e-93	-2.60136e-09	-2.08795
10316099	chr19:10316099:T:C	3.19601e-93	-2.60136e-09	-2.41282
10316570	chr19:10316570:G:T	2.38929e-94	-2.56037	-2.44594
10316628	chr19:10316628:G:C	3.00994e-93	-2.60136e-09	-2.47281
10318114	chr19:10318114:C:T	9.20906e-94	-2.68414	-0.972988
10318444	chr19:10318444:T:C	1.15234e-92	1.00226	-2.13261
10318508	chr19:10318508:G:A	3.28229e-93	-2.60136e-09	-2.38619
10318577	chr19:10318577:C:T	2.17324e-93	-2.79851	-6.54159e-09
10319155	chr19:10319155:G:T	3.16744e-93	-2.60136e-09	-2.4218
10320257	chr19:10320257:A:T	5.42365e-93	-2.60136e-09	-1.88396
10320281	chr19:10320281:C:T	3.26334e-93	-2.60136e-09	-2.39198
10320332	chr19:10320332:C:T	5.93133e-93	-1.79448	-6.54159e-09
10320576	chr19:10320576:G:A	8.17911e-93	-2.60136e-09	-1.47315
10320624	chr19:10320624:A:AG	1.20691e-93	-2.08239	-1.30427
10321376	chr19:10321376:C:G	2.77513e-94	-2.55395	-2.30267
10321649	chr19:10321649:G:T	6.43146e-93	-2.60136e-09	-1.71353
10321658	chr19:10321658:T:G	1.32392e-93	-2.21448	-1.07965
10321721	chr19:10321721:C:T	5.59629e-93	-1.85263	-6.54159e-09
10321986	chr19:10321986:T:C	4.19814e-94	-2.10882	-2.33385
10322246	chr19:10322246:A:G	2.43077e-94	-2.83101	-2.15809
10322248	chr19:10322248:A:G	7.03663e-94	-2.68862	-1.23756
10322377	chr19:10322377:G:A	2.08725e-93	-2.83888	-6.54159e-09
10322534	chr19:10322534:G:A	3.13786e-93	-2.60136e-09	-2.43119
10322681	chr19:10322681:C:T	3.1441e-93	-2.60136e-09	-2.4292
10322684	chr19:10322684:C:T	3.53722e-93	-2.31139	-6.54159e-09
10323027	chr19:10323027:C:T	2.99926e-93	-2.60136e-09	-2.47636
10323624	chr19:10323624:G:A	3.07903e-93	-2.60136e-09	-2.45011
10323638	chr19:10323638:G:A	3.16744e-93	-2.60136e-09	-2.4218
10323992	chr19:10323992:T:C	9.62792e-94	-2.37714	-1.2355
10324009	chr19:10324009:G:A	1.32609e-92	-2.60136e-09	-0.98991
10324210	chr19:10324210:G:A	3.68523e-94	-2.30537	-2.26761
10324252	chr19:10324252:T:C	3.27502e-93	-2.60136e-09	-2.3884
10324598	chr19:10324598:T:C	3.26629e-93	-2.60136e-09	-2.39108
10324627	chr19:10324627:C:T	3.4111e-93	-2.60136e-09	-2.34769
10324817	chr19:10324817:T:C	1.23402e-92	1.15505	-2.21692
10325015	chr19:10325015:A:G	9.57443e-93	-2.60136e-09	-1.31563
10325064	chr19:10325064:A:T	3.35223e-93	-2.60136e-09	-2.3651
10325346	chr19:10325346:TC:T	1.89368e-94	-2.75808	-2.48071
10325679	chr19:10325679:T:C	1.02222e-92	1.03462	-2.28479
10325858	chr19:10325858:C:T	3.26569e-93	-2.60136e-09	-2.39126
10325881	chr19:10325881:A:T	5.3815e-93	-1.89176	-6.54159e-09
10325886	chr19:10325886:C:T	1.87559e-94	-2.8262	-2.4222
10325893	chr19:10325893:AGAT:A	7.06332e-93	-2.60136e-09	-1.61981
10325897	chr19:10325897:G:C	7.03464e-93	-2.60136e-09	-1.62388
10326073	chr19:10326073:C:T	4.96408e-94	-1.81192	-2.46316
10326092	chr19:10326092:T:C	4.81454e-94	-1.84644	-2.45923
10326114	chr19:10326114:G:A	3.25942e-93	-2.60136e-09	-2.39318
10326227	chr19:10326227:A:C	3.43962e-94	-2.48477	-2.15718
10326243	chr19:10326243:A:G	5.43367e-93	-1.88211	-6.54159e-09
10326422	chr19:10326422:G:A	3.50263e-93	-2.60136e-09	-2.32121
10326502	chr19:10326502:C:T	3.34181e-93	-2.60136e-09	-2.36822
10326818	chr19:10326818:G:A	2.40078e-92	1.12501	-1.52136
10326828	chr19:10326828:G:A	3.00216e-93	-2.60136e-09	-2.4754
10326862	chr19:10326862:G:A	5.56871e-93	-1.85757	-6.54159e-09
10326990	chr19:10326990:G:A	5.48598e-93	-1.87253	-6.54159e-09
10327060	chr19:10327060:TCACC:T	6.58345e-94	-2.64417	-1.34859
10327088	chr19:10327088:T:C	3.11028e-94	-2.6845	-2.0581
10327278	chr19:10327278:A:G	4.1173e-93	-0.281005	-1.87853
10327341	chr19:10327341:G:A	5.32983e-93	-1.90141	-6.54159e-09
10327394	chr19:10327394:G:C	2.97087e-92	-2.60136e-09	-0.183289
10327587	chr19:10327587:C:T	2.72806e-93	-2.57114	-6.54159e-09
10327765	chr19:10327765:C:T	1.75144e-94	-2.8409	-2.47597
10327819	chr19:10327819:G:A	5.4486e-93	-1.87937	-6.54159e-09
10328006	chr19:10328006:CAG:C	3.07833e-92	1.18655	-1.3343
10328540	chr19:10328540:A:G	9.79011e-93	-2.60136e-09	-1.29336
10328622	chr19:10328622:A:G	7.59206e-93	-1.54763	-6.54159e-09
10328825	chr19:10328825:C:T	7.95094e-93	-1.50144	-6.54159e-09
10328864	chr19:10328864:A:G	5.38071e-94	-1.74746	-2.44703
10329035	chr19:10329035:A:G	5.35045e-94	-1.74909	-2.45104
10329568	chr19:10329568:GC:G	5.11251e-94	-1.78694	-2.45868
10330063	chr19:10330063:C:T	1.05096e-91	3.41791	-2.33776
10330397	chr19:10330397:C:T	5.37866e-93	-1.89229	-6.54159e-09
10330441	chr19:10330441:G:A	2.97933e-94	-2.6795	-2.10612
10330648	chr19:10330648:G:A	3.0228e-93	-2.60136e-09	-2.46855
10330798	chr19:10330798:T:C	3.48605e-92	1.21617	-1.23954
10330953	chr19:10330953:A:C	2.99494e-93	-2.60136e-09	-2.4778
10331074	chr19:10331074:G:A	5.07683e-93	-2.60136e-09	-1.95004
10331174	chr19:10331174:C:T	4.80275e-94	-2.40316	-1.90496
10331266	chr19:10331266:C:T	8.68044e-93	-2.60136e-09	-1.41366
10331528	chr19:10331528:A:G	1.21808e-92	-2.60136e-09	-1.07487
10331563	chr19:10331563:G:A	1.17146e-92	-2.60136e-09	-1.11389
10332201	chr19:10332201:C:A	6.01209e-93	-1.78096	-6.54159e-09
10332565	chr19:10332565:G:A	6.68934e-93	-1.67421	-6.54159e-09
10332725	chr19:10332725:C:T	2.9865e-93	-2.60136e-09	-2.48063
10332810	chr19:10332810:GT:G	5.6622e-94	-1.70035	-2.44315
10333490	chr19:10333490:G:A	1.91323e-94	-2.75938	-2.46914
10333575	chr19:10333575:C:T	3.01618e-93	-2.60136e-09	-2.47074
10333927	chr19:10333927:C:G	2.82067e-94	-2.40585	-2.43449
10333991	chr19:10333991:G:A	3.0718e-93	-2.60136e-09	-2.45246
10334556	chr19:10334556:C:T	2.17358e-93	-2.79835	-6.54159e-09
10334870	chr19:10334870:G:A	3.63477e-93	-2.60136e-09	-2.28418
10335040	chr19:10335040:C:T	4.00336e-92	-2.60136e-09	0.11499
10335277	chr19:10335277:G:A	6.21157e-93	-2.60136e-09	-1.74831
10335892	chr19:10335892:T:C	6.36957e-94	-1.91748	-2.10831
10336058	chr19:10336058:G:A	5.3299e-94	-1.74436	-2.45962
10336221	chr19:10336221:C:A	4.81514e-94	-2.0907	-2.21485
10336358	chr19:10336358:A:G	4.95424e-94	-2.07949	-2.19758
10336527	chr19:10336527:C:T	2.08186e-93	-2.84147	-6.54159e-09
10337067	chr19:10337067:G:A	1.23097e-93	-1.58641	-1.78052
10337119	chr19:10337119:G:A	2.16693e-94	-2.63189	-2.47211
10337344	chr19:10337344:A:G	1.86275e-94	-2.77762	-2.47764
10337634	chr19:10337634:T:G	5.24286e-93	-2.60136e-09	-1.91786
10337759	chr19:10337759:G:C	1.20061e-92	-1.08931	-6.54159e-09
10337768	chr19:10337768:C:G	2.36294e-92	-2.60136e-09	-0.412238
10337890	chr19:10337890:A:G	6.66029e-94	-1.73258	-2.24857
10337960	chr19:10337960:T:G	7.18675e-94	-1.67712	-2.22796
10337977	chr19:10337977:G:A	5.08735e-93	-2.60136e-09	-1.94797
10337984	chr19:10337984:C:A	5.41693e-94	-1.98957	-2.19822
10338133	chr19:10338133:G:T	9.52768e-93	-2.60136e-09	-1.32053
10338200	chr19:10338200:T:A	6.95174e-94	-1.69843	-2.23989
10338333	chr19:10338333:G:T	5.21323e-94	-1.97637	-2.24975
10338418	chr19:10338418:AAT:A	1.34085e-92	-2.60136e-09	-0.978844
10338576	chr19:10338576:T:C	6.64033e-94	-1.74141	-2.24274
10338682	chr19:10338682:T:C	6.29252e-94	-1.80831	-2.22964
10338716	chr19:10338716:A:G	3.10338e-94	-2.71784	-2.02699
10338989	chr19:10338989:C:T	5.99809e-94	-1.83282	-2.25305
10339075	chr19:10339075:T:G	6.63639e-94	-1.73878	-2.24597
10339102	chr19:10339102:G:A	6.56898e-94	-1.72982	-2.26513
10339609	chr19:10339609:G:A	4.4973e-94	-1.92046	-2.45337
10340314	chr19:10340314:T:C	4.87649e-93	-2.60136e-09	-1.9903
10340317	chr19:10340317:G:T	5.07811e-94	-1.77961	-2.47277
10340399	chr19:10340399:T:C	2.21681e-94	-2.61304	-2.46821
10340408	chr19:10340408:A:C	1.69292e-92	-2.60136e-09	-0.745688
10340733	chr19:10340733:A:C	1.33826e-92	-2.60136e-09	-0.980775
10340933	chr19:10340933:C:G	5.73541e-93	-2.60136e-09	-1.82807
10340938	chr19:10340938:A:G	6.01458e-93	-2.60136e-09	-1.78054
10341045	chr19:10341045:G:A	5.08705e-93	-2.60136e-09	-1.94803
10341244	chr19:10341244:C:T	1.1374e-92	-1.1434	-6.54159e-09
10341682	chr19:10341682:A:G	5.25952e-94	-1.79186	-2.42542
10341913	chr19:10341913:A:G	2.20522e-93	-2.7839	-6.54159e-09
10342037	chr19:10342037:G:A	5.50017e-93	-2.60136e-09	-1.86995
10342182	chr19:10342182:C:T	5.97863e-93	-2.60136e-09	-1.78654
10342333	chr19:10342333:G:A	2.79027e-94	-2.37247	-2.47871
10342446	chr19:10342446:C:T	6.13347e-93	-1.76097	-6.54159e-09
10342459	chr19:10342459:C:T	4.49394e-93	-2.60136e-09	-2.072
10342476	chr19:10342476:G:A	2.20916e-93	-0.526559	-2.25556
10342849	chr19:10342849:C:T	6.84134e-94	-1.56349	-2.39084
10343243	chr19:10343243:G:A	2.10233e-93	-2.83168	-6.54159e-09
10343972	chr19:10343972:ATTC:A	5.11735e-92	-2.60136e-09	0.360494
10344051	chr19:10344051:G:T	9.33544e-93	-2.60136e-09	-1.34091
10344482	chr19:10344482:T:C	5.14754e-93	-2.60136e-09	-1.93621
10344590	chr19:10344590:C:CT	4.45293e-93	-2.60136e-09	-2.08117
10345108	chr19:10345108:AGAG:A	3.55475e-94	-2.78106	-1.82797
10345620	chr19:10345620:T:C	2.6487e-94	-2.79181	-2.11144
10345806	chr19:10345806:C:T	4.10016e-93	-2.60136e-09	-2.1637
10346136	chr19:10346136:C:T	9.5488e-93	-2.60136e-09	-1.31831
10346493	chr19:10346493:G:A	2.98765e-93	-2.60136e-09	-2.48024
10346706	chr19:10346706:A:G	1.4721e-93	-1.12116	-2.06687
10347241	chr19:10347241:C:G	1.97448e-94	-2.75544	-2.44157
10347633	chr19:10347633:C:T	5.19545e-92	-2.60136e-09	0.37564
10347871	chr19:10347871:G:T	2.9646e-94	-2.8004	-1.99017
10347957	chr19:10347957:C:T	7.39363e-94	-1.52869	-2.348
10348735	chr19:10348735:A:G	5.75426e-93	-2.60136e-09	-1.82479
10349095	chr19:10349095:T:G	1.00803e-93	-1.34005	-2.22668
10349210	chr19:10349210:T:C	7.21398e-93	-2.60136e-09	-1.59871
10349293	chr19:10349293:G:A	2.69694e-93	-1.82756	-0.755054
10349295	chr19:10349295:A:G	6.59841e-93	-2.60136e-09	-1.6879
10349351	chr19:10349351:T:G	1.20061e-93	-1.21655	-2.17535
10349553	chr19:10349553:ATATT:A	3.07412e-93	-2.60136e-09	-2.45171
10349712	chr19:10349712:C:T	3.04523e-93	-2.60136e-09	-2.46115
10350267	chr19:10350267:A:G	1.92566e-94	-2.7565	-2.46554
10350635	chr19:10350635:T:C	7.51593e-93	-2.60136e-09	-1.5577
10350700	chr19:10350700:T:C	3.0479e-93	-2.60136e-09	-2.46027
10351151	chr19:10351151:C:T	6.26873e-93	-2.60136e-09	-1.73915
10351231	chr19:10351231:A:T	6.26882e-93	-2.60136e-09	-1.73914
10351611	chr19:10351611:C:A	9.68439e-93	-2.60136e-09	-1.30421
10351670	chr19:10351670:T:C	3.05183e-93	-2.60136e-09	-2.45899
10351837	chr19:10351837:C:T	1.89661e-93	-1.91706	-1.0176
10351848	chr19:10351848:C:T	8.46576e-93	-2.60136e-09	-1.4387
10351956	chr19:10351956:T:A	7.50342e-94	-1.42171	-2.44025
10351996	chr19:10351996:C:T	1.07794e-92	0.399583	-1.59667
10352284	chr19:10352284:G:C	6.51581e-94	-2.01697	-1.98612
10352442	chr19:10352442:G:C	1.10631e-92	-1.17111	-6.54159e-09
10352728	chr19:10352728:C:A	1.03576e-93	-1.26395	-2.27564
10353462	chr19:10353462:C:G	4.66689e-93	-0.520061	-1.51417
10353798	chr19:10353798:A:G	3.00832e-93	-2.60136e-09	-2.47335
10353864	chr19:10353864:C:T	1.26669e-92	-1.03574	-6.54159e-09
10353886	chr19:10353886:G:T	3.00798e-93	-2.60136e-09	-2.47346
10354011	chr19:10354011:A:G	7.08247e-94	-2.3991	-1.52059
10354244	chr19:10354244:A:C	3.04532e-93	-2.60136e-09	-2.46112
10354273	chr19:10354273:A:G	3.56744e-93	-2.60136e-09	-2.30288
10354295	chr19:10354295:C:A	3.00798e-93	-2.60136e-09	-2.47346
10354362	chr19:10354362:C:T	6.32175e-93	-2.60136e-09	-1.73073
10355156	chr19:10355156:G:A	9.46814e-94	-1.34496	-2.28442
10355447	chr19:10355447:C:T	2.29868e-93	-1.88396	-0.858438
10355469	chr19:10355469:G:A	3.06555e-93	-2.60136e-09	-2.4545
10355516	chr19:10355516:T:C	7.53524e-93	-2.60136e-09	-1.55514
10355556	chr19:10355556:C:T	2.09247e-93	-2.83638	-6.54159e-09
10355651	chr19:10355651:AAAAG:A	5.44518e-93	-2.60136e-09	-1.88
10356311	chr19:10356311:G:A	2.99886e-93	-2.60136e-09	-2.4765
10356357	chr19:10356357:T:C	3.06197e-93	-2.60136e-09	-2.45567
10356362	chr19:10356362:G:C	3.06178e-93	-2.60136e-09	-2.45573
10356486	chr19:10356486:C:A	3.09824e-93	-2.60136e-09	-2.44389
10356525	chr19:10356525:C:A	7.47323e-93	-2.60136e-09	-1.5634
10356765	chr19:10356765:CA:C	3.08153e-93	-2.60136e-09	-2.4493
10356872	chr19:10356872:G:A	3.09765e-93	-2.60136e-09	-2.44408
10356889	chr19:10356889:C:T	3.40703e-94	-2.20454	-2.44693
10356988	chr19:10356988:C:T	4.26029e-93	-2.60136e-09	-2.12539
10357068	chr19:10357068:T:C	3.03072e-93	-2.60136e-09	-2.46593
10357111	chr19:10357111:G:A	4.96548e-93	-2.60136e-09	-1.97222
10357154	chr19:10357154:C:T	3.00236e-93	-2.60136e-09	-2.47533
10357421	chr19:10357421:T:C	1.12066e-93	-1.15765	-2.30317
10357425	chr19:10357425:G:A	3.43203e-93	-2.60136e-09	-2.34158
10357771	chr19:10357771:G:T	1.10477e-92	-2.60136e-09	-1.1725
10357992	chr19:10357992:C:G	7.36568e-94	-1.86564	-2.01484
10358156	chr19:10358156:G:C	5.29321e-93	-2.60136e-09	-1.9083
10358434	chr19:10358434:T:C	3.03209e-93	-2.60136e-09	-2.46548
10358503	chr19:10358503:G:A	6.77013e-93	-2.60136e-09	-1.66221
10358820	chr19:10358820:T:C	1.06158e-91	-2.60136e-09	1.0902
10359023	chr19:10359023:A:G	2.5106e-94	-2.52566	-2.43113
10359080	chr19:10359080:A:G	3.02604e-93	-2.60136e-09	-2.46747
10359358	chr19:10359358:G:A	5.45188e-93	-2.60136e-09	-1.87877
10359617	chr19:10359617:A:G	3.02668e-94	-2.44435	-2.32549
10359653	chr19:10359653:C:G	1.20903e-92	-2.60136e-09	-1.08233
10359892	chr19:10359892:G:A	5.01938e-93	-2.60136e-09	-1.96142
10359897	chr19:10359897:T:A	3.01863e-93	-2.60136e-09	-2.46992
10359906	chr19:10359906:C:A	2.9912e-93	-2.60136e-09	-2.47905
10360095	chr19:10360095:T:C	6.05514e-93	-2.60136e-09	-1.77382
10360309	chr19:10360309:A:G	4.23416e-94	-2.51177	-1.92236
10360421	chr19:10360421:C:T	5.75698e-93	-2.60136e-09	-1.82432
10360541	chr19:10360541:G:A	3.03053e-93	-2.60136e-09	-2.46599
10360786	chr19:10360786:C:T	3.13283e-94	-2.63579	-2.09959
10360862	chr19:10360862:T:C	4.83719e-94	-2.10077	-2.20021
10361120	chr19:10361120:G:A	3.84374e-94	-2.24143	-2.28944
10361301	chr19:10361301:G:A	7.03381e-94	-2.22316	-1.70343
10361404	chr19:10361404:T:C	3.00198e-93	-2.60136e-09	-2.47546
10361484	chr19:10361484:G:A	8.51731e-93	-1.43263	-6.54159e-09
10361776	chr19:10361776:G:A	2.08412e-93	-2.84038	-6.54159e-09
10361881	chr19:10361881:A:C	2.99359e-93	-2.60136e-09	-2.47825
10362462	chr19:10362462:A:G	1.82777e-94	-2.80268	-2.47154
10362716	chr19:10362716:G:A	3.35435e-94	-2.37513	-2.29192
10362894	chr19:10362894:T:G	7.65992e-94	-2.16376	-1.67756
10362980	chr19:10362980:GCCTCAACA:G	5.55465e-94	-2.00198	-2.1607
10363117	chr19:10363117:C:T	4.4375e-93	-2.60136e-09	-2.08464
10363541	chr19:10363541:T:A	3.3463e-93	-2.60136e-09	-2.36687
10363561	chr19:10363561:C:T	9.81698e-94	-1.12615	-2.46705
10364024	chr19:10364024:C:T	3.78184e-94	-2.26157	-2.28553
10364429	chr19:10364429:G:A	8.39795e-93	-2.60136e-09	-1.44674
10364973	chr19:10364973:C:T	3.30363e-94	-2.64632	-2.03597
10365084	chr19:10365084:G:A	1.16393e-93	-2.21872	-1.2042
10365252	chr19:10365252:A:G	4.43697e-93	-2.60136e-09	-2.08476
10365295	chr19:10365295:T:A	2.78065e-94	-2.7003	-2.15433
10365586	chr19:10365586:G:A	3.38289e-93	-2.60136e-09	-2.356
10366110	chr19:10366110:C:T	3.81577e-93	-2.60136e-09	-2.23559
10366123	chr19:10366123:T:C	3.45945e-93	-2.60136e-09	-2.33362
10366391	chr19:10366391:A:G	3.12696e-93	-2.2837	-0.150967
10366396	chr19:10366396:C:T	2.82331e-94	-2.66611	-2.1733
10366530	chr19:10366530:G:A	1.32579e-93	-0.833525	-2.4592
10366936	chr19:10366936:C:T	3.05777e-93	-2.60136e-09	-2.45704
10367468	chr19:10367468:T:C	2.03643e-93	-0.389419	-2.47411
10367480	chr19:10367480:C:T	4.25608e-94	-2.20143	-2.22753
10367560	chr19:10367560:A:G	3.4213e-93	-2.60136e-09	-2.34471
10367639	chr19:10367639:G:A	3.37217e-93	-2.60136e-09	-2.35917
10367646	chr19:10367646:A:C	3.49015e-93	-2.60136e-09	-2.32479
10367696	chr19:10367696:A:G	2.81739e-94	-2.68462	-2.15689
10367747	chr19:10367747:C:T	4.59034e-93	-2.60136e-09	-2.05077
10368007	chr19:10368007:C:A	2.30438e-93	-0.26263	-2.47729
10368550	chr19:10368550:G:A	3.02753e-93	-2.60136e-09	-2.46698
10368706	chr19:10368706:C:A	3.43053e-93	-2.60136e-09	-2.34201
10368719	chr19:10368719:C:T	4.7706e-93	-2.60136e-09	-2.01226
10368969	chr19:10368969:C:T	3.14618e-93	-2.60136e-09	-2.42854
10369138	chr19:10369138:G:T	1.78241e-93	-0.817414	-2.17935
10369262	chr19:10369262:C:A	3.37536e-93	-2.60136e-09	-2.35823
10369826	chr19:10369826:G:A	3.38382e-93	-2.60136e-09	-2.35572
10369840	chr19:10369840:A:G	2.3285e-93	-0.94631	-1.7832
10369863	chr19:10369863:G:A	2.9875e-93	-2.60136e-09	-2.48029
10370096	chr19:10370096:G:A	3.40607e-93	-2.60136e-09	-2.34917
10370160	chr19:10370160:G:A	2.19027e-93	-2.7907	-6.54159e-09
10370191	chr19:10370191:A:G	3.42118e-93	-2.60136e-09	-2.34474
10370397	chr19:10370397:C:T	1.03871e-93	-1.10025	-2.4365
10370835	chr19:10370835:G:A	5.75317e-94	-2.42828	-1.69929
10370856	chr19:10370856:A:G	6.52073e-94	-2.38767	-1.61466
10371063	chr19:10371063:T:G	3.82746e-93	-2.23253	-6.54159e-09
10371147	chr19:10371147:G:A	3.02702e-93	-2.60136e-09	-2.46715
10371532	chr19:10371532:C:T	3.35058e-93	-2.60136e-09	-2.36559
10371577	chr19:10371577:G:A	2.88531e-93	-0.369243	-2.14585
10371675	chr19:10371675:A:G	4.74682e-93	-0.658943	-1.35831
10371962	chr19:10371962:C:A	4.24866e-93	-2.12813	-6.54159e-09
10371998	chr19:10371998:T:G	1.00033e-92	-2.60136e-09	-1.27182
10372208	chr19:10372208:C:T	2.79371e-94	-2.64002	-2.20993
10372245	chr19:10372245:A:G	3.66494e-94	-2.27854	-2.29996
10372967	chr19:10372967:C:G	2.08204e-93	-1.14649	-1.69489
10373469	chr19:10373469:C:T	3.8488e-93	-0.916728	-1.31024
10373578	chr19:10373578:G:A	8.93476e-93	-1.38478	-6.54159e-09
10373680	chr19:10373680:G:T	5.53583e-93	-2.60136e-09	-1.86349
10373860	chr19:10373860:C:A	2.99184e-93	-2.60136e-09	-2.47884
10374222	chr19:10374222:C:T	4.26005e-93	-2.60136e-09	-2.12545
10374244	chr19:10374244:C:T	2.77075e-94	-2.73266	-2.12553
10374380	chr19:10374380:T:A	2.44931e-92	-2.60136e-09	-0.376339
10374433	chr19:10374433:A:T	2.98849e-93	-2.60136e-09	-2.47996
10374566	chr19:10374566:C:T	2.70813e-93	-2.57847	-6.54159e-09
10375104	chr19:10375104:G:A	8.34937e-93	-0.197994	-1.25455
10375348	chr19:10375348:T:G	2.99047e-93	-2.60136e-09	-2.4793
10375784	chr19:10375784:G:A	2.99858e-93	-2.60136e-09	-2.47659
10375823	chr19:10375823:A:C	6.91097e-92	-2.60136e-09	0.660966
10375964	chr19:10375964:G:T	3.14112e-93	-2.60136e-09	-2.43015
10376041	chr19:10376041:T:C	6.01676e-93	-2.60136e-09	-1.78018
10378143	chr19:10378143:C:T	4.33804e-93	-2.60136e-09	-2.10731
10378157	chr19:10378157:C:T	2.92022e-92	-2.60136e-09	-0.200485
10378495	chr19:10378495:C:T	3.65706e-93	-0.925387	-1.35268
10378804	chr19:10378804:G:A	3.00012e-94	-2.72662	-2.05205
10378930	chr19:10378930:A:G	1.78399e-94	-2.81923	-2.47923
10379195	chr19:10379195:G:A	2.79924e-92	-2.60136e-09	-0.242797
10379344	chr19:10379344:A:G	2.98649e-93	-2.60136e-09	-2.48063
10379495	chr19:10379495:T:C	2.8739e-94	-2.7122	-2.10945
10379726	chr19:10379726:A:G	6.49808e-94	-2.04681	-1.959
10380181	chr19:10380181:A:G	2.20773e-93	-2.78276	-6.54159e-09
10380212	chr19:10380212:G:A	4.63382e-94	-2.53852	-1.80541
10380646	chr19:10380646:C:T	2.86711e-94	-2.38813	-2.43588
10380684	chr19:10380684:T:G	4.20833e-94	-2.53078	-1.90947
10380911	chr19:10380911:C:T	3.02713e-93	-2.60136e-09	-2.46711
10381030	chr19:10381030:G:C	9.41804e-94	-1.15422	-2.48046
10381296	chr19:10381296:T:C	3.02713e-93	-2.60136e-09	-2.46711
10381364	chr19:10381364:C:T	4.07849e-93	-2.60136e-09	-2.169
10381455	chr19:10381455:A:G	4.00335e-93	-2.60136e-09	-2.1876
10381462	chr19:10381462:C:T	3.25998e-93	-2.60136e-09	-2.39301
10381477	chr19:10381477:G:A	5.73122e-94	-1.66515	-2.46623
10381491	chr19:10381491:C:T	3.2326e-93	-2.60136e-09	-2.40144
10381531	chr19:10381531:G:GTT	3.31876e-93	-2.60136e-09	-2.37514
10381551	chr19:10381551:G:C	3.04914e-94	-2.70553	-2.05692
10381598	chr19:10381598:C:T	1.03866e-92	-1.23422	-6.54159e-09
10381644	chr19:10381644:A:T	2.87007e-94	-2.43349	-2.38949
10381915	chr19:10381915:T:C	3.08362e-94	-2.38069	-2.37052
10381951	chr19:10381951:C:T	3.36021e-93	-2.60136e-09	-2.36273
10382301	chr19:10382301:C:G	2.87459e-94	-2.43489	-2.38652
10382386	chr19:10382386:A:G	3.18596e-94	-2.33839	-2.38017
10382478	chr19:10382478:T:C	3.20792e-93	-2.60136e-09	-2.40911
10383138	chr19:10383138:A:C	2.08247e-93	-2.84117	-6.54159e-09
10384184	chr19:10384184:T:C	3.24057e-93	-2.60136e-09	-2.39898
10384350	chr19:10384350:G:A	3.33509e-93	-2.60136e-09	-2.37023
10384755	chr19:10384755:A:G	3.89776e-94	-2.12084	-2.39607
10384863	chr19:10384863:A:G	3.24957e-93	-2.60136e-09	-2.39621
10385279	chr19:10385279:C:A	3.24957e-93	-2.60136e-09	-2.39621
10385590	chr19:10385590:G:A	3.31561e-93	-2.60136e-09	-2.37609
10385801	chr19:10385801:T:TTC	3.23393e-93	-2.60136e-09	-2.40103
10385859	chr19:10385859:G:A	2.69066e-92	-2.60136e-09	-0.282358
10385945	chr19:10385945:C:T	7.64186e-94	-2.28225	-1.56142
10386138	chr19:10386138:T:G	3.38295e-93	-2.60136e-09	-2.35598
10386443	chr19:10386443:G:A	2.98804e-93	-2.60136e-09	-2.48011
10386830	chr19:10386830:A:G	4.01709e-93	-2.60136e-09	-2.18417
10387101	chr19:10387101:C:T	3.36919e-93	-2.60136e-09	-2.36006
10387190	chr19:10387190:T:C	3.25628e-93	-2.60136e-09	-2.39414
10387377	chr19:10387377:G:T	3.97404e-94	-2.09216	-2.40538
10387580	chr19:10387580:G:T	3.27619e-93	-2.60136e-09	-2.38805
10388326	chr19:10388326:A:G	7.50421e-93	-2.60136e-09	-1.55926
10390199	chr19:10390199:G:A	2.91319e-93	-2.50548	-6.54159e-09
10390341	chr19:10390341:A:G	5.06666e-94	-2.75751	-1.49713
10390424	chr19:10390424:G:A	1.46316e-92	-2.60136e-09	-0.891545
10391064	chr19:10391064:A:G	1.41926e-93	-2.02932	-1.19528
10391081	chr19:10391081:C:A	3.00547e-93	-2.60136e-09	-2.47429
10391426	chr19:10391426:C:T	2.64522e-93	-2.60198	-6.54159e-09
10391609	chr19:10391609:C:T	4.10782e-93	-2.60136e-09	-2.16184
10391898	chr19:10391898:A:G	1.51912e-93	-2.01608	-1.14052
10391954	chr19:10391954:G:A	8.25556e-93	-2.60136e-09	-1.46384
10392096	chr19:10392096:C:A	4.41482e-93	-2.60136e-09	-2.08976
10392292	chr19:10392292:T:C	1.48356e-93	-1.9924	-1.18788
10392682	chr19:10392682:G:A	3.94118e-93	-2.60136e-09	-2.20325
10392879	chr19:10392879:G:A	3.37209e-93	-2.60136e-09	-2.3592
10393210	chr19:10393210:G:C	2.19059e-93	-2.79056	-6.54159e-09
10393460	chr19:10393460:G:C	3.58792e-93	-2.60136e-09	-2.29716
10393554	chr19:10393554:T:TATTCCTGACCTACATGAAGGGCTCCCCAAGGCC	4.03657e-93	-2.60136e-09	-2.17933
10394535	chr19:10394535:T:A	2.58989e-94	-2.543	-2.3827
10394598	chr19:10394598:A:G	9.74563e-93	-2.60136e-09	-1.29791
10395409	chr19:10395409:C:T	2.31089e-93	-2.73709	-6.54159e-09
10395469	chr19:10395469:G:A	6.77996e-93	-2.60136e-09	-1.66076
10396655	chr19:10396655:G:A	2.03123e-94	-2.69164	-2.47703
10396830	chr19:10396830:A:G	5.42585e-93	-1.88355	-6.54159e-09
10397205	chr19:10397205:C:T	5.33306e-93	-2.60136e-09	-1.9008
10397923	chr19:10397923:CCT:C	3.48778e-93	-2.60136e-09	-2.32546
10398355	chr19:10398355:T:C	2.75439e-94	-2.7825	-2.08162
10398491	chr19:10398491:C:T	3.04955e-93	-2.60136e-09	-2.45974
10398689	chr19:10398689:A:G	2.02649e-94	-2.71283	-2.45818
10399003	chr19:10399003:G:A	7.01988e-93	-2.60136e-09	-1.62598
10399404	chr19:10399404:T:C	1.98904e-94	-2.74008	-2.44958
10399703	chr19:10399703:G:A	3.00188e-93	-2.60136e-09	-2.47549
10401367	chr19:10401367:C:T	3.73026e-93	-2.60136e-09	-2.25825
10401724	chr19:10401724:G:A	1.62597e-93	-2.13236	-0.956267
10401992	chr19:10401992:C:T	2.75943e-94	-2.75218	-2.11011
10402103	chr19:10402103:G:A	2.23466e-93	-2.77064	-6.54159e-09
10402235	chr19:10402235:G:A	6.06408e-93	-2.38455	0.612206
10402532	chr19:10402532:C:T	2.20093e-93	-2.78585	-6.54159e-09
10403176	chr19:10403176:G:A	3.16851e-93	-2.60136e-09	-2.42147
10403623	chr19:10403623:G:T	3.11032e-93	-2.60136e-09	-2.44
10404622	chr19:10404622:G:A	4.26227e-93	-2.60136e-09	-2.12493
10406230	chr19:10406230:C:G	2.99187e-93	-2.60136e-09	-2.47883
10406234	chr19:10406234:T:C	1.75914e-93	-2.22584	-0.784064
10406863	chr19:10406863:TG:T	4.67181e-93	-2.60136e-09	-2.03318
10407020	chr19:10407020:G:A	1.46604e-93	-2.17746	-1.01471
10407817	chr19:10407817:C:A	3.73289e-94	-2.40287	-2.15726
10407965	chr19:10407965:G:A	2.27684e-94	-2.81483	-2.2397
10408265	chr19:10408265:C:T	1.9825e-93	-2.28631	-0.604065
10408465	chr19:10408465:C:T	5.33995e-93	-1.89951	-6.54159e-09
10408734	chr19:10408734:G:T	1.91446e-93	-2.29808	-0.627208
10409388	chr19:10409388:G:A	2.69159e-93	-2.3056	-0.278994
10409637	chr19:10409637:A:G	2.37375e-93	-2.24004	-0.470217
10409932	chr19:10409932:G:A	2.96402e-93	-2.48818	-6.54159e-09
10410215	chr19:10410215:A:T	2.97304e-93	-1.75499	-0.730154
10410288	chr19:10410288:T:C	2.31653e-94	-2.60818	-2.42906
10410944	chr19:10410944:ATTAT:A	2.81569e-93	-2.25017	-0.28935
10411500	chr19:10411500:A:T	1.99376e-93	-2.23154	-0.653161
10411740	chr19:10411740:A:C	1.78117e-94	-2.84005	-2.45999
10411827	chr19:10411827:C:G	1.95961e-94	-2.82836	-2.37621
10411921	chr19:10411921:G:A	2.74008e-93	-2.21142	-0.355318
10412410	chr19:10412410:T:C	2.16142e-93	-2.20639	-0.597574
10413199	chr19:10413199:G:A	3.8608e-93	-2.16237	-0.0614875
10413218	chr19:10413218:G:A	4.29415e-93	-2.60136e-09	-2.11748
10414077	chr19:10414077:C:A	3.23646e-93	-2.60136e-09	-2.40025
10414505	chr19:10414505:G:A	1.24986e-92	-2.32493	1.27582
10414554	chr19:10414554:G:T	2.01437e-94	-2.70966	-2.46735
10414696	chr19:10414696:G:A	2.19649e-94	-2.834	-2.25645
10414760	chr19:10414760:G:A	5.50366e-93	-2.60136e-09	-1.86932
10414761	chr19:10414761:C:T	5.05595e-93	-2.60136e-09	-1.95416
10415067	chr19:10415067:G:A	1.10256e-93	-2.19217	-1.28493
10415333	chr19:10415333:C:T	6.76862e-93	-2.04523	0.3828
10415341	chr19:10415341:A:G	2.8585e-92	-2.60136e-09	-0.221847
10416155	chr19:10416155:G:A	3.23092e-93	-2.204	-0.197957
10416178	chr19:10416178:C:A	1.26782e-92	-2.30621	1.27137
10416598	chr19:10416598:C:G	2.45702e-94	-2.70471	-2.27366
10416969	chr19:10416969:C:G	2.11461e-94	-2.81066	-2.31778
10416990	chr19:10416990:G:A	2.19689e-93	-2.78768	-6.54159e-09
10417037	chr19:10417037:G:A	3.11032e-93	-2.60136e-09	-2.44
10417519	chr19:10417519:C:T	2.87122e-92	-2.60136e-09	-0.217407
10417554	chr19:10417554:C:T	3.78384e-93	-2.60136e-09	-2.24399
10417962	chr19:10417962:C:T	3.02992e-93	-2.60136e-09	-2.46619
10418660	chr19:10418660:A:G	4.23158e-93	-2.60136e-09	-2.13215
10419691	chr19:10419691:T:A	4.09506e-93	-2.60136e-09	-2.16495
10419764	chr19:10419764:C:G	1.00694e-92	-1.26522	-6.54159e-09
10420638	chr19:10420638:G:A	2.1968e-92	-0.485142	-6.54159e-09
10420688	chr19:10420688:G:T	2.18359e-94	-2.80228	-2.29406
10420824	chr19:10420824:G:C	1.16792e-92	-2.60136e-09	-1.11692
10421782	chr19:10421782:T:C	3.34472e-94	-2.83052	-1.83941
10421978	chr19:10421978:G:A	2.79034e-94	-2.7777	-2.07346
10422343	chr19:10422343:C:T	3.2985e-93	-2.60136e-09	-2.38126
10422436	chr19:10422436:C:G	1.77367e-93	-2.41176	-0.589918
10424136	chr19:10424136:C:T	2.99003e-93	-2.60136e-09	-2.47945
10424518	chr19:10424518:G:A	1.12291e-92	-2.60136e-09	-1.15622
10424519	chr19:10424519:C:A	1.12291e-92	-2.60136e-09	-1.15622
10425570	chr19:10425570:C:T	4.6479e-93	-2.60136e-09	-2.03831
10426136	chr19:10426136:G:A	3.288e-93	-2.60136e-09	-2.38445
10426342	chr19:10426342:G:C	1.84416e-94	-2.83743	-2.42786
10426416	chr19:10426416:C:T	3.85374e-93	-2.22569	-6.54159e-09
10426592	chr19:10426592:T:C	2.78655e-93	-2.3533	-0.196626
10426634	chr19:10426634:G:A	3.96626e-93	-2.60136e-09	-2.19691
10426817	chr19:10426817:G:A	2.19487e-94	-2.81939	-2.2718
10427024	chr19:10427024:G:A	4.28444e-93	-2.60136e-09	-2.11974
10427697	chr19:10427697:A:G	1.75217e-93	-2.3467	-0.667173
10428123	chr19:10428123:G:A	4.03605e-93	-2.17863	-0.000834197
10428861	chr19:10428861:A:G	3.54051e-94	-2.63904	-1.974
10429909	chr19:10429909:A:T	5.56343e-93	-2.60136e-09	-1.85851
10430295	chr19:10430295:C:T	2.55416e-94	-2.76577	-2.17382
10430708	chr19:10430708:C:G	3.45413e-93	-2.33516	-6.54159e-09
10431221	chr19:10431221:C:G	5.22774e-93	-2.60136e-09	-1.92075
10431337	chr19:10431337:G:A	1.88002e-94	-2.80185	-2.44418
10431645	chr19:10431645:C:G	4.69957e-93	-2.02726	-6.54159e-09
10431652	chr19:10431652:T:C	4.8901e-93	-2.60136e-09	-1.98752
10431680	chr19:10431680:C:T	3.31149e-93	-2.60136e-09	-2.37733
10431934	chr19:10431934:T:C	2.71396e-94	-2.74572	-2.13318
10432596	chr19:10432596:CCT:C	2.91173e-94	-2.79533	-2.01324
10432953	chr19:10432953:C:G	3.50307e-93	-2.60136e-09	-2.32109
10432965	chr19:10432965:C:T	3.26926e-93	-2.60136e-09	-2.39016
10433236	chr19:10433236:G:A	3.75749e-93	-2.60136e-09	-2.25098
10433356	chr19:10433356:C:T	4.1432e-94	-2.6452	-1.81064
10433634	chr19:10433634:T:C	2.59826e-94	-2.7567	-2.16577
10433839	chr19:10433839:A:T	6.71655e-94	-2.48711	-1.48563
10434235	chr19:10434235:C:T	3.95861e-93	-2.60136e-09	-2.19884
10434353	chr19:10434353:T:C	2.36594e-94	-2.80787	-2.20827
10434441	chr19:10434441:T:C	2.64756e-94	-2.76243	-2.14125
10435217	chr19:10435217:G:A	3.8102e-94	-2.79456	-1.74507
10435831	chr19:10435831:A:T	3.60284e-93	-2.60136e-09	-2.29301
10435843	chr19:10435843:G:C	3.46235e-93	-2.60136e-09	-2.33278
10436095	chr19:10436095:A:G	1.25738e-92	-2.64194	1.59883
10436337	chr19:10436337:C:A	4.33197e-93	-2.60136e-09	-2.10871
10436550	chr19:10436550:C:T	2.40514e-93	-2.69712	-6.54159e-09
10436731	chr19:10436731:G:A	6.04015e-93	-2.60136e-09	-1.7763
10436868	chr19:10436868:G:A	5.23793e-93	-2.60136e-09	-1.9188
10437460	chr19:10437460:C:T	7.55055e-93	-2.6221	1.06899
10438536	chr19:10438536:A:G	7.45037e-93	-2.67775	1.11128
10439133	chr19:10439133:C:T	4.09301e-93	-2.60136e-09	-2.16545
10439152	chr19:10439152:C:T	1.83462e-94	-2.83983	-2.43064
10439177	chr19:10439177:T:C	3.2889e-93	-2.60136e-09	-2.38418
10439292	chr19:10439292:T:C	4.1241e-93	-2.69276	0.534876
10439371	chr19:10439371:T:C	2.08081e-93	-2.84197	-6.54159e-09
10439381	chr19:10439381:C:T	3.77125e-93	-2.60136e-09	-2.24732
10439946	chr19:10439946:T:G	9.38239e-93	-2.60136e-09	-1.33589
10440256	chr19:10440256:T:A	8.0075e-93	-2.68301	1.18866
10440662	chr19:10440662:G:A	1.33433e-92	-2.60136e-09	-0.983715
10440746	chr19:10440746:A:G	4.67506e-93	-2.60136e-09	-2.03249
10440849	chr19:10440849:C:T	1.19749e-92	-2.60136e-09	-1.09192
10440862	chr19:10440862:T:C	3.28858e-93	-2.60136e-09	-2.38427
10441312	chr19:10441312:A:G	1.81429e-94	-2.83833	-2.44329
10441687	chr19:10441687:T:TA	1.97477e-94	-2.82672	-2.37014
10442027	chr19:10442027:T:A	3.76768e-93	-2.60136e-09	-2.24827
10442120	chr19:10442120:G:C	1.18581e-92	-2.60136e-09	-1.10172
10442356	chr19:10442356:T:C	4.78568e-93	-2.60136e-09	-2.0091
10442533	chr19:10442533:AC:A	3.18088e-93	-2.60136e-09	-2.41757
10442576	chr19:10442576:A:T	2.23329e-94	-2.72598	-2.34786
10442585	chr19:10442585:T:C	3.53068e-93	-2.60136e-09	-2.31324
10442659	chr19:10442659:G:A	4.9191e-93	-2.60136e-09	-1.9816
10442706	chr19:10442706:T:G	4.33924e-93	-2.10703	-6.54159e-09
10442779	chr19:10442779:C:T	8.17875e-93	-2.60136e-09	-1.47319
10442816	chr19:10442816:A:G	5.01101e-93	-2.60136e-09	-1.96309
10442857	chr19:10442857:C:T	8.07664e-93	-2.60136e-09	-1.48575
10442935	chr19:10442935:A:G	2.39065e-92	-2.60136e-09	-0.400579
10442942	chr19:10442942:C:T	3.49993e-93	-2.77083	0.448843
10442989	chr19:10442989:C:T	3.1623e-93	-2.42343	-6.54159e-09
10443401	chr19:10443401:TG:T	3.12138e-93	-2.60136e-09	-2.43645
10444084	chr19:10444084:A:G	3.58934e-93	-2.60136e-09	-2.29676
10444162	chr19:10444162:C:T	2.83527e-92	-2.60136e-09	-0.230005
10444460	chr19:10444460:T:C	1.85561e-94	-2.8385	-2.4206
10445570	chr19:10445570:C:T	7.95838e-94	-2.16494	-1.63814
10446221	chr19:10446221:C:T	2.30695e-94	-2.84064	-2.20075
10446588	chr19:10446588:T:A	6.11353e-93	-2.60136e-09	-1.76422
10447018	chr19:10447018:CT:C	9.81565e-94	-2.04934	-1.54399
10447368	chr19:10447368:G:A	1.74627e-91	-2.60136e-09	1.58793
10447570	chr19:10447570:T:C	2.10937e-94	-2.82421	-2.30672
10448267	chr19:10448267:T:G	2.09187e-93	-2.83667	-6.54159e-09
10449503	chr19:10449503:G:T	5.34603e-93	-1.89837	-6.54159e-09
10449999	chr19:10449999:G:T	8.71563e-93	-2.60136e-09	-1.40961
10450229	chr19:10450229:C:T	1.87799e-94	-2.82468	-2.42243
10450232	chr19:10450232:T:G	1.87414e-94	-2.82673	-2.42243
10451072	chr19:10451072:C:G	3.65532e-94	-2.6787	-1.90243
10451277	chr19:10451277:C:T	9.3539e-93	-2.60136e-09	-1.33894
10451934	chr19:10451934:T:C	9.02859e-93	-2.60136e-09	-1.37433
10451987	chr19:10451987:C:T	1.0933e-92	-2.60136e-09	-1.18294
10452126	chr19:10452126:G:A	2.20716e-94	-2.84195	-2.24366
10452373	chr19:10452373:G:A	2.46979e-92	-2.60136e-09	-0.368012
10452383	chr19:10452383:G:A	1.04163e-92	-2.60136e-09	-1.23135
10452471	chr19:10452471:G:A	1.21718e-92	-2.60136e-09	-1.07561
10452528	chr19:10452528:G:A	1.89686e-94	-2.82065	-2.41646
10452704	chr19:10452704:G:A	1.1089e-92	-2.60136e-09	-1.16877
10453856	chr19:10453856:G:A	1.68934e-92	-2.60136e-09	-0.747806
10453928	chr19:10453928:G:A	8.4346e-93	-2.60136e-09	-1.44239
10455291	chr19:10455291:C:T	7.60869e-92	-2.60136e-09	0.757148
10455845	chr19:10455845:A:G	1.23723e-92	-2.60136e-09	-1.05927
10456225	chr19:10456225:T:C	9.25407e-93	-2.60136e-09	-1.34966
10456237	chr19:10456237:T:G	9.94178e-93	-2.60136e-09	-1.27798
10456649	chr19:10456649:C:T	1.2482e-92	-1.05044	-6.54159e-09
10456761	chr19:10456761:T:A	7.54934e-94	-2.10359	-1.75226
10456857	chr19:10456857:T:C	9.74424e-93	-2.60136e-09	-1.29805
10457178	chr19:10457178:G:A	1.84418e-94	-2.84122	-2.42406
10457186	chr19:10457186:G:A	4.80339e-94	-2.83694	-1.47105
10457575	chr19:10457575:G:T	8.29603e-93	-2.60136e-09	-1.45895
10457663	chr19:10457663:C:T	3.78524e-93	-2.60136e-09	-2.24362
10457699	chr19:10457699:T:C	1.03821e-92	-2.60136e-09	-1.23464
10457843	chr19:10457843:T:G	2.22938e-94	-2.82031	-2.25528
10457858	chr19:10457858:C:T	1.27474e-92	-2.60136e-09	-1.0294
10458207	chr19:10458207:G:C	2.10072e-93	-2.83245	-6.54159e-09
10458458	chr19:10458458:G:T	9.53511e-94	-2.79734	-0.824992
10458815	chr19:10458815:C:T	3.0586e-93	-2.60136e-09	-2.45677
10458879	chr19:10458879:A:C	6.5748e-93	-2.60136e-09	-1.69148
10458967	chr19:10458967:T:C	2.17441e-94	-2.73249	-2.36807
10459793	chr19:10459793:C:G	2.02142e-92	-2.60136e-09	-0.568342
10460076	chr19:10460076:C:T	2.00387e-93	-2.83677	-0.0428824
10460092	chr19:10460092:A:T	6.47352e-93	-2.60136e-09	-1.70701
10460478	chr19:10460478:A:C	5.42759e-93	-2.60136e-09	-1.88323
10461753	chr19:10461753:TGAGTCCCA:T	7.58066e-93	-2.60136e-09	-1.54913
10462932	chr19:10462932:G:A	6.58159e-93	-2.60136e-09	-1.69045
10462966	chr19:10462966:G:A	4.73762e-93	-2.60136e-09	-2.01919
10463140	chr19:10463140:G:A	4.55735e-94	-2.83617	-1.5244
10463478	chr19:10463478:G:A	1.43299e-91	-2.60136e-09	1.3902
10463579	chr19:10463579:T:C	2.52471e-94	-2.62595	-2.32524
10463649	chr19:10463649:C:T	2.73052e-93	-2.79373	0.223489
10463683	chr19:10463683:G:A	1.33058e-92	-2.60136e-09	-0.98653
10463819	chr19:10463819:C:T	4.92375e-93	-2.60136e-09	-1.98066
10463873	chr19:10463873:C:T	4.56023e-93	-2.60136e-09	-2.05736
10464778	chr19:10464778:C:T	3.02835e-93	-2.60136e-09	-2.46671
10465240	chr19:10465240:G:A	2.9862e-93	-2.60136e-09	-2.48073
10465269	chr19:10465269:G:C	6.04141e-93	-2.60136e-09	-1.77609
10465295	chr19:10465295:A:T	6.88885e-93	-2.60136e-09	-1.64482
10465530	chr19:10465530:C:T	1.44199e-91	-2.60136e-09	1.39647
10465594	chr19:10465594:C:T	3.10253e-93	-2.73836	0.295846
10465900	chr19:10465900:C:T	3.17832e-93	-2.60136e-09	-2.41838
10466543	chr19:10466543:G:A	2.08565e-93	-2.83965	-6.54159e-09
10466562	chr19:10466562:A:T	1.54244e-92	-2.60136e-09	-0.838775
10467155	chr19:10467155:A:G	2.99019e-93	-2.60136e-09	-2.47939
10468226	chr19:10468226:TA:T	7.57562e-93	-2.60136e-09	-1.54979
10468239	chr19:10468239:C:T	3.12531e-93	-2.43519	-6.54159e-09
10468649	chr19:10468649:C:T	6.7733e-93	-2.60136e-09	-1.66174
10469158	chr19:10469158:T:C	2.49044e-93	-2.66227	-6.54159e-09
10470076	chr19:10470076:A:G	7.14828e-93	-2.60136e-09	-1.60786
10470086	chr19:10470086:A:G	5.64201e-93	-2.60136e-09	-1.84449
10470801	chr19:10470801:G:A	3.48467e-93	-2.32636	-6.54159e-09
10470926	chr19:10470926:G:C	2.62906e-94	-2.78261	-2.12808
10470956	chr19:10470956:G:A	5.27296e-93	-2.60136e-09	-1.91214
10471438	chr19:10471438:G:A	3.16425e-93	-2.60136e-09	-2.42281
10472042	chr19:10472042:A:G	3.17506e-93	-2.60136e-09	-2.4194
10472260	chr19:10472260:C:A	7.33607e-93	-2.60136e-09	-1.58193
10472271	chr19:10472271:T:G	5.09361e-93	-2.60136e-09	-1.94674
10472285	chr19:10472285:G:A	4.99474e-94	-2.32634	-1.94259
10472600	chr19:10472600:G:A	4.05987e-93	-2.60136e-09	-2.17358
10472953	chr19:10472953:G:A	2.98637e-93	-2.60136e-09	-2.48067
10473545	chr19:10473545:G:A	4.6759e-93	-2.60136e-09	-2.03231
10473605	chr19:10473605:A:T	1.21153e-91	-2.60136e-09	1.22233
10473621	chr19:10473621:G:A	1.75537e-94	-2.83478	-2.47986
10473914	chr19:10473914:C:T	1.81896e-94	-2.82057	-2.45848
10474150	chr19:10474150:G:A	2.25113e-93	-2.7633	-6.54159e-09
10474309	chr19:10474309:G:A	1.12567e-91	-2.60136e-09	1.14882
10474359	chr19:10474359:G:C	1.74289e-94	-2.84137	-2.4804
10474413	chr19:10474413:G:A	1.88687e-94	-2.84101	-2.40139
10474489	chr19:10474489:C:A	7.44377e-93	-2.60136e-09	-1.56735
10474557	chr19:10474557:A:G	2.08536e-94	-2.80291	-2.33947
10474614	chr19:10474614:G:A	1.79946e-92	-2.60136e-09	-0.684656
10474762	chr19:10474762:T:C	2.98741e-93	-2.60136e-09	-2.48032
10474952	chr19:10474952:G:A	4.12516e-93	-2.60136e-09	-2.15762
10474990	chr19:10474990:C:T	2.20513e-94	-2.83331	-2.25322
10475108	chr19:10475108:A:G	1.91624e-94	-2.81952	-2.40743
10476404	chr19:10476404:G:C	3.41213e-93	-2.60136e-09	-2.34739
10476445	chr19:10476445:C:T	3.08508e-93	-2.60136e-09	-2.44815
10476920	chr19:10476920:C:T	1.76056e-94	-2.83156	-2.48013
10477401	chr19:10477401:G:C	2.52699e-94	-2.83881	-2.11147
10478249	chr19:10478249:T:A	4.54117e-93	-2.60136e-09	-2.06154
10478257	chr19:10478257:T:A	4.53052e-93	-2.60136e-09	-2.06389
10478300	chr19:10478300:T:C	3.00844e-93	-2.60136e-09	-2.47331
10478360	chr19:10478360:C:T	5.36388e-93	-2.41067	0.515631
10478402	chr19:10478402:C:T	4.54829e-93	-2.60136e-09	-2.05998
10478418	chr19:10478418:C:T	3.58614e-93	-2.60136e-09	-2.29765
10478746	chr19:10478746:T:G	7.28773e-94	-2.27616	-1.61496
10478830	chr19:10478830:C:T	7.56917e-93	-2.60136e-09	-1.55065
10479859	chr19:10479859:G:T	1.15903e-92	-1.12456	-6.54159e-09
10481468	chr19:10481468:T:C	4.06021e-94	-2.40784	-2.06824
10481537	chr19:10481537:GA:G	2.15049e-94	-2.83882	-2.2728
10481920	chr19:10481920:A:G	3.15957e-93	-2.60136e-09	-2.42429
10482416	chr19:10482416:G:A	3.45406e-94	-2.20418	-2.43359
10482641	chr19:10482641:C:T	3.19442e-93	-2.60136e-09	-2.41332
10482753	chr19:10482753:T:C	3.31804e-94	-2.74509	-1.93285
10482890	chr19:10482890:G:A	5.27583e-93	-2.60136e-09	-1.91159
10483494	chr19:10483494:A:G	2.00603e-94	-2.81514	-2.36602
10483656	chr19:10483656:TGTTCCTTTTCTAACTTTCTTTCTCTGGAAATA:T	1.99526e-94	-2.79568	-2.39086
10483880	chr19:10483880:G:A	2.1208e-94	-2.76894	-2.35658
10483882	chr19:10483882:G:C	1.77383e-94	-2.83822	-2.46595
10484262	chr19:10484262:C:T	3.37668e-94	-2.79565	-1.86477
10484346	chr19:10484346:C:T	3.31026e-93	-2.60136e-09	-2.3777
10484347	chr19:10484347:G:A	2.0206e-94	-2.75233	-2.42159
10484594	chr19:10484594:G:A	4.76446e-93	-2.60136e-09	-2.01355
10484595	chr19:10484595:C:T	3.63399e-93	-2.60136e-09	-2.2844
10484634	chr19:10484634:G:A	4.03778e-93	-2.60136e-09	-2.17903
10484705	chr19:10484705:T:G	3.95254e-93	-2.60136e-09	-2.20037
10484723	chr19:10484723:A:T	3.241e-93	-2.60136e-09	-2.39885
10484898	chr19:10484898:C:G	2.50537e-92	-2.60136e-09	-0.353708
10484905	chr19:10484905:CAACA:C	6.61777e-93	-2.60136e-09	-1.68497
10485018	chr19:10485018:A:G	3.34052e-93	-2.60136e-09	-2.3686
10485452	chr19:10485452:A:C	3.89859e-93	-2.21411	-6.54159e-09
10485766	chr19:10485766:G:A	3.35377e-93	-2.36464	-6.54159e-09
10485804	chr19:10485804:G:A	2.70714e-94	-2.81554	-2.06588
10485813	chr19:10485813:G:A	2.6567e-94	-2.81004	-2.09018
10486104	chr19:10486104:G:A	2.66081e-94	-2.83216	-2.06653
10486135	chr19:10486135:T:C	1.99102e-94	-2.84089	-2.34778
10486312	chr19:10486312:C:A	2.11299e-93	-2.82662	-6.54159e-09
10487070	chr19:10487070:T:A	2.21491e-94	-2.66577	-2.41633
10487131	chr19:10487131:T:C	5.05131e-93	-2.60136e-09	-1.95508
10487384	chr19:10487384:C:T	2.41453e-94	-2.8418	-2.15401
10487863	chr19:10487863:T:C	3.09457e-93	-2.60136e-09	-2.44508
10488007	chr19:10488007:A:T	1.87338e-93	-2.84128	-0.105701
10488154	chr19:10488154:G:A	1.81407e-94	-2.81675	-2.46499
10488338	chr19:10488338:C:T	3.85998e-93	-2.60136e-09	-2.22407
10488456	chr19:10488456:A:T	1.8059e-94	-2.84006	-2.44619
10488486	chr19:10488486:C:T	1.87162e-94	-2.84207	-2.40844
10488813	chr19:10488813:C:T	4.0504e-93	-2.17591	-6.54159e-09
10489009	chr19:10489009:G:A	1.869e-94	-2.84052	-2.41139
10489160	chr19:10489160:G:C	2.31352e-94	-2.83743	-2.20111
10489289	chr19:10489289:G:A	3.45125e-93	-2.33599	-6.54159e-09
10489446	chr19:10489446:C:T	7.16395e-93	-2.60136e-09	-1.60567
10489863	chr19:10489863:C:T	4.58951e-93	-2.60136e-09	-2.05096
10489978	chr19:10489978:G:A	2.01761e-94	-2.79327	-2.38213
10490077	chr19:10490077:A:C	2.08239e-94	-2.74505	-2.39875
10490142	chr19:10490142:C:T	4.75478e-94	-1.90609	-2.41207
10490437	chr19:10490437:C:T	5.08165e-93	-2.60136e-09	-1.94909
10491504	chr19:10491504:A:C	7.57549e-94	-2.73511	-1.11728
10492560	chr19:10492560:A:T	2.39708e-94	-2.75972	-2.24335
10493891	chr19:10493891:C:A	4.2856e-93	-2.60136e-09	-2.11947
10493946	chr19:10493946:C:G	9.83036e-92	-2.60136e-09	1.01333
10494058	chr19:10494058:C:A	5.76816e-93	-1.82238	-6.54159e-09
10494526	chr19:10494526:G:A	7.24354e-94	-2.69859	-1.19861
10494718	chr19:10494718:C:T	6.30885e-93	-2.60136e-09	-1.73278
10494960	chr19:10494960:G:T	1.6464e-93	-2.51786	-0.558272
10495657	chr19:10495657:C:T	2.11375e-93	-2.82627	-6.54159e-09
10495912	chr19:10495912:T:C	6.88443e-93	-2.53972	0.894257
10496202	chr19:10496202:A:G	1.44686e-90	-2.60136e-09	3.70242
10496266	chr19:10496266:C:T	4.25005e-93	-2.60136e-09	-2.1278
10496495	chr19:10496495:C:T	1.34393e-92	-2.60136e-09	-0.976547
10496733	chr19:10496733:G:A	5.83927e-94	-2.43282	-1.67988
10496742	chr19:10496742:C:CA	1.95845e-92	-2.60136e-09	-0.599991
10496750	chr19:10496750:C:T	2.12325e-93	-2.82178	-6.54159e-09
10497308	chr19:10497308:C:T	3.15033e-93	-2.60136e-09	-2.42722
10498643	chr19:10498643:T:C	2.181e-93	-2.79495	-6.54159e-09
10498984	chr19:10498984:G:A	4.99902e-93	-1.96549	-6.54159e-09
10499560	chr19:10499560:A:G	6.96145e-94	-2.47055	-1.46637
10500647	chr19:10500647:T:C	5.36516e-93	-2.60136e-09	-1.8948
10500653	chr19:10500653:A:G	3.11096e-93	-2.60136e-09	-2.4398
10500764	chr19:10500764:C:G	3.27141e-94	-2.44637	-2.24572
10500995	chr19:10500995:T:C	4.23075e-93	-2.13235	-6.54159e-09
10502629	chr19:10502629:C:T	1.10988e-91	-2.60136e-09	1.13469
10502741	chr19:10502741:C:G	5.01904e-93	-2.60136e-09	-1.96149
10502970	chr19:10502970:C:A	9.70965e-92	-2.60136e-09	1.00098
10503112	chr19:10503112:C:T	1.11117e-91	-2.60136e-09	1.13586
10503208	chr19:10503208:A:G	4.82366e-94	-2.40516	-1.89862
10503548	chr19:10503548:C:T	5.39288e-93	-2.60136e-09	-1.88965
10503666	chr19:10503666:TTTC:T	3.43008e-94	-2.83931	-1.80542
10503667	chr19:10503667:TTC:T	6.76237e-93	-2.60136e-09	-1.66336
10503750	chr19:10503750:C:T	2.81474e-94	-2.48975	-2.3527
10504520	chr19:10504520:G:A	5.22404e-93	-2.60136e-09	-1.92146
10504625	chr19:10504625:G:A	3.63793e-93	-2.60136e-09	-2.28331
10504758	chr19:10504758:C:T	8.40595e-93	-2.60136e-09	-1.44579
10505210	chr19:10505210:G:A	3.09984e-93	-2.60136e-09	-2.44338
10505230	chr19:10505230:G:A	3.33958e-94	-2.4012	-2.27027
10505398	chr19:10505398:C:T	2.76376e-94	-2.5057	-2.35502
10505420	chr19:10505420:G:A	2.51439e-94	-2.67129	-2.284
10505627	chr19:10505627:T:G	2.53166e-94	-2.67572	-2.27272
10505727	chr19:10505727:T:C	3.02388e-94	-2.30928	-2.4615
10505968	chr19:10505968:C:T	6.6366e-94	-2.14238	-1.84234
10506340	chr19:10506340:A:G	6.2768e-94	-2.1689	-1.87156
10507048	chr19:10507048:C:T	2.57998e-94	-2.45012	-2.47941
10507068	chr19:10507068:G:A	4.64685e-93	-2.03854	-6.54159e-09
10507123	chr19:10507123:A:AT	1.1481e-92	-2.60136e-09	-1.13403
10507294	chr19:10507294:G:A	5.38218e-94	-2.59027	-1.60395
10507333	chr19:10507333:G:A	7.82303e-94	-2.10176	-1.71848
10507351	chr19:10507351:G:A	6.62912e-94	-2.16878	-1.81706
10507461	chr19:10507461:G:A	3.12612e-93	-2.60136e-09	-2.43494
10507589	chr19:10507589:T:C	3.03613e-93	-2.60136e-09	-2.46415
10507805	chr19:10507805:T:G	5.04047e-94	-2.3377	-1.92211
10508529	chr19:10508529:C:T	4.09077e-93	-2.166	-6.54159e-09
10508549	chr19:10508549:C:T	5.096e-94	-2.02052	-2.22834
10508618	chr19:10508618:C:T	3.11814e-93	-2.60136e-09	-2.43749
10508626	chr19:10508626:G:A	1.23049e-93	-2.53715	-0.83017
10508847	chr19:10508847:G:A	6.60831e-94	-2.44108	-1.5479
10508899	chr19:10508899:G:C	3.86334e-93	-2.60136e-09	-2.2232
10509690	chr19:10509690:C:T	5.21586e-93	-2.60136e-09	-1.92302
10509854	chr19:10509854:CT:C	2.08628e-93	-2.83935	-6.54159e-09
10510008	chr19:10510008:C:T	8.58802e-94	-1.27918	-2.44777
10510095	chr19:10510095:C:T	5.24676e-93	-2.60136e-09	-1.91712
10510096	chr19:10510096:G:A	3.24667e-93	-2.60136e-09	-2.3971
10510141	chr19:10510141:A:G	4.05101e-93	-2.60136e-09	-2.17576
10510212	chr19:10510212:T:C	3.50889e-94	-2.17718	-2.44483
10510532	chr19:10510532:G:C	4.7882e-94	-1.83112	-2.48004
10510901	chr19:10510901:GTTGTTA:G	3.8217e-94	-2.12353	-2.41309
10511053	chr19:10511053:G:A	1.07138e-93	-1.03971	-2.46608
10512137	chr19:10512137:A:G	7.58145e-93	-2.60136e-09	-1.54902
10512233	chr19:10512233:C:T	7.61589e-93	-2.60136e-09	-1.54449
10512327	chr19:10512327:T:C	1.11474e-93	-1.13288	-2.33323
10513333	chr19:10513333:ACTC:A	1.30592e-93	-1.06657	-2.24125
10514059	chr19:10514059:A:T	5.42691e-94	-1.82872	-2.35722
10514187	chr19:10514187:C:T	3.00229e-93	-2.60136e-09	-2.47535
10514445	chr19:10514445:G:A	3.63938e-93	-2.60136e-09	-2.28291
10515434	chr19:10515434:C:A	3.13725e-93	-2.60136e-09	-2.43138
10515699	chr19:10515699:G:A	5.08057e-94	-2.54446	-1.70743
10515752	chr19:10515752:A:G	7.94493e-94	-2.76847	-1.03631
10515885	chr19:10515885:T:C	2.04661e-94	-2.74372	-2.41741
10516093	chr19:10516093:T:C	3.64052e-94	-2.13777	-2.44741
10516378	chr19:10516378:G:C	2.96107e-92	-2.60136e-09	-0.186593
10516393	chr19:10516393:C:T	9.71451e-93	-2.60136e-09	-1.30111
10516403	chr19:10516403:C:T	6.00083e-93	-2.60136e-09	-1.78283
10516546	chr19:10516546:G:T	4.03215e-93	-2.60136e-09	-2.18043
10516646	chr19:10516646:C:T	4.37751e-94	-2.39626	-2.00457
10517100	chr19:10517100:G:A	2.09764e-93	-2.83392	-6.54159e-09
10517138	chr19:10517138:A:G	4.14591e-94	-2.24992	-2.20527
10517361	chr19:10517361:G:A	3.08948e-93	-2.60136e-09	-2.44672
10517365	chr19:10517365:A:C	1.74904e-92	-2.61881	1.90573
10517489	chr19:10517489:G:A	1.49225e-92	-0.871862	-6.54159e-09
10517792	chr19:10517792:C:G	2.47292e-94	-2.83817	-2.13375
10517872	chr19:10517872:A:G	2.46531e-94	-2.84054	-2.13446
10517923	chr19:10517923:A:T	5.88998e-94	-2.17612	-1.92794
10518784	chr19:10518784:T:C	2.03977e-94	-2.8417	-2.32278
10520145	chr19:10520145:T:C	2.23466e-93	-2.77064	-6.54159e-09
10520208	chr19:10520208:A:G	2.98886e-93	-2.60136e-09	-2.47984
10521107	chr19:10521107:A:C	2.53535e-93	-2.6444	-6.54159e-09
10521111	chr19:10521111:C:G	3.24833e-94	-2.84168	-1.8575
10521424	chr19:10521424:A:G	2.08061e-93	-2.84207	-6.54159e-09
10521733	chr19:10521733:C:T	2.43922e-94	-2.82038	-2.16526
10522004	chr19:10522004:C:T	4.41128e-92	-2.60136e-09	0.212021
10522078	chr19:10522078:C:A	2.61152e-94	-2.682	-2.23538
10522224	chr19:10522224:G:A	2.9985e-93	-2.60136e-09	-2.47662
10522655	chr19:10522655:T:C	5.33928e-93	-1.89964	-6.54159e-09
10523035	chr19:10523035:A:T	2.12832e-94	-2.8023	-2.31968
10523180	chr19:10523180:A:T	2.99361e-93	-2.60136e-09	-2.47825
10523308	chr19:10523308:G:A	9.02041e-92	3.36571	-2.43836
10523588	chr19:10523588:C:T	2.63153e-94	-2.82187	-2.08788
10523818	chr19:10523818:T:C	4.57236e-93	-2.60136e-09	-2.0547
10524023	chr19:10524023:G:A	4.49319e-92	2.59699	-2.36657
10524108	chr19:10524108:G:A	2.74921e-92	-2.60136e-09	-0.260832
10524279	chr19:10524279:A:G	5.77546e-92	0.481473	-6.54159e-09
10524520	chr19:10524520:T:C	4.43803e-92	2.63016	-2.4121
10524676	chr19:10524676:G:A	2.64219e-92	-2.60136e-09	-0.300535
10524765	chr19:10524765:C:T	2.12086e-93	-2.82291	-6.54159e-09
10524955	chr19:10524955:G:A	5.60257e-92	2.66109	-2.21001
10525162	chr19:10525162:G:T	2.13916e-93	-2.81431	-6.54159e-09
10525275	chr19:10525275:C:T	4.30809e-93	-2.11424	-6.54159e-09
10525347	chr19:10525347:C:T	3.32212e-93	-2.60136e-09	-2.37413
10525644	chr19:10525644:C:T	3.30293e-94	-2.60849	-2.07402
10525647	chr19:10525647:G:A	4.96734e-92	2.7747	-2.44396
10525722	chr19:10525722:C:A	3.11209e-94	-2.57411	-2.16791
10526228	chr19:10526228:C:T	1.53114e-92	1.544	-2.39013
10526229	chr19:10526229:G:A	4.34678e-93	-2.60136e-09	-2.10529
10526288	chr19:10526288:A:G	2.08599e-93	-2.83948	-6.54159e-09
10526761	chr19:10526761:A:G	2.9897e-93	-2.60136e-09	-2.47956
10526966	chr19:10526966:C:A	1.97831e-94	-2.82774	-2.36733
10527068	chr19:10527068:C:T	9.04224e-93	-2.60136e-09	-1.37282
10527400	chr19:10527400:A:G	6.1297e-93	0.451878	-2.21346
10527713	chr19:10527713:T:G	1.15249e-92	-2.60136e-09	-1.13022
10527731	chr19:10527731:G:C	1.2062e-92	0.847638	-1.9323
10527909	chr19:10527909:T:C	8.35182e-93	0.720638	-2.17289
10527985	chr19:10527985:G:C	3.24481e-93	-1.87889	-0.518779
10528472	chr19:10528472:C:T	3.95435e-93	-2.60136e-09	-2.19991
10528636	chr19:10528636:C:T	3.81024e-92	1.48416	-1.41861
10528640	chr19:10528640:T:C	2.65262e-94	-2.44142	-2.46035
10528688	chr19:10528688:A:G	1.22456e-92	-2.60136e-09	-1.06956
10528935	chr19:10528935:G:A	2.25616e-92	0.948825	-1.40731
10529049	chr19:10529049:A:G	3.17343e-93	-2.60136e-09	-2.41992
10529091	chr19:10529091:A:G	8.28882e-92	-2.60136e-09	0.842764
10529200	chr19:10529200:C:T	3.21547e-93	-2.60136e-09	-2.40676
10529301	chr19:10529301:T:C	3.12887e-92	1.22063	-1.35211
10529350	chr19:10529350:A:G	5.30248e-94	-1.99192	-2.21722
10529474	chr19:10529474:G:T	3.05902e-93	-2.60136e-09	-2.45663
10529704	chr19:10529704:A:G	3.43167e-92	1.30991	-1.34901
10529822	chr19:10529822:G:A	1.17738e-92	-2.60136e-09	-1.10885
10529827	chr19:10529827:G:A	1.17331e-92	-2.60136e-09	-1.11232
10529830	chr19:10529830:G:A	2.60365e-94	-2.48419	-2.43621
10530051	chr19:10530051:A:G	1.05132e-93	-1.78165	-1.74303
10530103	chr19:10530103:T:C	3.48117e-92	1.1426	-1.16738
10530183	chr19:10530183:G:A	1.04949e-91	3.07119	-1.99245
10530316	chr19:10530316:A:T	1.55506e-92	-2.60136e-09	-0.830632
10530379	chr19:10530379:G:A	9.45408e-93	0.855322	-2.1836
10530400	chr19:10530400:C:T	5.98888e-93	-2.60136e-09	-1.78483
10530546	chr19:10530546:T:C	6.67459e-92	1.47677	-0.85061
10530615	chr19:10530615:A:AG	7.88459e-92	1.30028	-0.507509
10530932	chr19:10530932:A:G	5.13825e-92	0.526428	-0.161859
10531391	chr19:10531391:A:G	2.15864e-92	-2.60136e-09	-0.502664
10531615	chr19:10531615:T:C	4.31841e-94	-2.27852	-2.13591
10531623	chr19:10531623:G:C	3.35244e-92	0.504694	-0.56715
10532255	chr19:10532255:C:T	3.89935e-92	2.42801	-2.33935
10532795	chr19:10532795:G:A	3.68627e-92	0.032471	-6.54159e-09
10533015	chr19:10533015:C:T	4.0825e-93	-2.60136e-09	-2.16802
10533156	chr19:10533156:G:A	5.49024e-93	-2.60136e-09	-1.87176
10533210	chr19:10533210:G:A	2.37458e-93	-2.70991	-6.54159e-09
10533526	chr19:10533526:C:G	4.00364e-92	0.649464	-0.534404
10533797	chr19:10533797:T:C	7.14673e-93	-2.60136e-09	-1.60807
10533964	chr19:10533964:A:T	7.17923e-93	-2.60136e-09	-1.60354
10534004	chr19:10534004:A:G	1.76751e-92	-2.60136e-09	-0.702574
10534136	chr19:10534136:T:A	4.08002e-94	-2.20557	-2.26564
10534526	chr19:10534526:G:A	1.59767e-93	-2.41263	-0.693548
10534531	chr19:10534531:A:T	4.43046e-92	0.698071	-0.48171
10534754	chr19:10534754:T:A	2.33748e-93	-2.72565	-6.54159e-09
10534819	chr19:10534819:A:G	4.01232e-92	0.694687	-0.577462
10535028	chr19:10535028:A:G	4.55052e-92	0.790006	-0.546908
10535046	chr19:10535046:A:G	3.89939e-92	0.77138	-0.682703
10535320	chr19:10535320:T:C	1.89951e-94	-2.75588	-2.47984
10535473	chr19:10535473:G:A	3.03978e-93	-2.60136e-09	-2.46294
10536138	chr19:10536138:G:A	8.55646e-92	1.05097	-0.176427
10536898	chr19:10536898:G:A	7.6374e-94	-1.65899	-2.18526
10537314	chr19:10537314:G:A	3.18217e-93	-2.60136e-09	-2.41717
10537444	chr19:10537444:G:A	9.04738e-94	-2.81396	-0.860874
10538257	chr19:10538257:C:T	1.91176e-94	-2.77255	-2.45674
10538712	chr19:10538712:A:C	1.05761e-93	-2.42527	-1.09346
10538797	chr19:10538797:G:A	2.77516e-94	-2.38791	-2.4687
10538946	chr19:10538946:G:A	1.8753e-94	-2.77533	-2.47322
10539068	chr19:10539068:T:TA	7.67492e-93	-2.60136e-09	-1.53677
10539088	chr19:10539088:A:G	7.61141e-93	-2.60136e-09	-1.54508
10539121	chr19:10539121:C:T	3.87204e-93	-2.60136e-09	-2.22095
10539273	chr19:10539273:C:A	1.61228e-93	-2.83653	-0.260552
10539677	chr19:10539677:G:A	4.53141e-93	-2.60136e-09	-2.0637
10539872	chr19:10539872:T:G	2.33495e-92	2.00635	-2.43051
10539973	chr19:10539973:C:T	5.55857e-94	-1.69997	-2.46201
10540495	chr19:10540495:G:A	5.71006e-94	-1.79937	-2.33572
10540788	chr19:10540788:G:A	2.44308e-93	-2.68147	-6.54159e-09
10541325	chr19:10541325:G:A	3.6515e-93	-2.60136e-09	-2.27959
10541764	chr19:10541764:A:G	2.00306e-92	-2.60136e-09	-0.577468
10541860	chr19:10541860:G:A	8.85811e-94	-1.48682	-2.20916
10541931	chr19:10541931:C:T	5.44942e-94	-2.04344	-2.13837
10542234	chr19:10542234:T:A	4.80124e-93	-2.00585	-6.54159e-09
10542249	chr19:10542249:G:A	9.26035e-92	-2.60136e-09	0.953598
10542342	chr19:10542342:G:A	6.56622e-94	-1.59627	-2.39911
10542504	chr19:10542504:A:G	1.83736e-92	-2.60136e-09	-0.663812
10542528	chr19:10542528:G:A	4.43789e-93	-2.60136e-09	-2.08455
10542744	chr19:10542744:A:G	3.84201e-93	-0.449603	-1.77913
10543267	chr19:10543267:C:T	3.81447e-93	-0.212139	-2.02379
10543604	chr19:10543604:G:A	1.48272e-92	-2.60136e-09	-0.878267
10543967	chr19:10543967:T:G	1.55009e-92	-2.60136e-09	-0.833833
10544081	chr19:10544081:C:T	4.07481e-93	-2.60136e-09	-2.1699
10544449	chr19:10544449:G:A	1.69282e-92	-2.60136e-09	-0.745746
10544675	chr19:10544675:G:A	2.44004e-93	-2.68271	-6.54159e-09
10545213	chr19:10545213:G:A	4.00854e-94	-2.64763	-1.84126
10545766	chr19:10545766:G:C	8.25965e-94	-2.84084	-0.925087
10545781	chr19:10545781:G:C	1.68969e-92	-2.60136e-09	-0.747596
10546115	chr19:10546115:A:G	1.48658e-92	-2.60136e-09	-0.875669
10546355	chr19:10546355:T:A	3.35985e-93	-2.60136e-09	-2.36283
10546680	chr19:10546680:A:G	2.11556e-92	-2.60136e-09	-0.522822
10547500	chr19:10547500:A:G	7.22654e-93	-1.59697	-6.54159e-09
10547759	chr19:10547759:C:T	1.31991e-93	-0.927547	-2.36962
10548438	chr19:10548438:A:G	4.74746e-93	-2.60136e-09	-2.01712
10548522	chr19:10548522:A:G	7.95849e-94	-2.82806	-0.975017
10548983	chr19:10548983:C:T	2.0407e-92	1.92166	-2.48052
10549059	chr19:10549059:A:G	1.45849e-92	-2.60136e-09	-0.89474
10549061	chr19:10549061:C:T	2.46083e-92	2.09441	-2.46606
10549130	chr19:10549130:T:C	6.65196e-93	-1.67982	-6.54159e-09
10549382	chr19:10549382:C:A	2.46829e-92	2.0964	-2.46502
10549466	chr19:10549466:G:A	9.97314e-94	-1.15943	-2.41799
10549564	chr19:10549564:T:C	2.00859e-93	-1.80698	-1.07032
10550162	chr19:10550162:C:T	1.59096e-92	-2.60136e-09	-0.807805
10550509	chr19:10550509:T:C	3.19778e-94	-2.23601	-2.47885
10550594	chr19:10550594:C:T	2.99592e-93	-2.60136e-09	-2.47748
10550893	chr19:10550893:A:G	1.25651e-92	-2.60136e-09	-1.04381
10551099	chr19:10551099:T:C	2.29026e-93	-1.65756	-1.0885
10551335	chr19:10551335:G:A	3.62369e-93	-0.392892	-1.89434
10551392	chr19:10551392:A:G	2.38371e-93	-1.72631	-0.979755
10552465	chr19:10552465:T:C	1.74145e-92	-2.60136e-09	-0.717427
10552489	chr19:10552489:C:T	2.20464e-92	1.94359	-2.42517
10552580	chr19:10552580:T:C	7.38088e-93	-1.57584	-6.54159e-09
10552859	chr19:10552859:T:C	1.48886e-92	-2.60136e-09	-0.874132
10552888	chr19:10552888:C:T	3.66419e-93	-2.60136e-09	-2.27612
10553580	chr19:10553580:T:TTAA	6.30043e-93	-1.73411	-6.54159e-09
10553956	chr19:10553956:A:G	3.23276e-94	-2.8387	-1.86528
10554345	chr19:10554345:A:C	5.88957e-93	-1.80155	-6.54159e-09
10554444	chr19:10554444:C:T	1.06321e-92	-1.21085	-6.54159e-09
10554859	chr19:10554859:A:AT	4.36874e-94	-2.05547	-2.34737
10555127	chr19:10555127:A:G	5.37196e-93	-2.60136e-09	-1.89354
10555697	chr19:10555697:T:C	1.36002e-92	-2.60136e-09	-0.964642
10555704	chr19:10555704:T:A	5.07907e-94	-2.02194	-2.23024
10555726	chr19:10555726:T:C	1.83509e-93	-1.87099	-1.09665
10555774	chr19:10555774:T:C	1.85568e-93	-1.51394	-1.44253
10555992	chr19:10555992:A:G	8.00603e-94	-2.84091	-0.956205
10556093	chr19:10556093:G:A	3.06474e-92	-0.152182	-6.54159e-09
10556269	chr19:10556269:T:C	1.59802e-92	-2.60136e-09	-0.803378
10556809	chr19:10556809:C:T	3.09184e-94	-2.42784	-2.32071
10556817	chr19:10556817:C:T	3.22617e-93	-2.60136e-09	-2.40343
10557074	chr19:10557074:T:C	1.83505e-93	-1.14131	-1.82635
10557707	chr19:10557707:T:C	1.77584e-93	-0.582439	-2.41802
10557720	chr19:10557720:G:T	4.56134e-93	-2.60136e-09	-2.05711
10557776	chr19:10557776:A:G	6.75801e-94	-2.8419	-1.12469
10557997	chr19:10557997:A:G	3.77448e-93	-0.379383	-1.86708
10558277	chr19:10558277:G:A	1.17132e-93	-0.954106	-2.46249
10558326	chr19:10558326:G:A	5.82326e-93	-2.60136e-09	-1.81287
10558356	chr19:10558356:T:C	5.61e-94	-2.83866	-1.3141
10558496	chr19:10558496:A:G	3.26777e-93	-0.0235723	-2.36705
10558635	chr19:10558635:C:T	5.03622e-93	-2.60136e-09	-1.95807
10558799	chr19:10558799:G:A	8.11928e-93	0.835977	-2.31646
10558809	chr19:10558809:G:A	1.65504e-92	-2.60136e-09	-0.768321
10558848	chr19:10558848:G:A	5.41186e-94	-2.81566	-1.37307
10559056	chr19:10559056:A:G	2.15478e-92	-2.60136e-09	-0.504457
10559148	chr19:10559148:G:A	1.15389e-93	-0.991386	-2.4402
10559538	chr19:10559538:C:A	1.40575e-92	-2.60136e-09	-0.93157
10559675	chr19:10559675:C:T	8.1075e-90	5.42582	-6.54159e-09
10559811	chr19:10559811:G:A	1.40282e-92	-2.60136e-09	-0.933662
10559891	chr19:10559891:G:A	5.15837e-93	-2.60136e-09	-1.93411
10560316	chr19:10560316:C:T	1.16762e-93	-0.987165	-2.43259
10560702	chr19:10560702:A:G	7.58221e-94	-1.44874	-2.40277
10560988	chr19:10560988:T:C	1.74887e-93	-0.564568	-2.45119
10561218	chr19:10561218:T:G	5.12622e-93	-1.94036	-6.54159e-09
10561817	chr19:10561817:C:T	2.26179e-94	-2.58907	-2.47209
10562292	chr19:10562292:T:C	9.361e-93	-2.60136e-09	-1.33818
10562397	chr19:10562397:G:A	3.44483e-93	-2.60136e-09	-2.33785
10562664	chr19:10562664:C:T	5.88149e-93	0.569579	-2.3725
10562936	chr19:10562936:A:C	2.71199e-92	-2.60136e-09	-0.274461
10563125	chr19:10563125:G:A	1.02646e-92	-1.24603	-6.54159e-09
10563348	chr19:10563348:A:G	5.38203e-93	-2.60136e-09	-1.89166
10563513	chr19:10563513:T:C	3.19667e-93	-2.60136e-09	-2.41262
10563882	chr19:10563882:G:A	6.76331e-94	-1.56707	-2.39873
10564413	chr19:10564413:T:C	3.00242e-93	-2.60136e-09	-2.47531
10564658	chr19:10564658:T:C	5.75493e-94	-1.85784	-2.26942
10564736	chr19:10564736:G:A	1.50876e-91	3.14673	-1.705
10564737	chr19:10564737:A:G	2.10795e-92	-2.60136e-09	-0.526429
10564888	chr19:10564888:C:T	1.86913e-91	3.58902	-1.93311
10565152	chr19:10565152:G:A	5.83138e-93	-2.60136e-09	-1.81147
10565158	chr19:10565158:C:T	2.31852e-92	-2.60136e-09	-0.431212
10565203	chr19:10565203:C:T	3.83763e-93	-2.60136e-09	-2.22987
10565643	chr19:10565643:G:A	5.17854e-93	-1.93021	-6.54159e-09
10565666	chr19:10565666:G:A	5.68738e-93	-1.83648	-6.54159e-09
10568166	chr19:10568166:T:C	2.92239e-93	-0.554188	-1.94814
10568564	chr19:10568564:C:G	2.33953e-93	-2.72478	-6.54159e-09
10569057	chr19:10569057:A:G	1.0958e-93	-1.04144	-2.44181
10569565	chr19:10569565:G:A	6.51903e-92	3.04974	-2.44716
10569802	chr19:10569802:A:G	1.06402e-93	-1.03474	-2.47794
10569946	chr19:10569946:A:G	5.87352e-93	-2.60136e-09	-1.80427
10570008	chr19:10570008:G:T	9.86236e-94	-1.11136	-2.47723
10570058	chr19:10570058:G:T	2.35345e-93	-2.71885	-6.54159e-09
10570220	chr19:10570220:G:C	2.03924e-93	-1.36497	-1.49719
10570357	chr19:10570357:G:A	3.42813e-93	-2.60136e-09	-2.34271
10570384	chr19:10570384:C:T	4.33413e-92	0.194378	-6.54159e-09
10570728	chr19:10570728:AAAAAAAAAG:A	3.07308e-93	-2.60136e-09	-2.45205
10570839	chr19:10570839:T:A	6.86826e-92	3.09155	-2.43678
10570965	chr19:10570965:A:G	1.79064e-93	-0.858288	-2.13387
10571325	chr19:10571325:G:A	2.72747e-93	-2.57136	-6.54159e-09
10571495	chr19:10571495:C:T	4.86341e-93	0.329148	-2.32214
10571571	chr19:10571571:A:G	3.27562e-93	-0.141731	-2.24649
10571846	chr19:10571846:T:A	9.1775e-93	-2.60136e-09	-1.35797
10571913	chr19:10571913:C:T	5.25925e-93	-2.60136e-09	-1.91474
10571972	chr19:10571972:C:A	4.63441e-93	0.384811	-2.42603
10572041	chr19:10572041:G:A	4.61978e-93	0.368488	-2.41287
10572926	chr19:10572926:C:T	4.9524e-92	-2.60136e-09	0.327728
10573148	chr19:10573148:G:A	4.44703e-93	-2.60136e-09	-2.08249
10573493	chr19:10573493:C:G	7.85669e-93	0.926227	-2.43959
10573918	chr19:10573918:C:G	1.13149e-93	-0.980389	-2.4708
10574108	chr19:10574108:C:T	3.13142e-93	-2.60136e-09	-2.43324
10574609	chr19:10574609:G:A	1.24912e-92	-2.60136e-09	-1.0497
10574754	chr19:10574754:A:T	4.01802e-93	-2.60136e-09	-2.18394
10575183	chr19:10575183:G:C	2.49904e-93	-2.65882	-6.54159e-09
10575447	chr19:10575447:G:A	1.75824e-91	4.00493	-2.41017
10576196	chr19:10576196:A:C	1.15669e-92	-2.60136e-09	-1.12658
10576816	chr19:10576816:C:T	2.52695e-93	-1.05196	-1.59576
10576836	chr19:10576836:G:A	1.39023e-92	-2.60136e-09	-0.942671
10577081	chr19:10577081:T:C	7.51215e-94	-1.46704	-2.39375
10577609	chr19:10577609:G:A	4.66239e-93	-2.60136e-09	-2.0352
10578109	chr19:10578109:C:T	1.37364e-93	-0.781487	-2.47578
10578199	chr19:10578199:C:T	9.97018e-93	-2.60136e-09	-1.27513
10578263	chr19:10578263:C:T	1.3662e-93	-0.782864	-2.47983
10578347	chr19:10578347:C:T	1.3097e-93	-0.828653	-2.47628
10578422	chr19:10578422:C:T	1.29973e-93	-0.834795	-2.47777
10578865	chr19:10578865:G:A	3.47677e-92	-2.60136e-09	-0.0260402
10579121	chr19:10579121:C:T	1.01273e-93	-1.09962	-2.46246
10579191	chr19:10579191:C:T	3.16883e-93	-2.42137	-6.54159e-09
10579279	chr19:10579279:G:A	1.2247e-93	-0.897203	-2.47483
10579333	chr19:10579333:G:A	2.02973e-93	-0.866607	-2.00022
10579437	chr19:10579437:A:T	2.84869e-94	-2.626	-2.20445
10579533	chr19:10579533:TA:T	1.03517e-93	-1.0629	-2.47726
10579881	chr19:10579881:G:C	2.5595e-93	-2.63492	-6.54159e-09
10580487	chr19:10580487:T:C	6.17306e-94	-1.74441	-2.31271
10580508	chr19:10580508:A:C	3.30315e-93	0.00224064	-2.38209
10580631	chr19:10580631:C:T	5.44933e-94	-2.04697	-2.13485
10580881	chr19:10580881:G:A	1.27289e-93	-0.854176	-2.47926
10580942	chr19:10580942:G:A	1.24162e-93	-0.881	-2.47731
10581077	chr19:10581077:G:A	2.4462e-92	-2.60136e-09	-0.377609
10581441	chr19:10581441:T:C	1.25211e-93	-0.871892	-2.47801
10582184	chr19:10582184:C:T	1.21302e-93	-0.902114	-2.4795
10582287	chr19:10582287:C:G	4.53338e-93	-2.60136e-09	-2.06326
10582317	chr19:10582317:T:TG	1.1354e-93	-0.972174	-2.47557
10582410	chr19:10582410:G:A	1.05051e-92	-2.60136e-09	-1.22287
10582577	chr19:10582577:G:A	1.27788e-92	-1.02694	-6.54159e-09
10582891	chr19:10582891:TCTTGGCTCAC:T	7.16966e-93	-2.60136e-09	-1.60487
10582948	chr19:10582948:T:C	9.78858e-94	-1.11588	-2.48021
10583077	chr19:10583077:T:C	1.15181e-93	-0.953519	-2.47987
10583160	chr19:10583160:G:T	1.1282e-93	-0.97696	-2.47715
10583267	chr19:10583267:T:C	2.62996e-93	-2.60776	-6.54159e-09
10583445	chr19:10583445:G:A	4.08699e-93	-2.60136e-09	-2.16692
10583563	chr19:10583563:A:G	1.1925e-93	-0.919081	-2.4796
10583568	chr19:10583568:C:T	1.18708e-93	-0.924856	-2.47837
10583861	chr19:10583861:C:T	3.65373e-93	-2.60136e-09	-2.27898
10583892	chr19:10583892:G:A	2.79783e-93	-2.54588	-6.54159e-09
10584673	chr19:10584673:AAGGAAGGT:A	1.10736e-93	-0.995301	-2.47745
10584931	chr19:10584931:A:C	4.93833e-93	0.349808	-2.32751
10585148	chr19:10585148:G:A	1.36593e-93	-0.783438	-2.47945
10585732	chr19:10585732:C:T	4.45524e-93	-2.60136e-09	-2.08065
10586015	chr19:10586015:G:A	4.78325e-93	0.0925929	-2.1022
10586269	chr19:10586269:C:T	3.87897e-93	-2.60136e-09	-2.21916
10586399	chr19:10586399:G:A	1.30752e-92	1.3112	-2.31521
10586442	chr19:10586442:A:G	3.63872e-93	-2.60136e-09	-2.2831
10586528	chr19:10586528:T:G	1.18563e-92	1.25745	-2.35932
10587097	chr19:10587097:A:G	1.32145e-92	1.33483	-2.32825
10587125	chr19:10587125:G:T	1.45264e-92	1.43758	-2.33634
10587534	chr19:10587534:C:T	1.12763e-92	1.22215	-2.37418
10587658	chr19:10587658:T:A	2.6662e-93	-2.59408	-6.54159e-09
10588089	chr19:10588089:C:T	1.19303e-92	-2.60136e-09	-1.09565
10588391	chr19:10588391:G:A	1.34224e-93	-0.849108	-2.43128
10588535	chr19:10588535:C:T	3.28317e-93	-2.60136e-09	-2.38592
10588662	chr19:10588662:G:A	2.86754e-94	-2.5118	-2.31206
10588968	chr19:10588968:G:A	2.28851e-93	-2.74683	-6.54159e-09
10589678	chr19:10589678:C:T	3.34373e-93	-2.60136e-09	-2.36764
10589789	chr19:10589789:A:G	5.95236e-94	-1.8365	-2.25703
10590359	chr19:10590359:C:A	1.19314e-92	-2.60136e-09	-1.09555
10590583	chr19:10590583:G:A	2.66814e-93	-2.59335	-6.54159e-09
10590824	chr19:10590824:T:C	5.54185e-94	-1.85779	-2.30719
10590904	chr19:10590904:T:C	3.0373e-93	-2.60136e-09	-2.46376
10590907	chr19:10590907:G:A	1.20811e-92	-2.60136e-09	-1.08308
10591011	chr19:10591011:G:A	1.20811e-92	-2.60136e-09	-1.08308
10591157	chr19:10591157:T:C	9.38602e-93	0.83875	-2.17426
10591721	chr19:10591721:A:G	3.10536e-93	-2.60136e-09	-2.4416
10592142	chr19:10592142:A:G	8.30326e-93	0.972279	-2.43036
10592259	chr19:10592259:T:C	2.13018e-93	-0.352425	-2.4661
10592294	chr19:10592294:T:C	3.85546e-91	4.85832	-2.47839
10592604	chr19:10592604:G:A	4.54008e-90	7.32365	-2.47768
10592666	chr19:10592666:G:A	5.11675e-93	0.397031	-2.33924
10592926	chr19:10592926:T:C	5.40765e-91	5.1679	-2.44964
10593154	chr19:10593154:C:A	4.17139e-94	-2.39728	-2.05178
10593478	chr19:10593478:G:A	1.33505e-92	-2.60136e-09	-0.983177
10593721	chr19:10593721:G:A	3.01704e-93	-2.60136e-09	-2.47045
10593822	chr19:10593822:A:G	7.50673e-91	4.91648	-1.87024
10594047	chr19:10594047:T:G	1.04948e-92	-2.60136e-09	-1.22385
10594075	chr19:10594075:A:G	5.71204e-93	-2.60136e-09	-1.83215
10594088	chr19:10594088:G:T	5.7151e-93	-2.60136e-09	-1.83162
10594709	chr19:10594709:TCTTCTCCTTTTC:T	7.73346e-93	-2.60136e-09	-1.52917
10594876	chr19:10594876:T:C	8.33281e-93	-2.60136e-09	-1.45453
10595081	chr19:10595081:C:A	7.88989e-93	-2.60136e-09	-1.50915
10595139	chr19:10595139:T:G	1.35138e-92	-2.60136e-09	-0.971019
10595275	chr19:10595275:CT:C	4.98385e-93	0.492338	-2.46086
10595407	chr19:10595407:A:G	2.77717e-92	1.57306	-1.82377
10595472	chr19:10595472:G:A	1.47144e-92	-2.60136e-09	-0.885899
10595701	chr19:10595701:C:T	3.12377e-92	1.6472	-1.78031
10596224	chr19:10596224:G:C	2.43412e-93	-2.68514	-6.54159e-09
10596483	chr19:10596483:C:T	4.97988e-94	-2.61252	-1.65939
10596724	chr19:10596724:G:T	1.632e-92	0.515601	-1.29794
10596783	chr19:10596783:C:T	4.5231e-93	-2.06553	-6.54159e-09
10597077	chr19:10597077:G:A	7.85781e-94	-2.15109	-1.66471
10597161	chr19:10597161:A:G	3.86028e-93	-2.60136e-09	-2.22399
10597163	chr19:10597163:AAAC:A	4.05473e-93	-2.60136e-09	-2.17484
10597177	chr19:10597177:A:G	5.20879e-91	4.99955	-2.31876
10597216	chr19:10597216:A:G	4.73397e-94	-2.61335	-1.7092
10597674	chr19:10597674:T:C	2.9952e-93	-2.60136e-09	-2.47772
10597675	chr19:10597675:C:T	1.94676e-93	-0.697919	-2.21064
10597786	chr19:10597786:G:A	6.59235e-92	2.02213	-1.40837
10597917	chr19:10597917:A:T	3.44233e-93	-0.12903	-2.20955
10598297	chr19:10598297:G:A	2.40568e-93	-2.6969	-6.54159e-09
10598631	chr19:10598631:G:A	5.93688e-93	-2.60136e-09	-1.79354
10598709	chr19:10598709:T:C	3.12321e-93	-2.60136e-09	-2.43587
10598918	chr19:10598918:T:C	3.56438e-92	1.84769	-1.84884
10599262	chr19:10599262:T:C	4.26118e-93	-2.60136e-09	-2.12518
10599666	chr19:10599666:C:G	3.87373e-92	1.80451	-1.72244
10599736	chr19:10599736:T:C	5.35731e-91	4.91847	-2.20957
10601057	chr19:10601057:C:T	1.74749e-92	1.76673	-2.4807
10601763	chr19:10601763:C:T	3.61496e-93	0.0272294	-2.31688
10602536	chr19:10602536:G:A	3.05824e-93	-2.60136e-09	-2.45689
10602573	chr19:10602573:C:T	4.47408e-93	-2.07643	-6.54159e-09
10602646	chr19:10602646:G:A	2.16461e-93	-0.528372	-2.27412
10602746	chr19:10602746:C:T	1.11265e-92	1.31503	-2.48043
10603162	chr19:10603162:C:T	3.5546e-93	0.0640459	-2.37053
10603283	chr19:10603283:G:A	3.01859e-93	-2.60136e-09	-2.46994
10603382	chr19:10603382:G:T	2.85186e-93	-2.52676	-6.54159e-09
10603757	chr19:10603757:G:T	8.27566e-93	-1.46141	-6.54159e-09
10604315	chr19:10604315:A:G	1.11745e-89	5.74666	-6.54159e-09
10604898	chr19:10604898:AG:A	1.56875e-93	-2.83955	-0.284898
10604980	chr19:10604980:C:G	4.79002e-93	-2.60136e-09	-2.00819
10605580	chr19:10605580:G:A	4.46788e-91	4.96674	-2.43938
10605869	chr19:10605869:C:T	4.9448e-93	-2.60136e-09	-1.97639
10606044	chr19:10606044:T:A	5.1619e-93	-2.60136e-09	-1.93342
10606078	chr19:10606078:G:A	8.15154e-93	-2.60136e-09	-1.47652
10606980	chr19:10606980:C:T	5.75214e-93	-1.82516	-6.54159e-09
10607111	chr19:10607111:C:T	3.20234e-93	-2.60136e-09	-2.41085
10607501	chr19:10607501:C:T	1.32469e-92	-2.60136e-09	-0.990962
10607746	chr19:10607746:TA:T	7.29371e-93	-2.60136e-09	-1.58772
10607749	chr19:10607749:TA:T	3.11242e-93	-2.60136e-09	-2.43933
10607753	chr19:10607753:T:A	2.49823e-92	-2.60136e-09	-0.356562
10607868	chr19:10607868:C:T	5.09077e-93	-2.60136e-09	-1.9473
10607890	chr19:10607890:C:T	7.0581e-93	0.713012	-2.33357
10607915	chr19:10607915:C:T	2.65146e-92	1.34771	-1.64474
10607999	chr19:10607999:G:A	4.32166e-93	0.194866	-2.30596
10608038	chr19:10608038:C:T	7.23946e-93	0.698037	-2.29322
10608195	chr19:10608195:C:T	3.89212e-93	0.073393	-2.28917
10608594	chr19:10608594:G:A	2.06186e-92	1.08658	-1.63512
10608608	chr19:10608608:T:C	8.03129e-93	-2.60136e-09	-1.49138
10608806	chr19:10608806:G:A	1.68438e-90	5.71488	-1.86045
10609314	chr19:10609314:T:A	1.62284e-92	-2.60136e-09	-0.787965
10609407	chr19:10609407:C:T	4.44524e-93	-2.60136e-09	-2.0829
10609649	chr19:10609649:G:C	4.89107e-93	-2.60136e-09	-1.98732
10609931	chr19:10609931:G:A	9.36406e-93	-2.60136e-09	-1.33785
10610289	chr19:10610289:C:T	3.01823e-93	-2.60136e-09	-2.47006
10610383	chr19:10610383:G:A	3.14175e-93	-2.60136e-09	-2.42995
10610424	chr19:10610424:C:T	4.64108e-93	-2.60136e-09	-2.03978
10610464	chr19:10610464:T:C	3.76952e-93	-2.60136e-09	-2.24778
10610469	chr19:10610469:T:C	1.49449e-92	-2.60136e-09	-0.870359
10610854	chr19:10610854:G:A	3.79613e-93	-2.60136e-09	-2.24075
10610888	chr19:10610888:C:T	3.01539e-93	-2.60136e-09	-2.471
10611322	chr19:10611322:G:A	4.50975e-93	-2.60136e-09	-2.06849
10611943	chr19:10611943:C:A	1.21622e-92	-2.60136e-09	-1.07639
10611957	chr19:10611957:C:A	1.21622e-92	-2.60136e-09	-1.07639
10612093	chr19:10612093:T:C	1.65766e-92	-2.60136e-09	-0.766737
10612278	chr19:10612278:G:A	1.63569e-92	-2.60136e-09	-0.780079
10612301	chr19:10612301:G:A	2.09313e-93	-2.83607	-6.54159e-09
10612731	chr19:10612731:G:A	3.07806e-93	-2.60136e-09	-2.45043
10612896	chr19:10612896:G:A	6.3144e-93	0.598605	-2.3305
10613035	chr19:10613035:A:AGTT	1.69353e-92	1.36738	-2.11271
10613321	chr19:10613321:C:G	1.45152e-92	1.23737	-2.1369
10613326	chr19:10613326:C:T	1.94096e-94	-2.73777	-2.47636
10613765	chr19:10613765:T:G	1.97939e-92	1.54989	-2.13924
10613953	chr19:10613953:G:T	1.20917e-92	1.29167	-2.37388
10613954	chr19:10613954:T:G	5.65602e-93	-2.60136e-09	-1.84201
10614028	chr19:10614028:C:T	6.18824e-93	-2.60136e-09	-1.75208
10614069	chr19:10614069:A:G	1.26786e-92	1.34996	-2.38478
10614319	chr19:10614319:C:T	1.57017e-92	1.38507	-2.20603
10614566	chr19:10614566:A:C	2.01082e-91	-2.60136e-09	1.72899
10614696	chr19:10614696:C:T	5.80492e-93	-2.60136e-09	-1.81602
10614743	chr19:10614743:G:T	1.77059e-92	1.44242	-2.14325
10614785	chr19:10614785:A:G	4.38967e-93	-2.60136e-09	-2.09547
10614910	chr19:10614910:A:G	1.62487e-92	1.52873	-2.31545
10614927	chr19:10614927:C:T	6.38118e-93	-2.60136e-09	-1.72138
10615180	chr19:10615180:T:C	2.17017e-92	1.5617	-2.05904
10615218	chr19:10615218:G:A	1.18253e-92	1.22363	-2.32812
10615222	chr19:10615222:G:A	1.46366e-92	1.56508	-2.45629
10615871	chr19:10615871:T:C	3.43198e-93	-2.60136e-09	-2.34159
10616231	chr19:10616231:T:A	4.82197e-93	-2.60136e-09	-2.00155
10616338	chr19:10616338:C:T	8.99244e-93	1.08599	-2.46433
10616363	chr19:10616363:T:A	1.80316e-92	1.79786	-2.48047
10616561	chr19:10616561:C:T	1.96259e-92	1.73942	-2.3373
10616753	chr19:10616753:A:T	1.84831e-92	1.48859	-2.14646
10616760	chr19:10616760:A:G	1.06169e-92	1.2649	-2.47718
10616876	chr19:10616876:G:A	3.04258e-93	-2.60136e-09	-2.46202
10617009	chr19:10617009:C:A	1.43486e-92	-2.60136e-09	-0.911079
10617169	chr19:10617169:CT:C	1.87645e-92	1.57253	-2.21529
10617249	chr19:10617249:T:C	5.21005e-93	-2.60136e-09	-1.92414
10617354	chr19:10617354:G:T	1.62995e-92	1.44453	-2.22813
10617441	chr19:10617441:GTGTATGCCAGGCACCTCTCTC:G	3.34647e-93	-2.60136e-09	-2.36682
10617609	chr19:10617609:T:C	5.20622e-93	-2.60136e-09	-1.92488
10617654	chr19:10617654:C:T	5.97304e-93	-2.60136e-09	-1.78747
10618231	chr19:10618231:G:A	5.066e-93	-2.60136e-09	-1.95218
10618396	chr19:10618396:G:C	5.60703e-94	-2.80816	-1.34514
10618421	chr19:10618421:G:A	1.98206e-92	1.54227	-2.13028
10618721	chr19:10618721:C:T	3.3854e-93	-2.60136e-09	-2.35526
10618770	chr19:10618770:C:T	3.08098e-93	-2.60136e-09	-2.44948
10618816	chr19:10618816:C:T	5.48372e-94	-2.82044	-1.35509
10619169	chr19:10619169:T:C	1.94516e-92	1.72176	-2.32856
10619330	chr19:10619330:C:T	1.19226e-92	-2.60136e-09	-1.09629
10619383	chr19:10619383:A:G	1.88676e-94	-2.76261	-2.47984
10619717	chr19:10619717:G:A	1.54353e-92	-0.83807	-6.54159e-09
10619964	chr19:10619964:C:T	5.40808e-93	-2.60136e-09	-1.88684
10620270	chr19:10620270:C:T	1.78748e-94	-2.84125	-2.45526
10620932	chr19:10620932:G:C	2.13397e-94	-2.8314	-2.28793
10621069	chr19:10621069:T:C	1.60962e-92	1.53557	-2.33172
10621330	chr19:10621330:C:T	3.14616e-93	-2.60136e-09	-2.42855
10621928	chr19:10621928:A:G	3.79264e-93	-2.60136e-09	-2.24167
10621987	chr19:10621987:A:G	7.74721e-93	0.929599	-2.457
10622025	chr19:10622025:G:A	3.16893e-93	-2.60136e-09	-2.42134
10622138	chr19:10622138:G:T	5.65328e-92	0.460093	-6.54159e-09
10622406	chr19:10622406:C:T	6.73161e-93	-1.66791	-6.54159e-09
10622734	chr19:10622734:C:T	1.38704e-92	-2.60136e-09	-0.944969
10622736	chr19:10622736:A:G	1.75808e-94	-2.8324	-2.48069
10622770	chr19:10622770:C:T	7.06519e-93	-2.60136e-09	-1.61955
10623226	chr19:10623226:A:G	3.41565e-92	-2.60136e-09	-0.0437766
10623592	chr19:10623592:G:A	1.2655e-92	-2.60136e-09	-1.03668
10623867	chr19:10623867:T:C	1.95558e-94	-2.83083	-2.3758
10624229	chr19:10624229:C:T	3.6517e-92	-2.60136e-09	0.0230483
10624239	chr19:10624239:G:A	5.90902e-93	-2.60136e-09	-1.79825
10624275	chr19:10624275:T:C	2.42913e-87	13.1468	-2.01852
10624854	chr19:10624854:A:G	1.55451e-92	1.64906	-2.48005
10624991	chr19:10624991:C:A	2.26944e-92	-2.60136e-09	-0.452609
10625428	chr19:10625428:G:A	2.82705e-93	-2.5355	-6.54159e-09
10625505	chr19:10625505:G:A	8.67716e-92	0.88855	-6.54159e-09
10625759	chr19:10625759:G:A	5.02584e-93	-2.60136e-09	-1.96014
10626191	chr19:10626191:C:T	1.18117e-92	-2.60136e-09	-1.10564
10626849	chr19:10626849:A:G	5.04006e-93	-2.60136e-09	-1.95731
10626905	chr19:10626905:A:G	3.56208e-93	-2.60136e-09	-2.30438
10627067	chr19:10627067:T:C	5.85281e-93	-2.60136e-09	-1.80781
10627154	chr19:10627154:C:T	2.48863e-94	-2.81206	-2.15352
10627300	chr19:10627300:G:A	4.39181e-93	-2.60136e-09	-2.09499
10627432	chr19:10627432:T:C	2.4768e-92	-2.60136e-09	-0.365175
10627437	chr19:10627437:A:G	4.47564e-93	-2.60136e-09	-2.07608
10627453	chr19:10627453:A:G	4.40429e-93	-2.60136e-09	-2.09215
10628127	chr19:10628127:G:A	6.27775e-93	-2.60136e-09	-1.73772
10628160	chr19:10628160:A:G	2.65891e-92	2.04056	-2.33479
10628268	chr19:10628268:C:T	2.83353e-92	2.11628	-2.3469
10628397	chr19:10628397:G:A	3.42685e-92	2.01585	-2.05636
10628589	chr19:10628589:C:T	8.96584e-91	3.22386	-6.54159e-09
10628918	chr19:10628918:T:G	3.38376e-92	2.42723	-2.48039
10629334	chr19:10629334:G:A	3.16732e-92	2.15105	-2.2703
10629467	chr19:10629467:G:A	4.82062e-93	-2.60136e-09	-2.00183
10629519	chr19:10629519:C:G	2.82957e-94	-2.81649	-2.0207
10629733	chr19:10629733:C:T	3.0854e-93	-2.60136e-09	-2.44805
10629784	chr19:10629784:C:T	5.92734e-93	-2.60136e-09	-1.79515
10629840	chr19:10629840:G:A	8.05299e-91	-2.60136e-09	3.11649
10629867	chr19:10629867:C:T	1.83555e-92	-2.60136e-09	-0.664802
10630526	chr19:10630526:G:A	2.22992e-92	1.86054	-2.33072
10630740	chr19:10630740:A:T	2.81322e-92	2.10359	-2.3414
10630946	chr19:10630946:A:G	7.70257e-92	3.15301	-2.3836
10630954	chr19:10630954:G:A	2.98632e-93	-2.60136e-09	-2.48069
10631231	chr19:10631231:A:G	3.25692e-92	2.26639	-2.35775
10631494	chr19:10631494:A:G	4.62581e-92	2.67357	-2.41406
10631611	chr19:10631611:C:T	3.95609e-92	2.31926	-2.21615
10631787	chr19:10631787:G:T	3.02623e-92	2.14881	-2.31364
10632460	chr19:10632460:T:C	4.55613e-92	-2.60136e-09	0.24433
10632485	chr19:10632485:G:A	2.81912e-92	2.12693	-2.36265
10632734	chr19:10632734:G:A	9.21407e-93	-2.60136e-09	-1.354
10632816	chr19:10632816:G:A	4.86649e-92	-2.60136e-09	0.31023
10632913	chr19:10632913:C:T	3.3859e-93	-2.60136e-09	-2.35511
10632920	chr19:10632920:C:T	2.83125e-94	-2.8378	-1.99879
10633017	chr19:10633017:A:G	3.31866e-92	-2.60136e-09	-0.0725821
10633926	chr19:10633926:T:C	3.20225e-92	-2.60136e-09	-0.108291
10634024	chr19:10634024:G:A	1.42858e-91	-2.60136e-09	1.38712
10634268	chr19:10634268:G:A	3.55303e-93	-2.60136e-09	-2.30693
10634447	chr19:10634447:A:G	8.20454e-93	-2.60136e-09	-1.47004
10634578	chr19:10634578:CTAAGGATG:C	1.32413e-91	-2.60136e-09	1.3112
10635053	chr19:10635053:A:G	1.34325e-91	-2.60136e-09	1.32553
10635247	chr19:10635247:C:T	1.338e-91	-2.60136e-09	1.32162
10635266	chr19:10635266:C:A	1.33224e-91	-2.60136e-09	1.3173
10635296	chr19:10635296:C:A	3.83781e-93	-2.60136e-09	-2.22983
10635529	chr19:10635529:G:A	3.87855e-93	-2.60136e-09	-2.21927
10635555	chr19:10635555:G:T	3.31141e-93	-2.60136e-09	-2.37736
10635589	chr19:10635589:ACTTGGAGGTT:A	1.20403e-92	-2.60136e-09	-1.08647
10635984	chr19:10635984:A:G	4.21477e-93	-2.60136e-09	-2.13613
10636055	chr19:10636055:G:A	3.13668e-93	-2.60136e-09	-2.43157
10636164	chr19:10636164:C:T	2.05142e-94	-2.84207	-2.31672
10637397	chr19:10637397:C:G	1.78735e-94	-2.81634	-2.48025
10637445	chr19:10637445:C:T	1.30771e-93	-2.73415	-0.572304
10637532	chr19:10637532:C:T	2.68361e-92	-2.60136e-09	-0.284979
10637619	chr19:10637619:C:T	2.00556e-94	-2.84195	-2.33944
10638174	chr19:10638174:C:G	2.19641e-94	-2.62059	-2.4699
10638560	chr19:10638560:T:C	8.93053e-94	-2.80369	-0.884149
10638848	chr19:10638848:G:A	3.06436e-93	-2.60136e-09	-2.45489
10639019	chr19:10639019:G:A	2.85638e-91	-2.60136e-09	2.08
10639167	chr19:10639167:C:T	3.01145e-93	-2.60136e-09	-2.47231
10639689	chr19:10639689:G:C	3.06759e-93	-2.60136e-09	-2.45384
10640183	chr19:10640183:C:T	3.04034e-93	-2.60136e-09	-2.46276
10640375	chr19:10640375:G:C	2.11595e-94	-2.8419	-2.28591
10640404	chr19:10640404:G:A	1.43878e-89	8.47944	-2.48004
10640669	chr19:10640669:C:T	2.40253e-91	-2.60136e-09	1.90697
10640918	chr19:10640918:C:T	1.00889e-93	-1.29215	-2.27374
10641158	chr19:10641158:C:T	4.45995e-93	-2.60136e-09	-2.07959
10641210	chr19:10641210:T:C	2.06961e-94	-2.82989	-2.32006
10641254	chr19:10641254:T:C	2.39076e-92	-2.60136e-09	-0.400531
10641503	chr19:10641503:C:A	3.21031e-93	-2.60136e-09	-2.40836
10641576	chr19:10641576:A:G	2.33493e-94	-2.84106	-2.18827
10641781	chr19:10641781:G:C	1.31215e-92	-2.60136e-09	-1.00048
10642595	chr19:10642595:C:T	7.70311e-93	-2.60136e-09	-1.5331
10642773	chr19:10642773:T:C	1.21697e-92	-2.60136e-09	-1.07578
10642820	chr19:10642820:G:A	1.75262e-92	-2.60136e-09	-0.711035
10643142	chr19:10643142:TGCCCCTCTCTG:T	2.1015e-94	-2.81376	-2.32091
10643627	chr19:10643627:T:C	3.03123e-93	-2.60136e-09	-2.46576
10643724	chr19:10643724:A:G	2.02724e-94	-2.80272	-2.36792
10644138	chr19:10644138:G:A	4.2231e-93	-2.13416	-6.54159e-09
10644229	chr19:10644229:G:T	1.74332e-94	-2.84198	-2.47954
10644963	chr19:10644963:G:A	3.05077e-93	-2.60136e-09	-2.45934
10645566	chr19:10645566:G:T	3.51755e-93	-2.60136e-09	-2.31696
10645723	chr19:10645723:T:C	1.77576e-94	-2.83888	-2.46421
10645741	chr19:10645741:AT:A	3.58019e-93	-2.60136e-09	-2.29931
10645756	chr19:10645756:G:A	1.83518e-94	-2.80154	-2.46864
10646257	chr19:10646257:C:T	1.30752e-92	-2.60136e-09	-1.00401
10647108	chr19:10647108:A:C	1.67923e-92	-2.60136e-09	-0.753807
10647666	chr19:10647666:G:A	3.446e-94	-2.60429	-2.03581
10647730	chr19:10647730:G:A	5.34296e-93	-2.60136e-09	-1.89895
10647753	chr19:10647753:G:A	3.0378e-93	-2.60136e-09	-2.4636
10647891	chr19:10647891:C:T	2.99609e-93	-2.60136e-09	-2.47742
10648766	chr19:10648766:G:A	1.94435e-94	-2.75231	-2.46007
10649122	chr19:10649122:C:T	1.68622e-92	-2.60136e-09	-0.749655
10649305	chr19:10649305:G:C	2.66235e-94	-2.71247	-2.18563
10649460	chr19:10649460:T:C	2.98627e-93	-2.60136e-09	-2.4807
10650380	chr19:10650380:G:T	5.39528e-93	-2.60136e-09	-1.8892
10650727	chr19:10650727:T:C	3.01072e-93	-2.60136e-09	-2.47255
10650786	chr19:10650786:C:T	2.33508e-93	-2.72668	-6.54159e-09
10650787	chr19:10650787:T:C	1.59495e-92	-2.60136e-09	-0.805301
10651021	chr19:10651021:A:G	3.22701e-92	-2.60136e-09	-0.100589
10651198	chr19:10651198:A:G	4.84299e-93	-2.60136e-09	-1.9972
10651463	chr19:10651463:GCTAC:G	1.57263e-91	-2.60136e-09	1.48319
10651699	chr19:10651699:A:G	2.9864e-93	-2.60136e-09	-2.48066
10651951	chr19:10651951:T:G	2.98624e-93	-2.60136e-09	-2.48071
10652142	chr19:10652142:T:C	3.58937e-93	-2.60136e-09	-2.29675
10652610	chr19:10652610:C:T	2.98733e-93	-2.60136e-09	-2.48035
10652750	chr19:10652750:C:T	3.09465e-93	-2.60136e-09	-2.44506
10652956	chr19:10652956:G:A	5.00054e-93	-2.60136e-09	-1.96518
10653111	chr19:10653111:C:T	2.97975e-94	-2.62215	-2.16333
10653516	chr19:10653516:T:C	3.15175e-92	-0.124184	-6.54159e-09
10653527	chr19:10653527:G:T	1.87359e-94	-2.77053	-2.47892
10653640	chr19:10653640:G:A	4.55292e-93	-2.60136e-09	-2.05896
10653712	chr19:10653712:C:T	5.18628e-93	-2.60136e-09	-1.92871
10654238	chr19:10654238:G:A	1.84349e-94	-2.7854	-2.48025
10654638	chr19:10654638:C:T	2.98624e-93	-2.60136e-09	-2.48072
10655143	chr19:10655143:C:T	1.88221e-94	-2.76439	-2.48048
10655204	chr19:10655204:TTTAG:T	1.05488e-92	-2.60136e-09	-1.21872
10655250	chr19:10655250:T:C	5.13968e-93	-2.60136e-09	-1.93774
10655483	chr19:10655483:G:C	4.3819e-91	2.50792	-6.54159e-09
10656597	chr19:10656597:A:G	1.2557e-91	-2.60136e-09	1.25813
10656956	chr19:10656956:A:G	3.00115e-93	-2.60136e-09	-2.47573
10657114	chr19:10657114:G:A	2.56727e-94	-2.7815	-2.15297
10657795	chr19:10657795:G:A	1.64402e-92	-2.60136e-09	-0.774999
10657997	chr19:10657997:AAGCAATCCTCCCACCTC:A	3.29371e-93	-2.60136e-09	-2.38271
10658180	chr19:10658180:G:A	2.98624e-93	-2.60136e-09	-2.48071
10658223	chr19:10658223:C:T	1.46989e-92	-2.60136e-09	-0.886954
10658224	chr19:10658224:A:G	1.73619e-92	-2.60136e-09	-0.72045
10658264	chr19:10658264:C:T	1.13217e-91	-2.60136e-09	1.15458
10658324	chr19:10658324:A:G	3.00292e-93	-2.60136e-09	-2.47514
10658372	chr19:10658372:C:T	3.66111e-93	-2.60136e-09	-2.27696
10658587	chr19:10658587:C:T	1.12315e-91	-2.60136e-09	1.14658
10658683	chr19:10658683:A:C	1.92542e-92	-2.60136e-09	-0.617001
10658780	chr19:10658780:G:A	4.73995e-93	-2.60136e-09	-2.0187
10659298	chr19:10659298:T:C	2.13454e-94	-2.80873	-2.31033
10659322	chr19:10659322:C:T	1.21461e-91	-2.60136e-09	1.22487
10659629	chr19:10659629:C:T	2.67005e-94	-2.67776	-2.21745
10660107	chr19:10660107:A:G	1.82532e-94	-2.79577	-2.47979
10660163	chr19:10660163:T:C	8.02887e-93	-2.60136e-09	-1.49168
10660382	chr19:10660382:G:A	4.36901e-93	-2.60136e-09	-2.10019
10660445	chr19:10660445:G:A	1.72787e-92	-2.60136e-09	-0.725253
10660541	chr19:10660541:T:C	2.98624e-93	-2.60136e-09	-2.48071
10661265	chr19:10661265:C:T	2.63512e-93	-2.6058	-6.54159e-09
10661597	chr19:10661597:C:T	1.71966e-92	-2.60136e-09	-0.730016
10662009	chr19:10662009:G:C	1.8772e-94	-2.7742	-2.47333
10662176	chr19:10662176:T:C	2.12133e-92	-2.60136e-09	-0.5201
10662390	chr19:10662390:A:G	3.12244e-93	-2.60136e-09	-2.43611
10662521	chr19:10662521:G:C	2.99385e-93	-2.60136e-09	-2.47817
10662652	chr19:10662652:A:AAG	3.44405e-92	-2.60136e-09	-0.0354946
10662824	chr19:10662824:C:T	3.73055e-93	-2.25817	-6.54159e-09
10662888	chr19:10662888:G:A	2.44016e-94	-2.54502	-2.44023
10663198	chr19:10663198:A:G	8.08221e-92	-2.60136e-09	0.817522
10663416	chr19:10663416:G:A	4.85872e-93	-2.60136e-09	-1.99395
10663483	chr19:10663483:C:T	4.91463e-93	-2.60136e-09	-1.98251
10663606	chr19:10663606:G:A	9.36905e-92	-2.60136e-09	0.965268
10663947	chr19:10663947:G:A	1.75837e-94	-2.83576	-2.47717
10664105	chr19:10664105:T:TG	1.75744e-91	-2.60136e-09	1.5943
10664334	chr19:10664334:G:A	1.77236e-94	-2.82552	-2.47948
10664415	chr19:10664415:G:A	3.05376e-93	-2.60136e-09	-2.45835
10664602	chr19:10664602:G:A	1.72787e-92	-2.60136e-09	-0.725253
10664934	chr19:10664934:G:T	2.98889e-93	-2.60136e-09	-2.47983
10664993	chr19:10664993:A:G	8.67487e-93	-2.60136e-09	-1.4143
10665237	chr19:10665237:A:G	3.00698e-93	-2.60136e-09	-2.47379
10665330	chr19:10665330:G:A	2.01555e-94	-2.78243	-2.394
10666479	chr19:10666479:G:A	2.99385e-93	-2.60136e-09	-2.47817
10666646	chr19:10666646:T:C	3.45441e-93	-2.60136e-09	-2.33508
10666957	chr19:10666957:A:G	3.00692e-93	-2.60136e-09	-2.47381
10667111	chr19:10667111:A:G	1.06364e-92	-2.60136e-09	-1.21044
10667269	chr19:10667269:G:T	1.89103e-94	-2.81727	-2.42292
10667289	chr19:10667289:T:A	3.14556e-93	-2.60136e-09	-2.42874
10667314	chr19:10667314:C:T	6.37295e-92	-2.60136e-09	0.579919
10667320	chr19:10667320:C:T	2.98793e-93	-2.60136e-09	-2.48015
10667497	chr19:10667497:G:A	2.55134e-94	-2.69735	-2.24335
10667611	chr19:10667611:A:G	3.01893e-93	-2.60136e-09	-2.46983
10667910	chr19:10667910:A:G	1.72273e-92	-2.60136e-09	-0.728235
10667971	chr19:10667971:A:G	1.75848e-94	-2.83353	-2.47934
10668087	chr19:10668087:A:T	2.47183e-94	-2.75231	-2.22005
10668489	chr19:10668489:A:G	3.11907e-93	-2.60136e-09	-2.43719
10668591	chr19:10668591:G:T	3.02846e-93	-2.60136e-09	-2.46668
10669406	chr19:10669406:G:C	3.02846e-93	-2.60136e-09	-2.46668
10670126	chr19:10670126:G:A	1.79112e-94	-2.82752	-2.46695
10670464	chr19:10670464:G:A	4.37704e-93	-2.60136e-09	-2.09836
10670576	chr19:10670576:TGATTTCCA:T	2.41466e-91	-2.60136e-09	1.912
10670710	chr19:10670710:C:A	3.02846e-93	-2.60136e-09	-2.46668
10670828	chr19:10670828:C:T	2.98625e-93	-2.60136e-09	-2.48071
10670920	chr19:10670920:G:A	1.97565e-92	-2.60136e-09	-0.591245
10671294	chr19:10671294:G:C	8.69714e-93	-1.41173	-6.54159e-09
10671833	chr19:10671833:G:A	2.10372e-93	-2.83102	-6.54159e-09
10671993	chr19:10671993:G:A	3.301e-93	-2.60136e-09	-2.3805
10672803	chr19:10672803:T:C	2.9966e-93	-2.60136e-09	-2.47725
10674144	chr19:10674144:T:C	1.74985e-92	-2.60136e-09	-0.712611
10675588	chr19:10675588:A:G	4.95491e-93	-2.60136e-09	-1.97435
10676574	chr19:10676574:C:T	3.08968e-94	-2.64199	-2.10726
10676907	chr19:10676907:C:T	2.95584e-94	-2.6301	-2.16343
10677735	chr19:10677735:A:G	1.72787e-92	-2.60136e-09	-0.725253
10677838	chr19:10677838:C:T	1.72787e-92	-2.60136e-09	-0.725253
10678137	chr19:10678137:T:C	1.79149e-94	-2.81446	-2.47981
10679486	chr19:10679486:T:C	1.79209e-94	-2.83052	-2.46341
10679516	chr19:10679516:T:C	1.36707e-91	-2.60136e-09	1.34311
10681644	chr19:10681644:A:G	2.9863e-93	-2.60136e-09	-2.48069
10682416	chr19:10682416:G:A	1.72787e-92	-2.60136e-09	-0.725253
10682511	chr19:10682511:C:T	5.03651e-93	-2.60136e-09	-1.95801
10682657	chr19:10682657:G:T	2.98624e-93	-2.60136e-09	-2.48071
10682805	chr19:10682805:A:G	4.788e-93	-2.60136e-09	-2.00862
10683044	chr19:10683044:T:C	2.98624e-93	-2.60136e-09	-2.48071
10683351	chr19:10683351:A:G	2.98624e-93	-2.60136e-09	-2.48071
10683602	chr19:10683602:G:A	1.72589e-92	-2.60136e-09	-0.726402
10683974	chr19:10683974:AGT:A	4.692e-93	-2.60136e-09	-2.02887
10684034	chr19:10684034:T:A	3.73392e-93	-2.60136e-09	-2.25727
10684108	chr19:10684108:G:T	3.65805e-93	-2.60136e-09	-2.2778
10684117	chr19:10684117:C:T	2.66615e-94	-2.70881	-2.18787
10684816	chr19:10684816:C:T	1.31821e-91	-2.60136e-09	1.30672
10685339	chr19:10685339:A:G	1.3093e-90	3.60252	-6.54159e-09
10685383	chr19:10685383:C:T	7.97092e-93	-2.60136e-09	-1.49893
10686523	chr19:10686523:C:T	3.49118e-93	-2.60136e-09	-2.32449
10686600	chr19:10686600:T:G	3.06707e-93	-2.60136e-09	-2.45401
10686978	chr19:10686978:T:G	9.68786e-93	-2.60136e-09	-1.30386
10687087	chr19:10687087:C:T	4.25873e-93	-0.251025	-1.87473
10687906	chr19:10687906:G:A	3.35669e-91	-2.60136e-09	2.2414
10688011	chr19:10688011:C:T	6.20908e-92	-2.60136e-09	0.553869
10688055	chr19:10688055:T:C	4.89821e-93	-2.60136e-09	-1.98586
10688298	chr19:10688298:C:T	4.84383e-92	0.305563	-6.54159e-09
10688946	chr19:10688946:G:A	7.42293e-93	-2.60136e-09	-1.57016
10689494	chr19:10689494:G:A	3.17714e-93	-2.60136e-09	-2.41875
10689903	chr19:10689903:C:G	3.04484e-93	-2.60136e-09	-2.46128
10690351	chr19:10690351:T:C	4.89906e-93	-2.60136e-09	-1.98568
10690425	chr19:10690425:C:G	1.94869e-92	-2.60136e-09	-0.604985
10690427	chr19:10690427:A:G	7.76171e-93	-2.60136e-09	-1.52553
10690642	chr19:10690642:T:G	3.29209e-93	-2.60136e-09	-2.38321
10690662	chr19:10690662:C:G	4.8966e-93	-2.60136e-09	-1.98619
10690683	chr19:10690683:G:A	1.94869e-92	-2.60136e-09	-0.604985
10690725	chr19:10690725:C:T	2.24395e-92	-2.60136e-09	-0.463908
10690841	chr19:10690841:A:G	3.29129e-93	-2.60136e-09	-2.38345
10690901	chr19:10690901:G:A	3.28743e-93	-2.60136e-09	-2.38462
10691525	chr19:10691525:A:G	2.73791e-94	-2.68719	-2.18293
10692116	chr19:10692116:A:G	7.33008e-90	7.80342	-2.47841
10692885	chr19:10692885:AGT:A	8.38025e-93	-2.60136e-09	-1.44885
10693011	chr19:10693011:A:C	2.98701e-93	-2.60136e-09	-2.48046
10693209	chr19:10693209:C:T	3.05491e-93	-2.60136e-09	-2.45798
10693526	chr19:10693526:G:GCAATCTCGGCGCACTGCAA	6.64099e-92	-2.60136e-09	0.621118
10693713	chr19:10693713:T:C	1.77428e-94	-2.82752	-2.4764
10693815	chr19:10693815:T:C	1.36408e-91	-2.60136e-09	1.34092
10693829	chr19:10693829:G:A	1.94111e-92	-2.60136e-09	-0.608886
10694022	chr19:10694022:C:G	7.75226e-93	-2.60136e-09	-1.52674
10694123	chr19:10694123:T:A	4.98184e-93	-1.96893	-6.54159e-09
10694457	chr19:10694457:C:T	7.6985e-93	-2.60136e-09	-1.5337
10694484	chr19:10694484:T:C	2.71595e-94	-2.72369	-2.15448
10694500	chr19:10694500:C:T	2.15378e-93	-2.8075	-6.54159e-09
10694563	chr19:10694563:T:C	2.7373e-91	-2.60136e-09	2.03741
10694762	chr19:10694762:T:C	2.25763e-92	-2.60136e-09	-0.457827
10694855	chr19:10694855:C:T	3.09608e-93	-2.60136e-09	-2.44459
10694892	chr19:10694892:A:AT	2.74739e-91	-2.60136e-09	2.04109
10695087	chr19:10695087:C:T	3.01252e-94	-2.61121	-2.16333
10695468	chr19:10695468:G:A	2.20282e-93	-2.78499	-6.54159e-09
10695708	chr19:10695708:C:T	9.03979e-93	-2.60136e-09	-1.37309
10695720	chr19:10695720:A:G	3.19865e-93	-2.60136e-09	-2.412
10696023	chr19:10696023:C:T	4.50453e-93	-2.06964	-6.54159e-09
10696703	chr19:10696703:A:G	3.28416e-93	-2.60136e-09	-2.38562
10697144	chr19:10697144:T:C	7.73632e-93	-2.60136e-09	-1.5288
10697740	chr19:10697740:G:C	3.10364e-93	-2.60136e-09	-2.44215
10698094	chr19:10698094:C:T	2.21052e-94	-2.83543	-2.24866
10698356	chr19:10698356:C:T	2.98622e-93	-2.60136e-09	-2.48072
10698491	chr19:10698491:C:T	2.83298e-94	-2.59616	-2.23983
10698552	chr19:10698552:C:T	2.36289e-91	-2.60136e-09	1.89033
10698787	chr19:10698787:CCT:C	3.98615e-93	-2.60136e-09	-2.1919
10699008	chr19:10699008:T:C	4.89375e-93	-2.60136e-09	-1.98677
10700628	chr19:10700628:T:A	8.94631e-93	-2.60136e-09	-1.38349
10700629	chr19:10700629:C:T	6.08116e-91	-2.60136e-09	2.83564
10700631	chr19:10700631:T:C	2.98718e-93	-2.60136e-09	-2.4804
10700758	chr19:10700758:A:T	1.63864e-92	-2.60136e-09	-0.778276
10700952	chr19:10700952:G:A	2.98924e-93	-2.60136e-09	-2.47971
10701887	chr19:10701887:T:C	3.58566e-93	-2.29779	-6.54159e-09
10702295	chr19:10702295:CAG:C	3.02761e-93	-2.60136e-09	-2.46695
10703119	chr19:10703119:A:G	7.24319e-92	0.707918	-6.54159e-09
10703405	chr19:10703405:C:G	1.11363e-92	0.949458	-2.11398
10703528	chr19:10703528:G:A	2.43249e-92	-2.60136e-09	-0.383229
10703533	chr19:10703533:G:A	1.07088e-92	-2.60136e-09	-1.20367
10704021	chr19:10704021:A:AT	2.21825e-92	-2.60136e-09	-0.475427
10704176	chr19:10704176:C:T	1.67967e-90	-2.60136e-09	3.85162
10704178	chr19:10704178:A:G	3.00243e-93	-2.60136e-09	-2.47531
10704183	chr19:10704183:A:G	2.26038e-92	-2.60136e-09	-0.456611
10704804	chr19:10704804:C:T	1.1432e-92	0.970657	-2.10897
10705223	chr19:10705223:AT:A	2.04126e-94	-2.69375	-2.47
10705379	chr19:10705379:C:T	2.27642e-94	-2.62111	-2.4336
10705492	chr19:10705492:G:A	4.02303e-92	0.119891	-6.54159e-09
10705529	chr19:10705529:A:G	5.37951e-94	-1.96608	-2.22863
10705546	chr19:10705546:T:A	3.45859e-93	-2.60136e-09	-2.33387
10705599	chr19:10705599:A:G	5.60952e-93	0.333356	-2.18362
10706016	chr19:10706016:G:A	3.24484e-92	-2.60136e-09	-0.0950792
10706027	chr19:10706027:T:G	8.59758e-92	0.879337	-6.54159e-09
10706038	chr19:10706038:C:T	5.23618e-94	-1.87227	-2.34945
10706070	chr19:10706070:G:A	6.68108e-93	-2.60136e-09	-1.67545
10706385	chr19:10706385:GT:G	2.58066e-92	-2.60136e-09	-0.324098
10706395	chr19:10706395:C:T	3.96084e-93	-2.60136e-09	-2.19827
10706450	chr19:10706450:G:A	6.27934e-93	-1.73746	-6.54159e-09
10706791	chr19:10706791:TC:T	3.0479e-93	-2.60136e-09	-2.46028
10706793	chr19:10706793:C:T	3.66597e-93	-2.60136e-09	-2.27563
10706980	chr19:10706980:T:C	4.99117e-94	-1.92761	-2.34203
10707416	chr19:10707416:G:A	2.51271e-94	-2.55211	-2.40385
10708388	chr19:10708388:C:T	5.31499e-93	-2.60136e-09	-1.9042
10709749	chr19:10709749:C:T	1.29175e-92	0.874053	-1.8902
10710338	chr19:10710338:T:C	3.69533e-90	1.64063	2.99947
10710378	chr19:10710378:A:G	2.13026e-94	-2.72995	-2.39112
10710431	chr19:10710431:T:C	1.37986e-91	-2.60136e-09	1.35243
10710517	chr19:10710517:A:G	7.04487e-93	-2.60136e-09	-1.62243
10710620	chr19:10710620:TA:T	3.19197e-94	-2.48825	-2.22842
10710880	chr19:10710880:G:A	3.42887e-93	-2.60136e-09	-2.3425
10710919	chr19:10710919:A:G	3.39111e-93	-2.60136e-09	-2.35357
10710991	chr19:10710991:A:G	1.54258e-92	-2.60136e-09	-0.838689
10711079	chr19:10711079:C:T	8.30677e-93	-2.60136e-09	-1.45766
10711602	chr19:10711602:A:C	3.7061e-94	-2.10025	-2.46709
10712748	chr19:10712748:T:C	4.95919e-93	-2.60136e-09	-1.97349
10713264	chr19:10713264:G:T	4.42836e-90	1.91208	2.90897
10713470	chr19:10713470:G:A	3.4737e-93	-2.60136e-09	-2.32951
10713959	chr19:10713959:T:C	1.10783e-92	-2.60136e-09	-1.16974
10714915	chr19:10714915:C:T	2.20774e-94	-2.6893	-2.39605
10715536	chr19:10715536:C:T	1.83062e-93	-1.77349	-1.19659
10715609	chr19:10715609:G:T	8.4143e-93	-2.60136e-09	-1.4448
10715612	chr19:10715612:G:A	8.18296e-93	-2.60136e-09	-1.47267
10715630	chr19:10715630:T:G	3.36271e-93	-2.60136e-09	-2.36198
10715850	chr19:10715850:T:A	7.00291e-91	1.43301	1.54376
10716003	chr19:10716003:G:A	7.85246e-93	-2.60136e-09	-1.5139
10716033	chr19:10716033:T:A	8.18666e-91	1.39637	1.73658
10716436	chr19:10716436:C:T	5.3622e-93	-2.60136e-09	-1.89536
10716493	chr19:10716493:T:C	1.87612e-92	-2.60136e-09	-0.642939
10716661	chr19:10716661:C:T	1.02138e-92	-2.60136e-09	-1.25099
10716747	chr19:10716747:G:A	1.23771e-90	2.09168	1.45461
10716925	chr19:10716925:A:G	2.53186e-94	-2.55497	-2.39339
10717002	chr19:10717002:T:C	6.479e-93	-2.60136e-09	-1.70616
10717103	chr19:10717103:G:C	1.34607e-90	2.11069	1.51953
10717143	chr19:10717143:T:C	4.58681e-94	-1.92725	-2.42688
10717293	chr19:10717293:C:T	6.96414e-94	-1.84147	-2.09507
10718631	chr19:10718631:C:G	1.80949e-90	1.40553	2.52054
10718651	chr19:10718651:G:C	3.89422e-93	-2.60136e-09	-2.21524
10719605	chr19:10719605:G:T	1.59923e-93	-2.51275	-0.592461
10720684	chr19:10720684:T:C	1.00502e-92	-2.29678	1.02964
10720762	chr19:10720762:A:G	1.6411e-92	-2.60136e-09	-0.776778
10720997	chr19:10720997:T:C	1.19041e-92	-2.24332	1.14547
10721111	chr19:10721111:C:T	7.09079e-93	-2.60136e-09	-1.61593
10721125	chr19:10721125:G:A	1.06806e-92	-2.29075	1.08445
10721305	chr19:10721305:C:T	3.19842e-93	-2.60136e-09	-2.41207
10721365	chr19:10721365:C:T	7.88799e-94	-1.76069	-2.05128
10721374	chr19:10721374:C:G	7.78625e-94	-1.79493	-2.03002
10721515	chr19:10721515:G:A	6.83885e-91	1.39769	1.55537
10722493	chr19:10722493:C:T	7.51596e-92	-2.60136e-09	0.744885
10722627	chr19:10722627:G:A	8.42445e-91	1.60953	1.55205
10722856	chr19:10722856:G:A	7.92838e-94	-1.78275	-2.02411
10723277	chr19:10723277:G:A	7.84785e-94	-1.78996	-2.02711
10723456	chr19:10723456:T:C	3.72907e-93	-2.09888	-0.159692
10724367	chr19:10724367:T:C	1.94493e-91	1.69567	-6.54159e-09
10724536	chr19:10724536:C:T	3.02502e-93	-2.60136e-09	-2.46781
10724729	chr19:10724729:C:T	1.56034e-93	-2.83451	-0.295314
10724914	chr19:10724914:T:C	2.3486e-91	1.08526	0.799004
10724928	chr19:10724928:G:GA	3.30564e-94	-2.2883	-2.39338
10724936	chr19:10724936:G:A	1.33598e-92	-2.05263	1.07015
10725267	chr19:10725267:G:A	1.2785e-92	-2.19738	1.17093
10725386	chr19:10725386:C:G	1.25625e-92	-2.22595	1.18194
10725604	chr19:10725604:G:C	3.36106e-93	-2.60136e-09	-2.36247
10725653	chr19:10725653:A:C	1.35786e-92	-2.18943	1.22319
10725869	chr19:10725869:T:C	1.2223e-92	-2.29491	1.2235
10725925	chr19:10725925:A:C	7.06409e-91	2.03164	0.953826
10725937	chr19:10725937:T:G	8.66588e-93	-2.60136e-09	-1.41534
10725957	chr19:10725957:A:C	1.43194e-92	-0.765848	-0.147267
10726184	chr19:10726184:A:AGT	2.62818e-93	-2.60844	-6.54159e-09
10726354	chr19:10726354:C:T	5.78795e-93	-2.06234	0.243394
10726578	chr19:10726578:G:A	3.37034e-93	-2.60136e-09	-2.35971
10726926	chr19:10726926:C:T	9.07872e-93	-2.60136e-09	-1.3688
10727001	chr19:10727001:G:A	2.07483e-94	-2.72096	-2.42648
10727171	chr19:10727171:C:G	4.4997e-94	-1.94816	-2.42515
10727328	chr19:10727328:G:C	1.23259e-92	-2.2282	1.16518
10727645	chr19:10727645:C:T	3.56912e-93	-2.60136e-09	-2.30241
10727705	chr19:10727705:C:T	4.53001e-92	1.07177	-0.83319
10728413	chr19:10728413:T:C	1.33118e-92	-2.20814	1.22207
10728519	chr19:10728519:C:T	1.31407e-92	-2.25782	1.2588
10728698	chr19:10728698:A:T	1.66615e-92	-2.60136e-09	-0.761628
10728771	chr19:10728771:G:A	1.27899e-92	-2.28557	1.2595
10728818	chr19:10728818:T:G	1.48814e-92	-2.17972	1.3051
10729045	chr19:10729045:A:G	5.98025e-93	-2.60136e-09	-1.78627
10729122	chr19:10729122:A:G	2.59093e-92	-2.67703	2.3569
10729259	chr19:10729259:G:T	6.8231e-93	-2.60136e-09	-1.65441
10729582	chr19:10729582:G:A	4.44382e-94	-1.9509	-2.4349
10729752	chr19:10729752:T:C	3.80556e-94	-2.08788	-2.45297
10730373	chr19:10730373:T:C	1.71024e-92	-2.10392	1.36841
10730410	chr19:10730410:T:A	4.6894e-93	-2.02943	-6.54159e-09
10730523	chr19:10730523:T:C	8.65006e-93	-2.60136e-09	-1.41716
10730706	chr19:10730706:G:A	6.2864e-94	-2.08361	-1.95532
10730796	chr19:10730796:T:C	2.45332e-94	-2.64667	-2.3332
10730908	chr19:10730908:C:T	6.44992e-93	-2.60136e-09	-1.71066
10730935	chr19:10730935:G:A	4.20561e-93	-2.60136e-09	-2.13831
10731091	chr19:10731091:A:C	2.87214e-91	1.27358	0.811924
10731271	chr19:10731271:G:A	8.6803e-93	-2.60136e-09	-1.41367
10731387	chr19:10731387:A:G	2.58541e-91	1.2868	0.693529
10731534	chr19:10731534:A:G	4.44051e-94	-1.96086	-2.42568
10731709	chr19:10731709:G:A	6.294e-94	-2.12175	-1.91596
10731952	chr19:10731952:G:T	4.36904e-94	-1.97783	-2.42494
10731957	chr19:10731957:T:A	4.60947e-94	-1.92816	-2.42104
10732048	chr19:10732048:A:G	2.34502e-92	-2.29162	1.87177
10732060	chr19:10732060:T:A	8.90424e-93	-2.60136e-09	-1.3882
10732708	chr19:10732708:TA:T	6.05776e-94	-2.06292	-2.01306
10732710	chr19:10732710:TA:T	5.95337e-94	-2.11117	-1.98218
10733161	chr19:10733161:A:G	1.98869e-94	-2.71439	-2.47545
10733515	chr19:10733515:G:A	4.00737e-93	-2.60136e-09	-2.18659
10733522	chr19:10733522:A:C	6.6854e-93	-2.60136e-09	-1.6748
10733693	chr19:10733693:A:T	2.5537e-92	-2.60136e-09	-0.334601
10734291	chr19:10734291:T:C	2.45772e-94	-2.61069	-2.36739
10734598	chr19:10734598:C:T	2.38634e-94	-2.72324	-2.28431
10734613	chr19:10734613:C:T	4.50918e-93	-2.06861	-6.54159e-09
10735079	chr19:10735079:T:C	2.31319e-94	-2.64137	-2.39731
10735316	chr19:10735316:G:A	2.40108e-94	-2.60898	-2.39242
10735635	chr19:10735635:G:A	7.08438e-92	-2.60136e-09	0.685749
10735789	chr19:10735789:C:T	8.72971e-93	-2.60136e-09	-1.408
10735795	chr19:10735795:TTAAC:T	8.67825e-93	-2.60136e-09	-1.41391
10735916	chr19:10735916:G:C	2.17864e-94	-2.70795	-2.39066
10736140	chr19:10736140:C:T	2.70429e-94	-2.60574	-2.27674
10736619	chr19:10736619:TTTG:T	8.95087e-93	-2.60136e-09	-1.38298
10737548	chr19:10737548:C:T	1.29651e-92	1.1842	-2.19667
10738364	chr19:10738364:C:T	8.16192e-93	-2.60136e-09	-1.47525
10738518	chr19:10738518:C:T	1.98873e-94	-2.74579	-2.44402
10738626	chr19:10738626:T:C	2.1134e-93	-2.82643	-6.54159e-09
10738659	chr19:10738659:G:C	1.99231e-94	-2.7116	-2.47642
10738812	chr19:10738812:G:A	5.92657e-93	-2.60136e-09	-1.79528
10739057	chr19:10739057:C:G	8.46158e-93	-2.60136e-09	-1.43919
10739372	chr19:10739372:T:C	3.69813e-93	-2.60136e-09	-2.2669
10739562	chr19:10739562:TCATC:T	8.45754e-93	-2.60136e-09	-1.43967
10739765	chr19:10739765:G:A	2.99003e-93	-2.60136e-09	-2.47945
10739785	chr19:10739785:G:A	2.0966e-94	-2.67058	-2.46642
10740148	chr19:10740148:CTT:C	8.28295e-93	-2.60136e-09	-1.46053
10740415	chr19:10740415:G:A	2.15282e-94	-2.64382	-2.46672
10740556	chr19:10740556:G:A	2.12425e-94	-2.65337	-2.47053
10740672	chr19:10740672:C:T	2.1011e-94	-2.73599	-2.39886
10741073	chr19:10741073:A:G	8.13234e-93	-2.60136e-09	-1.47888
10741356	chr19:10741356:C:T	5.07526e-93	-2.60136e-09	-1.95035
10741423	chr19:10741423:CT:C	7.86544e-93	-2.60136e-09	-1.51225
10741588	chr19:10741588:C:T	2.99324e-93	-2.60136e-09	-2.47837
10741710	chr19:10741710:C:T	9.03131e-92	0.928554	-6.54159e-09
10741798	chr19:10741798:G:A	2.11581e-94	-2.68665	-2.44122
10742012	chr19:10742012:TTTTC:T	3.77893e-93	-2.60136e-09	-2.24529
10742032	chr19:10742032:T:A	9.04383e-92	0.929939	-6.54159e-09
10742359	chr19:10742359:C:T	8.19502e-93	-2.60136e-09	-1.4712
10742488	chr19:10742488:T:A	8.81329e-93	-2.60136e-09	-1.39847
10743149	chr19:10743149:G:A	2.98683e-93	-2.60136e-09	-2.48052
10743301	chr19:10743301:C:T	3.76913e-93	-2.24789	-6.54159e-09
10743410	chr19:10743410:C:T	4.7192e-94	-1.90091	-2.42476
10743665	chr19:10743665:C:T	7.84256e-91	1.73021	1.35979
10743669	chr19:10743669:G:T	6.83989e-91	1.50755	1.44566
10743985	chr19:10743985:AG:A	2.53694e-94	-2.65776	-2.2886
10744090	chr19:10744090:G:A	2.49677e-94	-2.70838	-2.25394
10744625	chr19:10744625:C:A	2.14831e-94	-2.71973	-2.39291
10744744	chr19:10744744:G:A	3.69371e-92	-2.60136e-09	0.0344878
10744816	chr19:10744816:T:C	4.96394e-93	-1.97253	-6.54159e-09
10745052	chr19:10745052:C:T	4.52673e-94	-1.93327	-2.43405
10745105	chr19:10745105:A:C	6.4888e-94	-1.62338	-2.38386
10745296	chr19:10745296:C:T	2.98625e-93	-2.60136e-09	-2.48071
10745412	chr19:10745412:G:T	3.84859e-93	-2.60136e-09	-2.22702
10745597	chr19:10745597:T:C	4.03555e-94	-2.02559	-2.45658
10745742	chr19:10745742:C:T	6.62013e-94	-1.58679	-2.40041
10745802	chr19:10745802:A:T	3.03955e-93	-2.60136e-09	-2.46302
10745983	chr19:10745983:C:T	3.95502e-93	-2.60136e-09	-2.19974
10746057	chr19:10746057:C:G	6.23257e-93	-2.60136e-09	-1.74494
10746458	chr19:10746458:T:C	8.13746e-93	-2.60136e-09	-1.47825
10746645	chr19:10746645:C:T	2.23992e-94	-2.71107	-2.35981
10746662	chr19:10746662:T:C	2.27178e-94	-2.72068	-2.33607
10746860	chr19:10746860:T:C	2.00254e-94	-2.75952	-2.42337
10747310	chr19:10747310:C:G	3.37361e-93	-2.60136e-09	-2.35875
10747923	chr19:10747923:A:G	3.61681e-93	-2.60136e-09	-2.28914
10748468	chr19:10748468:G:A	3.50642e-93	-2.60136e-09	-2.32013
10748474	chr19:10748474:T:C	2.55422e-94	-2.45925	-2.48032
10748832	chr19:10748832:G:A	3.03201e-93	-2.60136e-09	-2.4655
10749127	chr19:10749127:G:A	4.26429e-93	-2.12445	-6.54159e-09
10749439	chr19:10749439:C:G	7.35443e-93	-2.60136e-09	-1.57943
10749729	chr19:10749729:C:A	2.52974e-93	-2.81754	0.170925
10749810	chr19:10749810:G:A	1.50176e-92	1.33102	-2.19653
10749826	chr19:10749826:G:T	1.02749e-92	-1.24502	-6.54159e-09
10749925	chr19:10749925:C:T	3.55287e-92	-2.60136e-09	-0.00438696
10749978	chr19:10749978:G:A	2.15748e-94	-2.74234	-2.36603
10750244	chr19:10750244:C:T	2.10714e-94	-2.76343	-2.36855
10750658	chr19:10750658:C:T	3.00346e-93	-2.60136e-09	-2.47496
10750668	chr19:10750668:T:C	2.20062e-94	-2.73766	-2.35091
10750705	chr19:10750705:T:C	2.72869e-94	-2.5532	-2.32029
10750762	chr19:10750762:C:T	4.21776e-93	-2.60136e-09	-2.13542
10750788	chr19:10750788:C:T	7.98755e-93	-2.60136e-09	-1.49684
10751004	chr19:10751004:CTG:C	1.04347e-90	-2.60136e-09	3.37558
10751631	chr19:10751631:C:T	2.81326e-93	-2.54039	-6.54159e-09
10752171	chr19:10752171:C:T	2.98625e-93	-2.60136e-09	-2.48071
10752247	chr19:10752247:T:G	3.02832e-93	-2.46672	-6.54159e-09
10753089	chr19:10753089:A:C	2.98649e-93	-2.60136e-09	-2.48063
10753521	chr19:10753521:CACTT:C	4.03725e-94	-2.04558	-2.43617
10753975	chr19:10753975:G:A	7.58468e-93	-2.60136e-09	-1.5486
10754102	chr19:10754102:G:A	2.33314e-94	-2.68725	-2.34285
10754365	chr19:10754365:G:A	3.95312e-93	-2.60136e-09	-2.20022
10754840	chr19:10754840:C:T	6.77555e-93	-2.60136e-09	-1.66141
10755047	chr19:10755047:C:T	5.49381e-93	-2.60136e-09	-1.87111
10755221	chr19:10755221:A:G	5.15314e-93	-2.60136e-09	-1.93512
10755563	chr19:10755563:C:T	3.06681e-93	-2.60136e-09	-2.45409
10755656	chr19:10755656:T:G	3.01569e-93	-2.60136e-09	-2.4709
10755788	chr19:10755788:C:T	3.07973e-92	-2.60136e-09	-0.147302
10755915	chr19:10755915:T:C	4.81744e-94	-2.37713	-1.92794
10755939	chr19:10755939:T:C	3.94257e-94	-2.35606	-2.14943
10756212	chr19:10756212:T:C	2.2795e-94	-2.7674	-2.28596
10756451	chr19:10756451:C:T	2.58557e-93	-2.62478	-6.54159e-09
10756543	chr19:10756543:G:A	5.72378e-94	-2.34207	-1.79062
10756772	chr19:10756772:G:A	9.26771e-94	-2.25663	-1.39415
10756841	chr19:10756841:G:C	4.0568e-93	-0.728762	-1.44557
10756985	chr19:10756985:G:T	5.30247e-93	-2.60136e-09	-1.90656
10757165	chr19:10757165:C:T	3.01033e-93	-2.60136e-09	-2.47268
10757176	chr19:10757176:G:T	4.12918e-94	-2.01117	-2.44807
10757258	chr19:10757258:CTTG:C	2.90458e-93	-0.933923	-1.57452
10757583	chr19:10757583:T:A	3.634e-94	-2.29726	-2.28972
10757827	chr19:10757827:C:A	2.98646e-93	-2.60136e-09	-2.48064
10757881	chr19:10757881:T:G	2.17304e-94	-2.84026	-2.26092
10758899	chr19:10758899:C:T	4.00024e-93	-2.60136e-09	-2.18837
10759077	chr19:10759077:G:T	1.29297e-92	-2.60136e-09	-1.0152
10759817	chr19:10759817:A:G	3.07414e-93	-2.60136e-09	-2.4517
10760190	chr19:10760190:T:C	4.36127e-94	-2.28126	-2.12329
10760292	chr19:10760292:C:T	3.83652e-93	-2.60136e-09	-2.23016
10760295	chr19:10760295:C:G	3.82377e-93	-2.60136e-09	-2.23349
10760709	chr19:10760709:C:T	1.82564e-94	-2.84207	-2.43332
10760766	chr19:10760766:C:G	1.78676e-94	-2.82343	-2.47347
10761093	chr19:10761093:A:G	3.82854e-93	-2.60136e-09	-2.23225
10761114	chr19:10761114:G:C	1.81737e-94	-2.83888	-2.44105
10761422	chr19:10761422:A:G	5.25548e-93	-2.60136e-09	-1.91546
10761525	chr19:10761525:C:G	5.11265e-93	-2.60136e-09	-1.94301
10761755	chr19:10761755:G:T	3.6082e-94	-2.18853	-2.40557
10761803	chr19:10761803:A:G	1.91043e-94	-2.84206	-2.38792
10762553	chr19:10762553:A:G	2.9862e-93	-2.60136e-09	-2.48073
10762673	chr19:10762673:C:T	1.10995e-92	-0.639463	-0.528363
10762738	chr19:10762738:C:T	1.83991e-94	-2.83685	-2.43075
10762820	chr19:10762820:AGG:A	2.43082e-91	1.91867	-6.54159e-09
10763355	chr19:10763355:T:C	1.9911e-94	-2.84201	-2.34661
10763496	chr19:10763496:G:A	1.86226e-94	-2.84099	-2.41453
10763859	chr19:10763859:C:T	1.85839e-94	-2.8389	-2.41871
10764464	chr19:10764464:G:A	3.83038e-93	-2.60136e-09	-2.23176
10764482	chr19:10764482:A:C	3.12294e-93	-2.60136e-09	-2.43596
10764771	chr19:10764771:T:C	3.36209e-93	-2.60136e-09	-2.36217
10764815	chr19:10764815:T:G	2.98865e-93	-2.60136e-09	-2.47991
10764828	chr19:10764828:C:T	3.99255e-93	-2.60136e-09	-2.1903
10765248	chr19:10765248:A:G	4.2757e-93	-2.60136e-09	-2.12178
10765249	chr19:10765249:C:T	3.3732e-93	-2.60136e-09	-2.35887
10766711	chr19:10766711:G:A	1.77729e-94	-2.83757	-2.46465
10766728	chr19:10766728:C:T	3.3732e-93	-2.60136e-09	-2.35887
10766880	chr19:10766880:C:G	8.89127e-93	-2.60136e-09	-1.38966
10767131	chr19:10767131:C:G	3.64302e-93	-2.60136e-09	-2.28192
10767176	chr19:10767176:A:G	4.78689e-93	-2.60136e-09	-2.00885
10767468	chr19:10767468:C:T	4.87503e-93	-1.42226	-0.568346
10768167	chr19:10768167:C:T	2.01378e-94	-2.84159	-2.33571
10768280	chr19:10768280:T:C	3.80646e-93	-2.60136e-09	-2.23803
10768875	chr19:10768875:A:G	4.66114e-93	-2.60136e-09	-2.03547
10769119	chr19:10769119:C:T	3.83038e-93	-2.60136e-09	-2.23176
10769319	chr19:10769319:C:T	8.16244e-92	-2.60136e-09	0.8274
10769708	chr19:10769708:G:A	3.8283e-93	-2.60136e-09	-2.23231
10770019	chr19:10770019:T:C	3.90559e-93	-2.60136e-09	-2.21232
10770032	chr19:10770032:T:C	3.83038e-93	-2.60136e-09	-2.23176
10770339	chr19:10770339:G:A	2.09692e-94	-2.72983	-2.40701
10770446	chr19:10770446:C:T	3.83462e-93	-2.60136e-09	-2.23066
10770567	chr19:10770567:C:T	1.30814e-92	-1.00354	-6.54159e-09
10770574	chr19:10770574:G:C	1.80029e-93	-1.07923	-1.90755
10770782	chr19:10770782:C:T	1.01594e-92	-1.25633	-6.54159e-09
10770853	chr19:10770853:G:A	3.83038e-93	-2.60136e-09	-2.23176
10771252	chr19:10771252:A:G	2.99353e-93	-2.60136e-09	-2.47827
10771318	chr19:10771318:A:G	3.09652e-93	-2.44445	-6.54159e-09
10771539	chr19:10771539:CT:C	3.56797e-94	-2.20637	-2.39895
10771656	chr19:10771656:T:C	3.33394e-93	-2.60136e-09	-2.37058
10771734	chr19:10771734:T:C	3.17483e-93	-2.60136e-09	-2.41947
10772450	chr19:10772450:C:G	3.57555e-94	-2.18924	-2.41396
10772471	chr19:10772471:C:G	3.83038e-93	-2.60136e-09	-2.23176
10772688	chr19:10772688:A:G	4.66114e-93	-2.60136e-09	-2.03547
10773065	chr19:10773065:C:T	3.338e-93	-1.6759	-0.69346
10773066	chr19:10773066:A:G	1.79647e-94	-2.82646	-2.46503
10773300	chr19:10773300:G:A	2.31561e-94	-2.83843	-2.19921
10773574	chr19:10773574:G:A	1.53581e-92	-0.843087	-6.54159e-09
10773707	chr19:10773707:A:G	3.81923e-93	-2.60136e-09	-2.23468
10773779	chr19:10773779:T:G	7.10538e-93	-2.60136e-09	-1.61388
10773891	chr19:10773891:T:C	3.07239e-93	-2.60136e-09	-2.45227
10773993	chr19:10773993:A:G	3.61035e-93	-2.60136e-09	-2.29092
10774285	chr19:10774285:C:A	3.83038e-93	-2.60136e-09	-2.23176
10774433	chr19:10774433:A:G	3.37497e-93	-2.60136e-09	-2.35834
10774528	chr19:10774528:G:A	3.2029e-93	-2.60136e-09	-2.41067
10774544	chr19:10774544:A:G	3.82985e-93	-2.60136e-09	-2.2319
10774772	chr19:10774772:TA:T	3.38709e-93	-2.60136e-09	-2.35476
10775186	chr19:10775186:T:A	3.83207e-93	-2.60136e-09	-2.23132
10775206	chr19:10775206:A:C	3.84051e-93	-2.60136e-09	-2.22912
10775309	chr19:10775309:T:A	1.43072e-92	-2.60136e-09	-0.913969
10775530	chr19:10775530:G:T	1.06649e-93	-1.75832	-1.75204
10775836	chr19:10775836:T:C	3.83038e-93	-2.60136e-09	-2.23176
10775992	chr19:10775992:G:A	3.83038e-93	-2.60136e-09	-2.23176
10776038	chr19:10776038:T:C	3.83338e-93	-2.60136e-09	-2.23098
10776045	chr19:10776045:T:C	3.83038e-93	-2.60136e-09	-2.23176
10776065	chr19:10776065:C:T	3.83038e-93	-2.60136e-09	-2.23176
10776309	chr19:10776309:T:G	3.83038e-93	-2.60136e-09	-2.23176
10776344	chr19:10776344:G:A	3.83038e-93	-2.60136e-09	-2.23176
10776363	chr19:10776363:G:A	3.83038e-93	-2.60136e-09	-2.23176
10776581	chr19:10776581:C:T	4.20267e-93	-2.60136e-09	-2.13901
10776714	chr19:10776714:T:C	3.02036e-93	-2.60136e-09	-2.46935
10776950	chr19:10776950:T:C	8.82518e-90	-2.60136e-09	5.51064
10777664	chr19:10777664:A:G	3.83953e-93	-2.60136e-09	-2.22938
10777946	chr19:10777946:A:G	3.83277e-93	-2.60136e-09	-2.23114
10777948	chr19:10777948:C:T	6.42296e-92	-0.252907	0.840642
10777972	chr19:10777972:C:T	3.85651e-93	-2.60136e-09	-2.22497
10778091	chr19:10778091:A:G	4.79908e-93	-2.60136e-09	-2.0063
10778390	chr19:10778390:G:A	1.78408e-94	-2.81781	-2.4806
10778400	chr19:10778400:T:C	1.83955e-94	-2.78995	-2.47784
10778530	chr19:10778530:T:G	4.78027e-93	-2.60136e-09	-2.01023
10778948	chr19:10778948:A:G	3.84895e-93	-2.60136e-09	-2.22693
10779163	chr19:10779163:T:C	2.00871e-94	-2.83261	-2.34721
10779752	chr19:10779752:C:A	4.51449e-93	-2.60136e-09	-2.06744
10780025	chr19:10780025:T:G	4.76309e-93	-2.60136e-09	-2.01383
10780636	chr19:10780636:C:T	1.46475e-92	-2.60136e-09	-0.890457
10780660	chr19:10780660:G:T	1.83157e-94	-2.80607	-2.46607
10780943	chr19:10780943:A:G	1.5579e-92	-2.60136e-09	-0.828803
10781096	chr19:10781096:C:T	4.73585e-93	-2.60136e-09	-2.01957
10781170	chr19:10781170:G:A	1.77473e-94	-2.83081	-2.47285
10781244	chr19:10781244:T:C	3.79271e-94	-2.28754	-2.2567
10781474	chr19:10781474:AC:A	1.76084e-94	-2.83272	-2.4788
10781492	chr19:10781492:G:T	4.48095e-93	-2.60136e-09	-2.07489
10781870	chr19:10781870:G:A	3.44336e-93	-2.60136e-09	-2.33828
10782205	chr19:10782205:G:A	2.13229e-93	-0.942524	-1.87501
10782444	chr19:10782444:C:T	3.94184e-93	-2.60136e-09	-2.20308
10783564	chr19:10783564:A:G	1.74971e-94	-2.84121	-2.47666
10783993	chr19:10783993:C:T	3.06925e-93	-2.60136e-09	-2.4533
10784052	chr19:10784052:G:A	7.84505e-94	-2.1663	-1.65113
10784246	chr19:10784246:T:C	3.22289e-93	-2.60136e-09	-2.40445
10784703	chr19:10784703:T:C	1.78696e-94	-2.84129	-2.45551
10784782	chr19:10784782:G:A	4.58743e-93	-2.60136e-09	-2.05141
10784969	chr19:10784969:G:A	3.03142e-93	-2.60136e-09	-2.4657
10784994	chr19:10784994:T:C	1.74269e-94	-2.8417	-2.48018
10785186	chr19:10785186:C:T	6.92226e-93	-2.60136e-09	-1.63999
10785282	chr19:10785282:T:C	6.64623e-93	-2.60136e-09	-1.68068
10785306	chr19:10785306:T:C	2.99777e-93	-2.60136e-09	-2.47686
10785728	chr19:10785728:C:G	1.75037e-94	-2.83676	-2.48073
10786015	chr19:10786015:G:A	4.62256e-93	-2.04378	-6.54159e-09
10786090	chr19:10786090:A:G	1.78918e-94	-2.83915	-2.45641
10786937	chr19:10786937:G:A	1.7481e-94	-2.84057	-2.47822
10787080	chr19:10787080:TC:T	2.31289e-92	-0.433644	-6.54159e-09
10787161	chr19:10787161:C:G	4.5215e-93	-2.60136e-09	-2.06588
10787240	chr19:10787240:C:T	3.44336e-93	-2.60136e-09	-2.33828
10787303	chr19:10787303:A:G	4.1073e-93	-2.60136e-09	-2.16196
10787668	chr19:10787668:T:A	3.44478e-93	-2.60136e-09	-2.33787
10787861	chr19:10787861:T:G	1.82418e-94	-2.84197	-2.43422
10787870	chr19:10787870:A:G	1.78632e-94	-2.84207	-2.45509
10788147	chr19:10788147:C:T	2.24503e-93	-2.76601	-6.54159e-09
10788256	chr19:10788256:T:A	4.33172e-93	-2.60136e-09	-2.10876
10788420	chr19:10788420:G:A	1.35286e-92	-2.60136e-09	-0.969925
10788645	chr19:10788645:C:G	2.79968e-92	-0.242638	-6.54159e-09
10788768	chr19:10788768:G:A	1.96185e-91	-2.60136e-09	1.70433
10789266	chr19:10789266:G:A	1.77125e-93	-2.11009	-0.892951
10789818	chr19:10789818:G:A	2.79764e-92	-0.243367	-6.54159e-09
10789957	chr19:10789957:C:T	1.01935e-92	-1.11871	-0.134274
10790764	chr19:10790764:G:A	4.91422e-83	22.8188	-1.77557
10790882	chr19:10790882:C:T	4.47607e-93	-2.60136e-09	-2.07598
10791157	chr19:10791157:C:T	2.0827e-94	-2.81764	-2.32601
10791167	chr19:10791167:A:C	4.51692e-93	-2.60136e-09	-2.0669
10791463	chr19:10791463:A:G	6.97065e-93	-2.60136e-09	-1.63302
10791507	chr19:10791507:CA:C	2.77941e-92	-0.249905	-6.54159e-09
10791547	chr19:10791547:CCAGCCGGTCACAA:C	2.42039e-94	-2.84005	-2.15333
10791944	chr19:10791944:T:C	2.53081e-94	-2.69929	-2.24949
10792015	chr19:10792015:C:G	4.52471e-93	-2.60136e-09	-2.06518
10792057	chr19:10792057:C:T	2.5733e-93	-2.62954	-6.54159e-09
10793296	chr19:10793296:G:A	3.54839e-83	22.419	-1.70136
10793804	chr19:10793804:C:T	7.80112e-93	-0.321779	-1.19868
10794226	chr19:10794226:A:G	4.78857e-93	-1.80187	-0.206626
10794537	chr19:10794537:T:A	2.48726e-91	3.88551	-1.94388
10794806	chr19:10794806:C:G	6.37167e-92	-2.60136e-09	0.579718
10795597	chr19:10795597:A:C	3.78799e-93	-2.60136e-09	-2.24289
10796212	chr19:10796212:C:T	2.38809e-91	-2.60136e-09	1.90093
10796610	chr19:10796610:A:G	3.01893e-89	9.21846	-2.47794
10796749	chr19:10796749:T:A	4.84497e-93	-1.53327	-0.463512
10797060	chr19:10797060:G:A	3.17233e-93	-2.60136e-09	-2.42026
10797138	chr19:10797138:G:T	1.41398e-88	-2.60136e-09	8.28461
10797842	chr19:10797842:C:G	1.93077e-91	-2.60136e-09	1.68836
10798014	chr19:10798014:T:G	6.01164e-94	-2.09726	-1.98636
10798025	chr19:10798025:T:C	3.83922e-83	22.5224	-1.72599
10798404	chr19:10798404:C:T	2.04188e-92	-2.60136e-09	-0.558273
10799238	chr19:10799238:G:A	1.73752e-93	-2.45388	-0.568384
10799277	chr19:10799277:C:T	1.20864e-83	21.3214	-1.68076
10799333	chr19:10799333:CTT:C	3.14386e-93	-2.60136e-09	-2.42928
10799419	chr19:10799419:T:C	3.78667e-93	-2.60136e-09	-2.24324
10799530	chr19:10799530:TTTTG:T	2.14399e-92	-0.670666	0.161189
10799531	chr19:10799531:TTTG:T	4.57962e-94	-2.79332	-1.56237
10800104	chr19:10800104:A:G	5.59731e-89	9.36954	-2.01165
10801175	chr19:10801175:G:A	6.1828e-91	-2.60136e-09	2.85221
10801918	chr19:10801918:A:C	3.73734e-93	-2.60136e-09	-2.25635
10801960	chr19:10801960:A:G	3.70561e-93	-2.60136e-09	-2.26488
10802610	chr19:10802610:C:G	2.12592e-93	-2.82052	-6.54159e-09
10802843	chr19:10802843:T:C	3.75467e-93	-2.60136e-09	-2.25173
10803073	chr19:10803073:C:T	2.67953e-92	-2.31627	2.02977
10803184	chr19:10803184:G:A	6.18523e-92	0.604772	-0.0547518
10803461	chr19:10803461:C:T	2.9868e-93	-2.60136e-09	-2.48053
10803465	chr19:10803465:C:T	1.90575e-91	1.67532	-6.54159e-09
10803716	chr19:10803716:A:G	3.58096e-93	-2.60136e-09	-2.2991
10804225	chr19:10804225:T:C	4.911e-93	-2.60136e-09	-1.98325
10804355	chr19:10804355:A:G	1.84265e-87	12.3397	-1.48768
10804508	chr19:10804508:T:C	4.03011e-93	-2.60136e-09	-2.18094
10804628	chr19:10804628:T:C	8.98979e-93	-2.49453	1.11589
10805093	chr19:10805093:A:G	4.63539e-93	-2.60136e-09	-2.04101
10805249	chr19:10805249:A:G	2.29946e-87	12.447	-1.37352
10805981	chr19:10805981:C:G	1.92874e-92	-2.60136e-09	-0.615278
10806008	chr19:10806008:C:T	4.87722e-83	23.2168	-2.18105
10806281	chr19:10806281:A:G	3.71236e-92	-2.60136e-09	0.0395232
10806430	chr19:10806430:G:A	3.37732e-93	-2.60136e-09	-2.35765
10806468	chr19:10806468:C:T	3.35951e-91	-2.60136e-09	2.24224
10806766	chr19:10806766:G:C	1.24297e-86	13.3646	-0.603715
10807123	chr19:10807123:A:G	1.79119e-91	-2.32485	3.93818
10807182	chr19:10807182:C:T	6.40473e-91	-2.60136e-09	2.88748
10807257	chr19:10807257:C:T	3.62152e-92	-2.60136e-09	0.0147514
10807348	chr19:10807348:C:A	5.93014e-91	-2.60136e-09	2.81049
10807470	chr19:10807470:G:A	3.80399e-93	-2.60136e-09	-2.23868
10808008	chr19:10808008:TGGTG:T	3.19937e-93	-2.60136e-09	-2.41177
10808114	chr19:10808114:G:A	4.03019e-93	-2.60136e-09	-2.18092
10808643	chr19:10808643:C:T	8.56432e-93	-2.60136e-09	-1.42712
10808773	chr19:10808773:G:A	3.61135e-92	0.0119385	-6.54159e-09
10809224	chr19:10809224:T:C	4.02802e-93	-2.60136e-09	-2.18145
10809439	chr19:10809439:A:G	1.3963e-92	-0.938315	-6.54159e-09
10809639	chr19:10809639:C:T	1.81244e-94	-2.80311	-2.47953
10810142	chr19:10810142:T:G	1.06288e-91	1.09142	-6.54159e-09
10810258	chr19:10810258:C:T	6.37425e-93	-2.60136e-09	-1.72246
10810573	chr19:10810573:G:A	4.02802e-93	-2.60136e-09	-2.18145
10811295	chr19:10811295:G:A	4.81753e-93	-2.60136e-09	-2.00247
10811465	chr19:10811465:A:G	4.47269e-93	-2.60136e-09	-2.07674
10812051	chr19:10812051:G:C	4.48849e-93	-2.60136e-09	-2.07321
10812192	chr19:10812192:C:G	1.64994e-92	-2.60136e-09	-0.771404
10813171	chr19:10813171:G:A	4.46153e-93	-2.60136e-09	-2.07924
10813482	chr19:10813482:T:A	8.3189e-93	-1.4562	-6.54159e-09
10813680	chr19:10813680:G:A	2.99843e-93	-2.60136e-09	-2.47664
10813827	chr19:10813827:A:AAAG	2.85575e-93	-2.47168	-0.0537118
10814036	chr19:10814036:C:A	3.24508e-93	-2.5345	0.136909
10814820	chr19:10814820:C:T	7.6964e-92	-2.37169	3.1403
10815047	chr19:10815047:G:A	4.22356e-93	-2.60136e-09	-2.13405
10815236	chr19:10815236:A:G	1.09943e-91	-2.60136e-09	1.12524
10815887	chr19:10815887:C:T	3.63552e-93	-2.28398	-6.54159e-09
10815935	chr19:10815935:G:A	1.43694e-92	-2.31737	1.40774
10816212	chr19:10816212:C:T	4.09792e-93	-2.60136e-09	-2.16425
10816375	chr19:10816375:G:A	1.12143e-92	-2.60136e-09	-1.15753
10816471	chr19:10816471:G:A	4.02802e-93	-2.60136e-09	-2.18145
10816648	chr19:10816648:G:A	1.18728e-90	-2.60136e-09	3.50469
10816864	chr19:10816864:T:C	3.69263e-87	13.2659	-1.71882
10816895	chr19:10816895:G:A	3.99525e-93	-2.60136e-09	-2.18962
10817443	chr19:10817443:A:G	1.83063e-91	-2.60136e-09	1.6351
10817610	chr19:10817610:TC:T	4.23678e-93	-2.60136e-09	-2.13093
10818345	chr19:10818345:C:T	3.4954e-93	-2.60136e-09	-2.32328
10818492	chr19:10818492:C:T	3.17018e-93	-0.123246	-2.29769
10818611	chr19:10818611:G:C	5.75398e-93	-2.49183	0.66699
10818904	chr19:10818904:G:A	1.23168e-92	-2.60136e-09	-1.06376
10819098	chr19:10819098:A:G	2.52931e-93	-2.64678	-6.54159e-09
10819629	chr19:10819629:G:A	1.87455e-92	-2.32546	1.68168
10820159	chr19:10820159:T:TCACTGAG	1.61702e-91	-2.60136e-09	1.51102
10820730	chr19:10820730:G:A	3.27848e-93	-0.0896537	-2.29769
10821032	chr19:10821032:C:T	5.20116e-93	-2.60136e-09	-1.92585
10821206	chr19:10821206:A:G	3.9364e-93	-2.60136e-09	-2.20446
10821572	chr19:10821572:C:T	4.02802e-93	-2.60136e-09	-2.18145
10821914	chr19:10821914:G:A	3.13044e-93	-2.43355	-6.54159e-09
10822114	chr19:10822114:G:A	1.43047e-90	-2.60136e-09	3.69103
10823153	chr19:10823153:T:C	8.15367e-94	-2.40001	-1.37883
10823335	chr19:10823335:G:A	4.03895e-93	-2.60136e-09	-2.17874
10823930	chr19:10823930:G:GC	5.27586e-93	-2.41326	0.501672
10824147	chr19:10824147:T:C	2.45171e-87	12.1383	-1.00074
10825310	chr19:10825310:G:A	1.93486e-92	-2.30845	1.69634
10825483	chr19:10825483:A:G	2.81328e-92	2.10721	-2.345
10825693	chr19:10825693:A:AG	1.59611e-91	-2.60136e-09	1.49801
10826137	chr19:10826137:G:C	4.43339e-92	-2.60136e-09	0.21702
10826138	chr19:10826138:G:T	1.03012e-91	1.06011	-6.54159e-09
10826176	chr19:10826176:C:T	7.96589e-93	-2.49644	0.996875
10828342	chr19:10828342:C:T	9.14258e-93	-1.36179	-6.54159e-09
10828900	chr19:10828900:G:C	3.29151e-92	-2.60136e-09	-0.0807973
10829421	chr19:10829421:G:A	2.17873e-93	-2.79598	-6.54159e-09
10830042	chr19:10830042:A:G	1.14236e-92	-2.48921	1.35016
10830743	chr19:10830743:C:T	4.31558e-93	-2.60136e-09	-2.1125
10831094	chr19:10831094:G:A	5.02871e-93	-2.60136e-09	-1.95957
10831315	chr19:10831315:A:T	9.33972e-94	-2.33503	-1.30801
10831432	chr19:10831432:C:T	3.25532e-92	-2.60136e-09	-0.0918531
10831718	chr19:10831718:T:C	3.70536e-93	-2.60136e-09	-2.26495
10832409	chr19:10832409:G:A	3.61789e-93	-2.60136e-09	-2.28884
10832423	chr19:10832423:A:G	3.06398e-93	-2.60136e-09	-2.45501
10832662	chr19:10832662:G:A	6.29128e-92	-2.60136e-09	0.56702
10833364	chr19:10833364:A:G	5.18615e-88	11.6233	-2.0391
10833742	chr19:10833742:C:T	8.51634e-91	-2.60136e-09	3.17243
10833848	chr19:10833848:A:C	6.63497e-93	-2.60136e-09	-1.68237
10834721	chr19:10834721:T:C	4.18545e-93	-2.60136e-09	-2.14311
10835145	chr19:10835145:C:T	4.18545e-93	-2.60136e-09	-2.14311
10835441	chr19:10835441:A:G	5.57079e-93	-2.56452	0.707332
10835740	chr19:10835740:C:T	2.24628e-84	19.5692	-1.61137
10835766	chr19:10835766:C:T	2.99983e-93	-2.60136e-09	-2.47617
10836325	chr19:10836325:C:T	2.08214e-93	-2.84133	-6.54159e-09
10836846	chr19:10836846:T:C	3.56692e-88	11.3811	-2.17123
10837163	chr19:10837163:C:T	3.78896e-93	-2.60136e-09	-2.24264
10837355	chr19:10837355:G:A	4.17228e-84	20.3982	-1.82121
10837398	chr19:10837398:C:G	3.4257e-92	-0.0408388	-6.54159e-09
10837416	chr19:10837416:A:T	4.66995e-93	-2.60136e-09	-2.03358
10838118	chr19:10838118:A:T	5.81573e-93	-2.60136e-09	-1.81416
10838149	chr19:10838149:A:G	2.38503e-88	10.9702	-2.16275
10838282	chr19:10838282:T:C	2.09983e-94	-2.81326	-2.32219
10838431	chr19:10838431:A:C	2.68418e-92	-0.284768	-6.54159e-09
10840708	chr19:10840708:G:A	2.78411e-81	26.0521	-0.971927
10841192	chr19:10841192:A:G	4.94921e-88	11.968	-2.4306
10841851	chr19:10841851:C:G	4.81323e-93	-2.60136e-09	-2.00336
10842282	chr19:10842282:A:G	6.85365e-82	24.6808	-1.00235
10842362	chr19:10842362:A:G	5.60082e-88	12.1071	-2.44598
10843147	chr19:10843147:G:A	6.57571e-93	-2.60136e-09	-1.69135
10843159	chr19:10843159:C:G	4.84524e-93	-2.60136e-09	-1.99673
10843603	chr19:10843603:CAGTT:C	9.58788e-92	-2.60136e-09	0.988356
10844274	chr19:10844274:A:G	5.55323e-89	9.41079	-2.06079
10845047	chr19:10845047:C:T	3.53578e-93	-2.60136e-09	-2.31179
10845692	chr19:10845692:A:C	1.93473e-94	-2.73739	-2.47996
10846281	chr19:10846281:C:T	6.55748e-93	-2.60136e-09	-1.69412
10846313	chr19:10846313:C:T	1.95544e-93	-1.45909	-1.44502
10846374	chr19:10846374:T:A	4.30987e-89	8.96821	-1.87169
10847057	chr19:10847057:A:G	3.07798e-93	-2.27048	-0.179971
10847586	chr19:10847586:C:T	3.56123e-93	-2.60136e-09	-2.30462
10847683	chr19:10847683:C:A	2.47765e-93	-2.66742	-6.54159e-09
10848474	chr19:10848474:C:T	1.30134e-92	-1.00875	-6.54159e-09
10848984	chr19:10848984:A:T	2.77373e-93	-0.510652	-2.04388
10849862	chr19:10849862:C:T	2.05411e-93	-0.459338	-2.39555
10849871	chr19:10849871:T:C	3.77026e-93	-2.60136e-09	-2.24758
10849873	chr19:10849873:TG:T	6.54116e-92	-2.60136e-09	0.605971
10849921	chr19:10849921:C:T	4.09166e-93	-2.60136e-09	-2.16578
10850320	chr19:10850320:G:A	2.535e-93	-2.64454	-6.54159e-09
10850597	chr19:10850597:G:A	1.11881e-92	1.21771	-2.37759
10851696	chr19:10851696:T:C	2.13443e-92	1.84628	-2.36022
10851764	chr19:10851764:T:C	7.22201e-92	3.10735	-2.40236
10851954	chr19:10851954:G:A	2.49006e-93	-2.66242	-6.54159e-09
10852229	chr19:10852229:A:G	3.36156e-93	-2.60136e-09	-2.36232
10852298	chr19:10852298:G:C	1.23567e-89	6.25222	-0.404994
10852430	chr19:10852430:G:A	5.28217e-92	-2.60136e-09	0.392193
10852787	chr19:10852787:T:G	3.36066e-93	-2.60136e-09	-2.36259
10852866	chr19:10852866:T:A	8.89024e-93	-2.60136e-09	-1.38977
10853583	chr19:10853583:G:C	6.97837e-92	0.851889	-0.181217
10853799	chr19:10853799:T:C	2.48085e-91	3.72649	-1.78745
10853898	chr19:10853898:TG:T	1.63184e-93	-0.629813	-2.45521
10853918	chr19:10853918:T:A	5.08736e-93	-2.60136e-09	-1.94797
10853956	chr19:10853956:G:A	3.81863e-90	4.88669	-0.213769
10853963	chr19:10853963:G:A	2.99001e-93	-2.60136e-09	-2.47945
10854594	chr19:10854594:C:T	2.00795e-90	4.81002	-0.779874
10854681	chr19:10854681:TC:T	7.80368e-93	-2.60136e-09	-1.52013
10855614	chr19:10855614:C:T	3.53666e-93	-2.60136e-09	-2.31155
10856658	chr19:10856658:C:T	1.13454e-92	-2.60136e-09	-1.14592
10858436	chr19:10858436:C:T	2.94983e-93	-2.49298	-6.54159e-09
10858673	chr19:10858673:C:T	2.39236e-93	-2.70245	-6.54159e-09
10859147	chr19:10859147:G:A	1.89676e-94	-2.75833	-2.47884
10859469	chr19:10859469:G:A	2.70313e-93	-2.58032	-6.54159e-09
10859882	chr19:10859882:A:G	5.64539e-94	-2.84065	-1.30582
10860309	chr19:10860309:A:G	2.14349e-90	4.94229	-0.846827
10860782	chr19:10860782:A:G	3.38151e-93	-2.60136e-09	-2.35641
10861137	chr19:10861137:A:G	3.36044e-93	-2.60136e-09	-2.36266
10861556	chr19:10861556:G:A	2.98985e-93	-2.60136e-09	-2.47951
10861747	chr19:10861747:T:G	4.6367e-92	-2.60136e-09	0.261859
10861961	chr19:10861961:C:T	2.99116e-93	-2.60136e-09	-2.47907
10862891	chr19:10862891:G:A	3.2814e-90	6.6498	-2.12851
10862932	chr19:10862932:C:CA	5.91289e-92	-2.60136e-09	0.504992
10864204	chr19:10864204:C:T	8.76081e-93	-2.60136e-09	-1.40444
10864755	chr19:10864755:A:G	2.98967e-93	-2.60136e-09	-2.47956
10865390	chr19:10865390:G:A	2.28994e-92	-2.60136e-09	-0.443616
10865729	chr19:10865729:T:C	1.98524e-92	-0.586403	-6.54159e-09
10865958	chr19:10865958:T:A	5.30334e-90	6.9336	-1.93224
10867330	chr19:10867330:C:T	1.90507e-93	-0.528095	-2.40211
10867513	chr19:10867513:G:A	9.42468e-93	-2.60136e-09	-1.3314
10867998	chr19:10867998:A:C	5.22312e-93	-1.92163	-6.54159e-09
10869503	chr19:10869503:G:C	8.99315e-93	-2.60136e-09	-1.37827
10869890	chr19:10869890:A:G	2.6357e-92	-2.60136e-09	-0.302994
10869923	chr19:10869923:C:T	3.49739e-93	-2.60136e-09	-2.32271
10870385	chr19:10870385:G:A	2.98755e-93	-2.60136e-09	-2.48028
10871122	chr19:10871122:G:A	3.35987e-93	-2.60136e-09	-2.36283
10871135	chr19:10871135:G:T	1.79296e-94	-2.81294	-2.48051
10871235	chr19:10871235:G:A	4.05247e-93	-2.60136e-09	-2.1754
10872468	chr19:10872468:G:C	6.27514e-93	-2.60136e-09	-1.73813
10873959	chr19:10873959:G:A	7.78857e-93	-2.60136e-09	-1.52207
10874682	chr19:10874682:G:A	3.85781e-93	-2.60136e-09	-2.22463
10874686	chr19:10874686:C:T	3.42474e-90	6.6954	-2.13135
10874813	chr19:10874813:G:A	4.83134e-93	0.217951	-2.21756
10874917	chr19:10874917:C:T	8.51627e-93	-2.60136e-09	-1.43275
10875016	chr19:10875016:C:G	1.30912e-91	-2.60136e-09	1.2998
10875342	chr19:10875342:T:A	9.86403e-93	-2.60136e-09	-1.28583
10875625	chr19:10875625:C:T	3.49372e-93	-2.60136e-09	-2.32376
10875823	chr19:10875823:A:G	1.23059e-91	-2.60136e-09	1.23793
10875959	chr19:10875959:C:T	8.82502e-93	-2.60136e-09	-1.39714
10875995	chr19:10875995:G:A	1.67487e-89	6.38806	-0.236712
10876233	chr19:10876233:C:T	2.94936e-90	6.54505	-2.13044
10876337	chr19:10876337:A:G	2.03819e-92	1.43692	-1.997
10876816	chr19:10876816:G:A	3.51941e-93	-2.60136e-09	-2.31644
10877750	chr19:10877750:T:C	4.34426e-93	-2.60136e-09	-2.10587
10878178	chr19:10878178:G:C	3.13759e-93	-2.60136e-09	-2.43127
10878209	chr19:10878209:A:T	4.29764e-93	-2.60136e-09	-2.11666
10879653	chr19:10879653:C:T	2.02613e-93	-0.465819	-2.40278
10880062	chr19:10880062:T:G	1.81088e-91	-2.60136e-09	1.62425
10880215	chr19:10880215:A:G	4.29988e-93	-2.60136e-09	-2.11614
10881151	chr19:10881151:G:A	3.02313e-90	4.78793	-0.348613
10881793	chr19:10881793:C:T	1.12566e-93	-1.03988	-2.41648
10882048	chr19:10882048:G:A	4.86408e-91	4.44132	-1.829
10882619	chr19:10882619:G:A	2.30639e-90	4.56513	-0.39642
10882752	chr19:10882752:G:T	2.80635e-93	-2.54284	-6.54159e-09
10882967	chr19:10882967:A:T	1.85868e-92	-2.60136e-09	-0.652277
10883050	chr19:10883050:G:T	5.49283e-93	-2.60136e-09	-1.87129
10883497	chr19:10883497:C:T	5.2399e-93	-2.60136e-09	-1.91843
10884026	chr19:10884026:TTTTTCG:T	1.53123e-91	-2.60136e-09	1.45652
10884352	chr19:10884352:A:C	2.99622e-93	-2.60136e-09	-2.47738
10884589	chr19:10884589:G:C	2.94355e-92	-2.60136e-09	-0.192529
10884766	chr19:10884766:G:A	2.98648e-93	-2.60136e-09	-2.48063
10885715	chr19:10885715:C:T	3.28708e-90	4.80731	-0.284285
10885774	chr19:10885774:C:A	1.1216e-92	-2.60136e-09	-1.15739
10885847	chr19:10885847:G:GC	2.9628e-93	-2.01867	-0.469928
10887250	chr19:10887250:T:C	2.99441e-93	-2.60136e-09	-2.47798
10887305	chr19:10887305:A:G	3.36398e-93	-2.60136e-09	-2.3616
10887343	chr19:10887343:C:T	4.0295e-93	-0.1215	-2.05959
10888294	chr19:10888294:C:T	1.05024e-92	-2.60136e-09	-1.22313
10888398	chr19:10888398:A:G	4.28616e-93	-2.60136e-09	-2.11934
10888461	chr19:10888461:G:C	6.21151e-91	4.51952	-1.66267
10889025	chr19:10889025:A:C	9.4918e-93	-2.60136e-09	-1.3243
10889644	chr19:10889644:C:A	9.65595e-93	-2.60136e-09	-1.30715
10889645	chr19:10889645:C:A	9.59977e-93	-2.60136e-09	-1.31299
10890183	chr19:10890183:T:C	1.06582e-92	-1.2084	-6.54159e-09
10890318	chr19:10890318:A:G	1.22001e-93	-1.08335	-2.29253
10890467	chr19:10890467:C:A	1.16808e-93	-1.0498	-2.36957
10890569	chr19:10890569:A:G	8.65239e-91	4.07831	-0.890029
10891336	chr19:10891336:G:A	5.5532e-93	-1.86035	-6.54159e-09
10891400	chr19:10891400:G:C	3.25501e-93	-2.39453	-6.54159e-09
10891473	chr19:10891473:G:A	2.50301e-93	-2.65723	-6.54159e-09
10891551	chr19:10891551:A:G	4.29762e-93	-2.60136e-09	-2.11667
10891589	chr19:10891589:C:A	4.9808e-91	4.30894	-1.6729
10892685	chr19:10892685:C:T	2.11924e-92	-2.60136e-09	-0.521085
10892882	chr19:10892882:G:A	1.1814e-93	-1.03841	-2.36961
10893156	chr19:10893156:GC:G	1.17247e-93	-1.0438	-2.37182
10893554	chr19:10893554:G:A	1.51176e-90	4.34819	-0.601891
10894157	chr19:10894157:C:T	1.33633e-92	-1.84924	0.867025
10894202	chr19:10894202:G:A	3.49304e-93	-2.60136e-09	-2.32396
10894530	chr19:10894530:C:T	3.41449e-93	-2.3467	-6.54159e-09
10895219	chr19:10895219:C:T	1.40583e-92	-2.60136e-09	-0.931513
10895483	chr19:10895483:C:T	1.28276e-93	-0.956105	-2.36961
10896506	chr19:10896506:T:C	3.14827e-93	-2.60136e-09	-2.42788
10897881	chr19:10897881:G:A	7.33261e-93	-2.60136e-09	-1.5824
10897902	chr19:10897902:G:A	1.23184e-93	-0.996671	-2.36955
10897963	chr19:10897963:C:T	8.53881e-93	-2.60136e-09	-1.43011
10898049	chr19:10898049:A:G	2.74361e-92	-2.60136e-09	-0.262868
10898061	chr19:10898061:T:G	1.92549e-90	5.0203	-1.0321
10898589	chr19:10898589:G:C	2.15323e-94	-2.62988	-2.48046
10899161	chr19:10899161:G:C	7.34189e-93	-2.60136e-09	-1.58113
10899228	chr19:10899228:G:A	9.26975e-93	-2.60136e-09	-1.34797
10899278	chr19:10899278:C:T	1.69374e-90	6.19212	-2.33216
10899298	chr19:10899298:C:A	1.41087e-92	-0.927936	-6.54159e-09
10899541	chr19:10899541:C:T	5.35958e-93	-2.60136e-09	-1.89584
10899743	chr19:10899743:C:T	4.02901e-93	-2.60136e-09	-2.18121
10900205	chr19:10900205:G:A	4.68355e-92	0.271912	-6.54159e-09
10900596	chr19:10900596:T:C	1.09765e-92	-2.60136e-09	-1.17897
10901004	chr19:10901004:C:T	3.13985e-92	-2.60136e-09	-0.127967
10903579	chr19:10903579:T:A	2.64552e-89	6.60848	-6.54159e-09
10904475	chr19:10904475:C:A	4.0177e-93	-2.60136e-09	-2.18402
10904891	chr19:10904891:G:A	2.99272e-93	-2.60136e-09	-2.47855
10905400	chr19:10905400:C:T	2.57159e-90	5.17189	-0.894345
10906412	chr19:10906412:C:T	4.0177e-93	-2.60136e-09	-2.18402
10907727	chr19:10907727:G:A	5.24189e-91	3.80395	-1.11683
10907945	chr19:10907945:C:T	2.28334e-91	-2.60136e-09	1.85608
10908200	chr19:10908200:C:T	2.14343e-93	-2.81232	-6.54159e-09
10908867	chr19:10908867:G:A	2.22409e-92	-2.60136e-09	-0.472794
10909318	chr19:10909318:T:C	2.02989e-92	1.00915	-1.57331
10909405	chr19:10909405:T:C	3.80657e-91	4.81374	-2.44657
10910357	chr19:10910357:T:C	8.45557e-93	-2.60136e-09	-1.4399
10910588	chr19:10910588:A:G	9.66022e-91	-2.60136e-09	3.29846
10910711	chr19:10910711:G:A	3.95715e-93	-2.60136e-09	-2.1992
10911012	chr19:10911012:G:A	1.05985e-92	-2.60136e-09	-1.21402
10911483	chr19:10911483:T:C	8.45247e-91	4.10363	-0.938734
10912004	chr19:10912004:C:T	6.50507e-93	-2.60136e-09	-1.70215
10912059	chr19:10912059:C:T	3.02752e-90	-2.60136e-09	4.44077
10912355	chr19:10912355:C:T	8.25777e-93	-2.60136e-09	-1.46357
10912718	chr19:10912718:C:T	6.27643e-94	-2.5293	-1.51121
10912758	chr19:10912758:C:T	1.12181e-91	1.53431	-0.38892
10913523	chr19:10913523:G:A	4.00961e-93	-2.60136e-09	-2.18603
10913885	chr19:10913885:G:A	4.05025e-93	-2.60136e-09	-2.17595
10914075	chr19:10914075:A:G	2.98648e-93	-2.60136e-09	-2.48063
10914664	chr19:10914664:T:G	5.12077e-93	-1.94142	-6.54159e-09
10914824	chr19:10914824:G:C	2.20686e-93	-2.78316	-6.54159e-09
10914890	chr19:10914890:G:C	5.5694e-93	-2.60136e-09	-1.85744
10915380	chr19:10915380:C:G	1.54455e-92	-2.60136e-09	-0.83741
10915748	chr19:10915748:C:T	1.5716e-92	-2.60136e-09	-0.820049
10916288	chr19:10916288:C:T	4.24125e-93	-2.60136e-09	-2.12987
10916626	chr19:10916626:G:A	3.35558e-93	-2.60136e-09	-2.36411
10916837	chr19:10916837:C:T	2.16117e-94	-2.68028	-2.42638
10916950	chr19:10916950:C:A	3.83022e-91	4.59453	-2.22116
10917345	chr19:10917345:C:T	6.30478e-93	-1.73342	-6.54159e-09
10917363	chr19:10917363:G:C	7.23907e-94	-1.48766	-2.41016
10917595	chr19:10917595:G:C	5.63917e-94	-1.73714	-2.41044
10917963	chr19:10917963:C:T	2.48131e-93	-2.66594	-6.54159e-09
10918540	chr19:10918540:G:A	6.16693e-94	-2.02473	-2.03338
10918551	chr19:10918551:T:C	1.55449e-91	1.47159	-6.54159e-09
10918638	chr19:10918638:T:C	6.84919e-91	5.17647	-2.2219
10918733	chr19:10918733:C:T	8.01213e-93	-2.60136e-09	-1.49377
10918993	chr19:10918993:T:C	6.58279e-91	5.15229	-2.23739
10919060	chr19:10919060:G:A	6.39795e-91	3.73821	-0.851789
10919988	chr19:10919988:A:G	7.41851e-93	-1.68547	0.114721
10920258	chr19:10920258:T:C	1.50607e-92	-2.60136e-09	-0.862639
10920788	chr19:10920788:C:G	1.9792e-90	2.64752	1.36819
10920906	chr19:10920906:G:A	3.21913e-93	-2.60136e-09	-2.40562
10921036	chr19:10921036:C:T	2.11965e-93	-2.82348	-6.54159e-09
10921171	chr19:10921171:G:A	6.47061e-93	-2.60136e-09	-1.70746
10922852	chr19:10922852:G:A	6.99756e-93	-2.60136e-09	-1.62917
10923363	chr19:10923363:T:A	2.36015e-83	22.7602	-2.45037
10923906	chr19:10923906:C:T	4.62262e-93	-2.04377	-6.54159e-09
10924137	chr19:10924137:C:A	4.30171e-92	-2.60136e-09	0.186868
10924161	chr19:10924161:A:G	1.17398e-92	-2.60136e-09	-1.11174
10924491	chr19:10924491:G:A	3.11814e-93	-2.60136e-09	-2.43749
10924570	chr19:10924570:A:G	1.16525e-91	-2.60136e-09	1.18338
10924699	chr19:10924699:T:C	1.26327e-92	-2.60136e-09	-1.03844
10924928	chr19:10924928:A:G	3.30835e-91	4.55047	-2.32358
10926201	chr19:10926201:G:A	1.15397e-92	-2.60136e-09	-1.12893
10926478	chr19:10926478:G:A	4.86513e-93	-2.60136e-09	-1.99264
10926705	chr19:10926705:T:G	5.49802e-93	-2.60136e-09	-1.87034
10928608	chr19:10928608:G:A	2.31285e-93	-2.73625	-6.54159e-09
10929048	chr19:10929048:C:G	2.08139e-93	-2.84169	-6.54159e-09
10930279	chr19:10930279:T:G	3.10433e-90	4.46582	-6.54159e-09
10930473	chr19:10930473:C:T	1.23851e-92	-2.60136e-09	-1.05824
10930842	chr19:10930842:A:G	1.45029e-92	-2.60136e-09	-0.900379
10930862	chr19:10930862:T:G	8.71548e-90	6.20938	-0.711253
10930934	chr19:10930934:C:T	1.28531e-92	-2.60136e-09	-1.02114
10931060	chr19:10931060:C:T	6.50438e-91	4.87465	-1.97173
10931290	chr19:10931290:G:A	5.62042e-93	-2.60136e-09	-1.84832
10931523	chr19:10931523:C:T	4.29701e-93	-2.11681	-6.54159e-09
10932067	chr19:10932067:G:A	6.05406e-91	4.81519	-1.98402
10932482	chr19:10932482:T:C	3.84591e-93	-2.53292	0.3052
10932569	chr19:10932569:G:A	4.14228e-93	-2.15348	-6.54159e-09
10932854	chr19:10932854:C:T	7.13594e-93	-1.60958	-6.54159e-09
10932997	chr19:10932997:T:A	2.08067e-93	-2.84204	-6.54159e-09
10933428	chr19:10933428:A:C	9.99843e-94	-2.34732	-1.22756
10933508	chr19:10933508:T:C	5.23894e-93	-2.60136e-09	-1.91861
10933663	chr19:10933663:A:G	2.55126e-92	-2.60136e-09	-0.335558
10933851	chr19:10933851:C:T	1.52777e-92	-2.60136e-09	-0.848332
10933895	chr19:10933895:C:T	6.10008e-91	5.0836	-2.24486
10934288	chr19:10934288:T:C	7.87531e-91	4.74039	-1.64622
10934347	chr19:10934347:G:A	2.8299e-92	-2.60136e-09	-0.231904
10934386	chr19:10934386:A:G	3.00032e-92	1.51176	-1.68519
10934846	chr19:10934846:G:A	2.82854e-92	-2.60136e-09	-0.232383
10934855	chr19:10934855:T:C	2.96027e-92	1.5521	-1.73896
10934965	chr19:10934965:C:T	1.04519e-92	-2.60136e-09	-1.22795
10935053	chr19:10935053:A:G	3.96363e-93	-2.19757	-6.54159e-09
10935948	chr19:10935948:T:C	4.52095e-91	4.95471	-2.41554
10935995	chr19:10935995:A:G	5.48382e-91	5.01917	-2.28693
10936111	chr19:10936111:C:A	1.25229e-92	-2.60136e-09	-1.04717
10936537	chr19:10936537:C:T	2.58259e-92	-2.60136e-09	-0.32335
10936563	chr19:10936563:G:A	7.26965e-91	4.80596	-1.79181
10936724	chr19:10936724:A:G	9.66547e-91	4.98272	-1.68372
10936944	chr19:10936944:C:T	2.98649e-93	-2.60136e-09	-2.48063
10937992	chr19:10937992:A:G	3.1912e-93	-2.60136e-09	-2.41433
10940659	chr19:10940659:G:T	3.44788e-92	-2.60136e-09	-0.0343846
10940853	chr19:10940853:A:G	2.3823e-92	-2.60136e-09	-0.404077
10940932	chr19:10940932:C:T	8.82318e-93	-2.60136e-09	-1.39735
10941264	chr19:10941264:A:C	3.0038e-93	-2.60136e-09	-2.47485
10941377	chr19:10941377:C:T	1.39569e-90	5.36936	-1.70294
10941535	chr19:10941535:C:T	3.11568e-92	-2.60136e-09	-0.135696
10942149	chr19:10942149:T:G	2.75803e-90	-2.60136e-09	4.34754
10942184	chr19:10942184:G:C	7.23444e-93	-2.60136e-09	-1.59588
10942309	chr19:10942309:G:A	9.9689e-91	5.06858	-1.73867
10942695	chr19:10942695:T:C	4.28558e-90	-2.60136e-09	4.78828
10942699	chr19:10942699:C:T	1.06372e-90	5.02835	-1.63355
10943197	chr19:10943197:C:G	2.2659e-90	6.40255	-2.25155
10943750	chr19:10943750:G:A	2.9735e-90	5.69292	-1.27015
10944428	chr19:10944428:A:G	1.17406e-91	1.19091	-6.54159e-09
10944499	chr19:10944499:C:CTGTGAT	5.22751e-93	-2.60136e-09	-1.92079
10944859	chr19:10944859:C:T	3.63733e-93	-2.60136e-09	-2.28348
10945083	chr19:10945083:T:G	3.18359e-93	-2.60136e-09	-2.41672
10945084	chr19:10945084:T:C	3.17324e-93	-2.60136e-09	-2.41998
10945259	chr19:10945259:A:G	2.52551e-90	2.61723	1.64224
10945417	chr19:10945417:C:A	4.52219e-93	-2.06573	-6.54159e-09
10946273	chr19:10946273:A:G	3.08006e-93	-2.60136e-09	-2.44978
10946302	chr19:10946302:G:A	3.1724e-93	-2.60136e-09	-2.42024
10946630	chr19:10946630:A:C	8.04384e-93	-1.48982	-6.54159e-09
10947480	chr19:10947480:C:T	5.92209e-93	-2.60136e-09	-1.79604
10947586	chr19:10947586:A:G	9.81099e-90	7.34424	-1.72771
10947802	chr19:10947802:G:A	1.18209e-92	-2.58455	1.4797
10948204	chr19:10948204:A:G	1.10027e-92	-1.17659	-6.54159e-09
10948226	chr19:10948226:C:T	2.72143e-94	-2.59335	-2.28281
10948504	chr19:10948504:C:T	1.65963e-92	1.13605	-1.9016
10948713	chr19:10948713:A:G	1.38893e-89	7.09814	-1.13399
10949811	chr19:10949811:C:T	1.84201e-93	-2.04611	-0.917762
10950124	chr19:10950124:G:T	2.0866e-93	-2.83919	-6.54159e-09
10951127	chr19:10951127:C:T	5.03479e-93	-1.95836	-6.54159e-09
10951236	chr19:10951236:C:T	1.50024e-92	-2.60136e-09	-0.866515
10951240	chr19:10951240:A:G	5.0214e-93	-1.96102	-6.54159e-09
10951463	chr19:10951463:G:A	4.62106e-93	-2.08084	0.0367395
10951940	chr19:10951940:G:A	1.61673e-92	-2.60136e-09	-0.791738
10951972	chr19:10951972:G:A	4.59346e-93	-2.60136e-09	-2.05009
10952077	chr19:10952077:G:A	1.30345e-92	-1.00713	-6.54159e-09
10952370	chr19:10952370:G:A	8.49028e-93	-1.00603	-0.429773
10952989	chr19:10952989:G:A	1.60794e-89	6.11056	-6.54159e-09
10954507	chr19:10954507:C:T	7.8461e-93	-2.13564	0.620925
10954519	chr19:10954519:C:A	3.17879e-93	-2.60136e-09	-2.41823
10954733	chr19:10954733:A:C	7.85061e-91	2.58739	0.503638
10954978	chr19:10954978:C:T	6.15681e-90	6.64619	-1.4956
10955011	chr19:10955011:A:G	1.2313e-90	1.71153	1.82957
10955270	chr19:10955270:C:T	1.05777e-93	-2.54472	-0.973852
10955908	chr19:10955908:G:A	1.50115e-92	-2.60136e-09	-0.865909
10956021	chr19:10956021:A:C	1.74599e-94	-2.84139	-2.4786
10956028	chr19:10956028:A:C	6.55557e-93	-2.60136e-09	-1.69441
10956583	chr19:10956583:T:C	4.04118e-89	7.77733	-0.745178
10956619	chr19:10956619:C:T	3.52186e-90	5.91328	-1.32126
10957159	chr19:10957159:A:G	3.81146e-90	3.06079	1.61025
10957254	chr19:10957254:G:A	5.03949e-93	-1.95742	-6.54159e-09
10957271	chr19:10957271:G:T	3.01601e-93	-2.60136e-09	-2.4708
10957429	chr19:10957429:T:C	8.40567e-91	2.68971	0.469641
10957495	chr19:10957495:C:T	5.85985e-90	6.61887	-1.51772
10957624	chr19:10957624:G:A	3.5513e-93	-2.60136e-09	-2.30741
10957747	chr19:10957747:C:T	5.61918e-93	-1.84854	-6.54159e-09
10957967	chr19:10957967:C:T	5.80052e-93	-1.81678	-6.54159e-09
10957972	chr19:10957972:C:A	8.18761e-91	2.89521	0.237855
10958393	chr19:10958393:C:T	4.62564e-92	1.08944	-0.829967
10958588	chr19:10958588:C:A	1.85274e-90	3.29096	0.658731
10959232	chr19:10959232:T:A	2.15679e-89	5.51584	0.888392
10959508	chr19:10959508:G:A	2.55031e-92	-2.84202	2.50609
10959616	chr19:10959616:C:T	2.49125e-92	-2.83911	2.47975
10959957	chr19:10959957:C:T	2.46438e-89	5.97235	0.565207
10960196	chr19:10960196:G:T	2.04623e-89	5.81828	0.533328
10960550	chr19:10960550:G:T	7.46452e-93	-2.60136e-09	-1.56457
10960588	chr19:10960588:C:T	1.37893e-92	-0.8012	-0.149635
10960793	chr19:10960793:G:A	5.94349e-92	0.510153	-6.54159e-09
10961505	chr19:10961505:C:T	2.98838e-93	-2.60136e-09	-2.48
10961516	chr19:10961516:C:T	1.18121e-89	7.62266	-1.82051
10961674	chr19:10961674:G:A	3.15074e-93	-2.60136e-09	-2.42709
10961802	chr19:10961802:T:C	1.77239e-93	-2.83416	-0.168238
10961934	chr19:10961934:G:A	2.00941e-89	5.86422	0.469229
10962541	chr19:10962541:G:A	5.30366e-92	-2.60136e-09	0.396253
10962629	chr19:10962629:G:A	1.04567e-92	-2.60136e-09	-1.22749
10962804	chr19:10962804:AAGTGCT:A	1.58333e-93	-0.640196	-2.475
10963245	chr19:10963245:C:T	3.64872e-93	-2.28035	-6.54159e-09
10963389	chr19:10963389:AAAG:A	6.53784e-92	2.05758	-1.45211
10963396	chr19:10963396:A:G	1.60116e-92	0.662988	-1.4644
10964051	chr19:10964051:A:C	4.89448e-93	-2.60136e-09	-1.98662
10964106	chr19:10964106:T:C	8.3851e-93	-2.60136e-09	-1.44827
10964632	chr19:10964632:T:C	3.11084e-93	-2.60136e-09	-2.43984
10964884	chr19:10964884:G:A	4.34289e-93	-2.60136e-09	-2.10619
10965073	chr19:10965073:C:T	2.39019e-91	-0.214305	2.11612
10965306	chr19:10965306:GC:G	5.13184e-93	-2.60136e-09	-1.93926
10965388	chr19:10965388:A:G	8.40368e-93	-2.60136e-09	-1.44606
10965516	chr19:10965516:A:G	3.0441e-91	-0.0666123	2.21026
10965596	chr19:10965596:C:T	4.89448e-93	-2.60136e-09	-1.98662
10966557	chr19:10966557:C:T	2.89721e-92	-2.60136e-09	-0.208395
10966652	chr19:10966652:G:A	8.30325e-93	-2.60136e-09	-1.45808
10966670	chr19:10966670:G:A	5.69225e-90	7.2845	-2.21237
10966986	chr19:10966986:G:A	1.78744e-93	-0.551308	-2.44264
10968052	chr19:10968052:C:T	2.4969e-94	-2.68434	-2.27793
10968379	chr19:10968379:A:G	6.97873e-93	-1.63186	-6.54159e-09
10968456	chr19:10968456:G:A	3.48148e-93	-2.60136e-09	-2.32727
10968785	chr19:10968785:C:T	2.62079e-89	-2.60136e-09	6.59909
10968795	chr19:10968795:C:T	8.40368e-93	-2.60136e-09	-1.44606
10968896	chr19:10968896:G:T	2.56019e-87	-2.60136e-09	11.1809
10969054	chr19:10969054:C:T	3.10862e-93	-2.60136e-09	-2.44055
10970245	chr19:10970245:C:T	1.29706e-88	9.49917	-1.30087
10970338	chr19:10970338:A:G	3.15074e-93	-2.60136e-09	-2.42709
10970407	chr19:10970407:G:A	1.16045e-90	-2.60136e-09	3.48184
10970925	chr19:10970925:A:T	1.59245e-91	1.49572	-6.54159e-09
10971076	chr19:10971076:A:G	1.31039e-91	-2.60136e-09	1.30077
10971333	chr19:10971333:A:G	8.46391e-90	7.79761	-2.32877
10971400	chr19:10971400:T:C	2.9918e-94	-2.82074	-1.9607
10971748	chr19:10971748:G:A	4.24919e-94	-1.94986	-2.48072
10972266	chr19:10972266:T:C	4.81768e-94	-1.95081	-2.35421
10972534	chr19:10972534:G:T	1.44956e-88	8.63968	-0.330222
10972595	chr19:10972595:G:C	4.41981e-93	-2.60136e-09	-2.08863
10972865	chr19:10972865:C:T	4.09383e-92	-1.59195	1.72928
10973009	chr19:10973009:C:T	3.0634e-93	-2.4552	-6.54159e-09
10973821	chr19:10973821:T:C	4.56751e-94	-1.99008	-2.36827
10974228	chr19:10974228:A:G	3.31737e-93	-2.60136e-09	-2.37556
10974318	chr19:10974318:A:G	1.08782e-89	8.10676	-2.38697
10974914	chr19:10974914:C:T	3.61747e-89	9.03901	-2.11762
10975079	chr19:10975079:G:A	3.02562e-93	-2.60136e-09	-2.46761
10975499	chr19:10975499:T:C	8.43049e-93	-2.60136e-09	-1.44287
10975973	chr19:10975973:C:G	8.39402e-93	-2.60136e-09	-1.44721
10975978	chr19:10975978:C:T	1.33173e-92	-2.60136e-09	-0.985668
10976070	chr19:10976070:T:C	3.09636e-92	-0.0256544	-0.116262
10976556	chr19:10976556:G:A	8.38232e-93	-2.60136e-09	-1.4486
10976577	chr19:10976577:G:A	1.73014e-91	-2.60136e-09	1.57865
10976630	chr19:10976630:G:A	4.85236e-94	-1.98878	-2.30907
10976707	chr19:10976707:T:C	2.24983e-92	-0.461291	-6.54159e-09
10976770	chr19:10976770:T:G	1.06886e-89	3.80638	1.89583
10976794	chr19:10976794:T:C	8.39696e-93	-2.60136e-09	-1.44686
10976852	chr19:10976852:T:C	2.91088e-94	-2.82103	-1.98783
10976971	chr19:10976971:C:T	1.69767e-92	1.00117	-1.74406
10977123	chr19:10977123:C:A	2.53066e-93	-0.760446	-1.8858
10977214	chr19:10977214:G:A	5.13184e-93	-2.60136e-09	-1.93926
10977303	chr19:10977303:C:T	8.42213e-93	-2.60136e-09	-1.44387
10977354	chr19:10977354:T:A	8.46699e-93	-2.60136e-09	-1.43855
10977362	chr19:10977362:T:C	1.39074e-92	-2.60136e-09	-0.942309
10977528	chr19:10977528:C:T	3.35944e-93	-2.36296	-6.54159e-09
10977543	chr19:10977543:T:C	2.61722e-89	4.23937	2.35836
10977631	chr19:10977631:C:A	4.8922e-94	-1.95295	-2.33673
10977721	chr19:10977721:G:A	8.40368e-93	-2.60136e-09	-1.44606
10977797	chr19:10977797:C:T	4.26698e-89	-2.60136e-09	7.08652
10978048	chr19:10978048:C:T	2.08382e-93	-2.84052	-6.54159e-09
10978187	chr19:10978187:C:T	1.33204e-92	-2.60136e-09	-0.985436
10978188	chr19:10978188:G:C	8.40368e-93	-2.60136e-09	-1.44606
10978426	chr19:10978426:C:T	3.78221e-93	-2.60136e-09	-2.24442
10978782	chr19:10978782:T:A	5.23632e-91	1.14201	1.54405
10979078	chr19:10979078:C:G	8.20932e-93	-2.60136e-09	-1.46946
10979170	chr19:10979170:G:A	8.01835e-94	-2.34446	-1.45112
10979343	chr19:10979343:A:G	6.21387e-92	-2.60136e-09	0.55464
10979980	chr19:10979980:C:G	8.40368e-93	-2.60136e-09	-1.44606
10980036	chr19:10980036:A:G	3.32488e-93	-0.576828	-1.79647
10980733	chr19:10980733:G:T	2.8469e-92	-2.60136e-09	-0.225914
10980910	chr19:10980910:C:T	8.39796e-93	-2.60136e-09	-1.44674
10981095	chr19:10981095:A:G	5.73566e-93	-2.60136e-09	-1.82803
10981246	chr19:10981246:T:TC	8.18304e-93	-2.60136e-09	-1.47267
10981988	chr19:10981988:C:G	5.03243e-94	-1.91213	-2.34928
10982379	chr19:10982379:C:T	1.35153e-92	-2.60136e-09	-0.970905
10982530	chr19:10982530:T:C	4.91078e-93	-1.05525	-0.928042
10982568	chr19:10982568:C:T	3.12981e-93	-2.60136e-09	-2.43376
10982692	chr19:10982692:G:A	1.6936e-89	7.4989	-1.33643
10983103	chr19:10983103:A:G	3.09915e-93	-2.60136e-09	-2.4436
10983200	chr19:10983200:T:C	1.99069e-92	0.431737	-1.0154
10983395	chr19:10983395:T:G	4.01519e-93	-2.60136e-09	-2.18464
10983421	chr19:10983421:G:A	7.49898e-93	-2.60136e-09	-1.55996
10983915	chr19:10983915:C:T	3.37898e-92	-2.60136e-09	-0.05457
10984387	chr19:10984387:T:C	7.45999e-93	-2.60136e-09	-1.56517
10984492	chr19:10984492:T:A	3.02357e-93	-2.60136e-09	-2.46829
10985220	chr19:10985220:T:C	5.99402e-94	-2.82576	-1.2608
10985224	chr19:10985224:A:G	2.99358e-93	-2.60136e-09	-2.47826
10985231	chr19:10985231:G:A	4.52124e-92	-2.60136e-09	0.236643
10985700	chr19:10985700:C:G	1.46098e-92	0.922333	-1.81537
10985924	chr19:10985924:G:A	7.51004e-93	-2.60136e-09	-1.55849
10985934	chr19:10985934:C:T	1.64005e-92	0.904416	-1.68183
10986175	chr19:10986175:A:G	1.8334e-92	0.285461	-0.951432
10986694	chr19:10986694:G:A	3.79628e-93	-2.24071	-6.54159e-09
10986709	chr19:10986709:G:A	1.4953e-92	0.945549	-1.81537
10986774	chr19:10986774:C:T	1.45811e-92	0.920367	-1.81537
10987131	chr19:10987131:T:C	2.12124e-93	-2.82273	-6.54159e-09
10987146	chr19:10987146:C:T	1.50929e-92	0.935791	-1.79629
10987920	chr19:10987920:T:C	2.14353e-93	-2.81227	-6.54159e-09
10988933	chr19:10988933:C:T	1.18132e-91	1.19707	-6.54159e-09
10989040	chr19:10989040:C:T	9.04999e-93	-1.37197	-6.54159e-09
10989099	chr19:10989099:A:G	8.44711e-92	0.97872	-0.117039
10989223	chr19:10989223:G:C	7.51004e-93	-2.60136e-09	-1.55849
10989338	chr19:10989338:C:T	1.40018e-83	-2.60136e-09	19.7877
10989784	chr19:10989784:C:T	2.00464e-92	1.1187	-1.69538
10989785	chr19:10989785:A:G	2.14633e-93	-2.74897	-0.0619958
10990232	chr19:10990232:T:C	7.41989e-93	-2.60136e-09	-1.57056
10990312	chr19:10990312:C:T	4.79101e-92	0.683483	-0.388886
10990539	chr19:10990539:A:G	6.24382e-93	-2.60136e-09	-1.74314
10991007	chr19:10991007:G:A	3.20744e-92	-2.60136e-09	-0.106669
10991317	chr19:10991317:G:A	7.99906e-92	0.919416	-0.112235
10991331	chr19:10991331:C:T	3.19029e-93	-2.60136e-09	-2.41462
10991543	chr19:10991543:G:T	4.31155e-92	-2.60136e-09	0.189155
10991898	chr19:10991898:A:C	8.75328e-93	-2.60136e-09	-1.4053
10991920	chr19:10991920:G:A	5.65032e-89	7.36732	-6.54159e-09
10992086	chr19:10992086:G:T	3.10693e-93	-2.60136e-09	-2.44109
10992365	chr19:10992365:T:C	8.0314e-93	-2.60136e-09	-1.49137
10992534	chr19:10992534:C:T	8.8476e-93	-2.60136e-09	-1.39458
10993132	chr19:10993132:T:G	1.79792e-91	0.911989	0.705083
10993252	chr19:10993252:C:T	8.75441e-93	-2.60136e-09	-1.40517
10993445	chr19:10993445:C:T	7.26232e-92	0.816659	-0.106103
10993560	chr19:10993560:C:T	3.00197e-93	-2.60136e-09	-2.47546
10993567	chr19:10993567:A:G	1.02026e-92	-1.25208	-6.54159e-09
10994071	chr19:10994071:A:G	2.38304e-90	5.12193	-0.920524
10994543	chr19:10994543:C:T	1.38434e-91	0.755387	0.600276
10994710	chr19:10994710:CT:C	4.43023e-93	-2.60136e-09	-2.08628
10994917	chr19:10994917:A:G	1.83691e-91	0.97549	0.663038
10994932	chr19:10994932:T:C	1.23621e-90	4.68913	-1.14405
10995243	chr19:10995243:G:A	3.1086e-93	-2.60136e-09	-2.44056
10995255	chr19:10995255:TG:T	1.49786e-92	-2.60136e-09	-0.868108
10995264	chr19:10995264:C:T	8.75441e-93	-2.60136e-09	-1.40517
10996078	chr19:10996078:C:T	4.98715e-93	-2.60136e-09	-1.96786
10996114	chr19:10996114:T:C	6.93201e-90	6.01665	-0.747472
10996409	chr19:10996409:G:A	1.40693e-91	1.06418	0.307673
10996457	chr19:10996457:T:C	7.74455e-90	6.11574	-0.735729
10996920	chr19:10996920:T:C	2.5802e-91	-2.60136e-09	1.97831
10997093	chr19:10997093:C:T	8.7036e-92	0.856998	0.0345956
10997124	chr19:10997124:A:G	1.17282e-92	-2.60136e-09	-1.11273
10997127	chr19:10997127:G:C	5.30429e-93	-2.60136e-09	-1.90621
10997299	chr19:10997299:C:T	8.68042e-93	-2.60136e-09	-1.41366
10997447	chr19:10997447:TC:T	3.08073e-93	-2.60136e-09	-2.44956
10997617	chr19:10997617:C:T	9.25365e-93	-2.60136e-09	-1.34971
10998316	chr19:10998316:G:A	9.02823e-93	-2.60136e-09	-1.37437
10998467	chr19:10998467:G:A	8.44083e-93	-2.60136e-09	-1.44165
10999001	chr19:10999001:G:A	8.61797e-93	-2.60136e-09	-1.42088
10999748	chr19:10999748:A:G	8.75441e-93	-2.60136e-09	-1.40517
11000358	chr19:11000358:G:A	7.63258e-93	-2.60136e-09	-1.5423
11000407	chr19:11000407:A:G	4.6911e-93	-2.60136e-09	-2.02906
11000518	chr19:11000518:C:T	8.78285e-93	-2.60136e-09	-1.40193
11000739	chr19:11000739:C:T	7.62767e-92	0.906371	-0.146732
11001132	chr19:11001132:G:A	8.73819e-93	-2.60136e-09	-1.40703
11001165	chr19:11001165:C:T	8.73833e-93	-2.60136e-09	-1.40701
11001167	chr19:11001167:A:G	1.09547e-92	-1.22468	0.0437212
11001477	chr19:11001477:T:A	9.03426e-90	6.23441	-0.70036
11001659	chr19:11001659:T:TC	5.27802e-93	-1.25926	-0.651921
11001758	chr19:11001758:G:A	7.18956e-91	-2.60136e-09	3.00307
11001792	chr19:11001792:T:C	8.75441e-93	-2.60136e-09	-1.40517
11001814	chr19:11001814:C:T	6.11468e-91	-2.60136e-09	2.84113
11002280	chr19:11002280:C:T	3.17127e-92	-2.60136e-09	-0.118013
11002281	chr19:11002281:T:C	1.1388e-92	-1.21473	0.0725619
11002351	chr19:11002351:C:T	7.48872e-92	0.951457	-0.210204
11002385	chr19:11002385:A:G	2.99379e-93	-2.60136e-09	-2.47819
11002507	chr19:11002507:TA:T	7.4151e-92	0.933258	-0.201883
11002749	chr19:11002749:G:A	8.92607e-93	-2.60136e-09	-1.38575
11002844	chr19:11002844:G:A	9.14372e-92	-1.4722	2.41312
11002975	chr19:11002975:T:C	2.02921e-94	-2.81923	-2.35044
11003226	chr19:11003226:G:A	3.58501e-88	8.27373	0.94123
11003405	chr19:11003405:T:G	8.75256e-93	-2.60136e-09	-1.40538
11003530	chr19:11003530:C:T	1.74948e-88	8.17031	0.327208
11003676	chr19:11003676:A:G	2.19801e-92	1.68425	-2.16884
11004248	chr19:11004248:T:C	1.66407e-92	-0.865611	0.102734
11004402	chr19:11004402:C:T	1.05142e-91	-1.40475	2.48534
11004564	chr19:11004564:G:C	3.04654e-93	-2.60136e-09	-2.46072
11004766	chr19:11004766:A:G	8.72461e-93	-2.60136e-09	-1.40858
11004878	chr19:11004878:C:T	8.75868e-93	-2.60136e-09	-1.40468
11005483	chr19:11005483:G:A	1.92507e-94	-2.81574	-2.40661
11005590	chr19:11005590:C:T	2.50335e-94	-2.55178	-2.4079
11006232	chr19:11006232:G:A	8.2648e-92	-2.60136e-09	0.839862
11006554	chr19:11006554:C:T	4.67507e-93	-2.60136e-09	-2.03249
11006570	chr19:11006570:A:G	5.13198e-94	-1.8402	-2.40162
11006760	chr19:11006760:T:C	1.97003e-94	-2.82071	-2.37856
11006951	chr19:11006951:A:G	1.98343e-94	-2.82101	-2.37147
11008035	chr19:11008035:C:T	2.38633e-91	0.883224	1.01698
11008596	chr19:11008596:G:C	7.62644e-90	3.06672	2.29792
11008616	chr19:11008616:C:T	1.7716e-91	0.796654	0.805669
11008659	chr19:11008659:G:T	2.29087e-92	0.890369	-1.33358
11008830	chr19:11008830:T:C	3.01891e-93	-2.60136e-09	-2.46983
11009278	chr19:11009278:C:T	3.83846e-92	-2.60136e-09	0.0729264
11009877	chr19:11009877:C:T	4.82658e-94	-1.90012	-2.40305
11010261	chr19:11010261:C:T	4.50964e-94	-1.96516	-2.40593
11010354	chr19:11010354:T:C	3.07268e-93	-2.60136e-09	-2.45218
11011264	chr19:11011264:G:A	2.10423e-93	-2.83078	-6.54159e-09
11011286	chr19:11011286:G:A	2.10243e-93	-2.83164	-6.54159e-09
11011343	chr19:11011343:G:C	2.6493e-93	-2.60043	-6.54159e-09
11011718	chr19:11011718:G:T	4.67185e-94	-1.92911	-2.40665
11011855	chr19:11011855:G:T	1.99053e-91	-2.60136e-09	1.71884
11012234	chr19:11012234:A:G	3.49744e-93	-2.60136e-09	-2.3227
11013419	chr19:11013419:C:G	6.84028e-93	-2.60136e-09	-1.6519
11013669	chr19:11013669:A:C	7.0371e-93	-2.60136e-09	-1.62353
11013794	chr19:11013794:C:G	3.82975e-94	-2.13299	-2.40153
11014292	chr19:11014292:A:G	3.0799e-93	-2.60136e-09	-2.44983
11014931	chr19:11014931:G:A	8.87427e-92	-2.60136e-09	0.911013
11015124	chr19:11015124:A:G	5.38801e-89	-2.60136e-09	7.31979
11015284	chr19:11015284:T:C	3.68092e-90	4.21005	0.426137
11015484	chr19:11015484:T:C	6.62216e-84	21.4725	-2.4335
11015521	chr19:11015521:T:C	1.84464e-93	-1.62884	-1.33361
11015967	chr19:11015967:T:C	3.54859e-90	4.14944	0.450141
11016700	chr19:11016700:T:C	3.15254e-93	-2.60136e-09	-2.42652
11017047	chr19:11017047:C:T	3.15254e-93	-2.60136e-09	-2.42652
11017183	chr19:11017183:C:T	4.09283e-93	-2.16549	-6.54159e-09
11017197	chr19:11017197:C:T	1.04024e-92	-2.60136e-09	-1.23269
11017243	chr19:11017243:G:A	4.26402e-93	-2.60136e-09	-2.12452
11017387	chr19:11017387:G:A	8.46304e-92	1.18196	-0.318394
11017920	chr19:11017920:A:G	1.4682e-90	1.738	1.97906
11018055	chr19:11018055:G:A	3.05027e-93	-2.60136e-09	-2.4595
11018148	chr19:11018148:T:C	2.00368e-89	6.05395	0.276645
11018293	chr19:11018293:C:T	5.80782e-91	-2.60136e-09	2.78965
11018663	chr19:11018663:T:C	1.23701e-91	1.32148	-0.0783397
11018753	chr19:11018753:C:G	3.4163e-89	8.00156	-1.13739
11018924	chr19:11018924:C:T	1.97824e-94	-2.84194	-2.35317
11019204	chr19:11019204:C:T	4.24978e-92	1.33547	-1.16074
11019519	chr19:11019519:G:A	5.69014e-92	-2.60136e-09	0.466592
11019755	chr19:11019755:G:A	2.51314e-94	-2.71516	-2.24062
11019759	chr19:11019759:C:T	6.34717e-93	-2.60136e-09	-1.72672
11019766	chr19:11019766:C:T	2.33529e-92	-2.60136e-09	-0.42401
11020727	chr19:11020727:T:C	8.81221e-92	1.19766	-0.29367
11021404	chr19:11021404:G:A	1.48646e-86	10.0586	2.88115
11021639	chr19:11021639:G:A	7.24894e-93	-2.60136e-09	-1.59387
11022049	chr19:11022049:C:T	5.15033e-92	-2.60136e-09	0.366917
11022596	chr19:11022596:A:G	4.4402e-90	4.3476	0.476124
11023043	chr19:11023043:A:G	2.61982e-92	-2.60136e-09	-0.309038
11023151	chr19:11023151:C:T	2.25387e-92	1.8439	-2.3034
11023414	chr19:11023414:A:G	2.57598e-87	10.9053	0.281694
11024011	chr19:11024011:A:G	6.7115e-93	-2.60136e-09	-1.67091
11024018	chr19:11024018:T:C	6.23946e-93	-1.54053	-0.203303
11024076	chr19:11024076:G:A	9.55163e-93	0.793266	-2.11128
11025539	chr19:11025539:C:G	1.2097e-90	1.51314	2.01026
11025639	chr19:11025639:C:T	6.3607e-89	5.32185	2.1639
11026181	chr19:11026181:C:T	5.37997e-90	7.39137	-2.37566
11026459	chr19:11026459:T:C	4.99202e-94	-1.98922	-2.28025
11026666	chr19:11026666:T:G	3.95159e-93	-2.60136e-09	-2.20061
11026794	chr19:11026794:C:T	3.89951e-92	-2.60136e-09	0.0887059
11026810	chr19:11026810:A:G	4.0325e-93	-2.60136e-09	-2.18034
11027491	chr19:11027491:G:C	4.87167e-89	5.66992	1.54913
11027550	chr19:11027550:T:C	5.60215e-90	7.5369	-2.48072
11027616	chr19:11027616:A:G	1.73589e-93	-2.73893	-0.284276
11028960	chr19:11028960:G:T	4.38175e-88	5.49235	3.9233
11028981	chr19:11028981:T:G	2.46122e-92	0.955863	-1.32735
11029112	chr19:11029112:G:A	3.3351e-93	-2.60136e-09	-2.37023
11029468	chr19:11029468:A:G	4.25536e-90	7.26099	-2.47979
11029755	chr19:11029755:C:T	3.19707e-93	-2.60136e-09	-2.41249
11029963	chr19:11029963:A:G	3.1601e-93	-2.60136e-09	-2.42413
11029972	chr19:11029972:G:A	3.06868e-93	-2.60136e-09	-2.45348
11030027	chr19:11030027:T:C	1.69155e-90	1.40568	2.45299
11030117	chr19:11030117:C:T	3.16171e-93	-2.60136e-09	-2.42362
11031348	chr19:11031348:C:T	3.44321e-93	-2.60136e-09	-2.33832
11031768	chr19:11031768:G:C	6.17071e-93	-2.60136e-09	-1.75491
11032020	chr19:11032020:G:A	6.18152e-93	-1.75317	-6.54159e-09
11032572	chr19:11032572:A:G	2.09895e-92	-2.60136e-09	-0.530704
11032707	chr19:11032707:G:A	3.1606e-93	-2.60136e-09	-2.42397
11032960	chr19:11032960:G:A	9.85987e-92	-2.60136e-09	1.01633
11032986	chr19:11032986:G:A	9.94423e-94	-1.87824	-1.70208
11033011	chr19:11033011:C:T	2.44252e-92	-2.60136e-09	-0.379113
11034284	chr19:11034284:G:A	3.41783e-93	-2.60136e-09	-2.34572
11035015	chr19:11035015:C:T	4.34869e-94	-2.20609	-2.20135
11035177	chr19:11035177:G:A	5.09915e-94	-1.89287	-2.35537
11035286	chr19:11035286:T:C	8.09857e-93	-2.60136e-09	-1.48304
11035390	chr19:11035390:T:C	2.89589e-93	-2.51144	-6.54159e-09
11035823	chr19:11035823:T:C	1.67129e-84	10.8706	6.79153
11036399	chr19:11036399:A:ACT	8.57822e-93	-1.4255	-6.54159e-09
11036534	chr19:11036534:C:T	5.08858e-94	-1.89495	-2.35537
11036847	chr19:11036847:A:G	3.03039e-93	-2.60136e-09	-2.46604
11036936	chr19:11036936:C:T	1.55136e-93	-1.29393	-1.84167
11036939	chr19:11036939:G:A	4.63345e-88	5.41989	4.05161
11037018	chr19:11037018:T:G	3.54042e-90	1.46136	3.13591
11037437	chr19:11037437:C:G	2.26015e-88	4.9347	3.81893
11037612	chr19:11037612:C:T	3.93009e-93	-2.60136e-09	-2.20607
11038147	chr19:11038147:C:T	5.20589e-94	-1.87269	-2.35484
11038258	chr19:11038258:C:G	5.42282e-94	-1.86537	-2.32132
11039337	chr19:11039337:G:C	1.00994e-88	7.94809	-6.54159e-09
11039834	chr19:11039834:G:A	3.38966e-93	-2.354	-6.54159e-09
11040223	chr19:11040223:C:T	3.61502e-93	-2.60136e-09	-2.28963
11040251	chr19:11040251:G:A	9.21057e-91	-2.60136e-09	3.25079
11040383	chr19:11040383:A:G	3.16133e-93	-2.42374	-6.54159e-09
11040449	chr19:11040449:A:G	4.29953e-91	2.48895	-6.54159e-09
11040654	chr19:11040654:T:C	3.6998e-91	0.483742	1.85498
11041010	chr19:11041010:C:T	3.30726e-92	-2.60136e-09	-0.0760251
11041103	chr19:11041103:T:TG	5.45851e-93	-2.60136e-09	-1.87755
11041408	chr19:11041408:G:A	3.00847e-93	-2.60136e-09	-2.4733
11041681	chr19:11041681:C:T	3.48917e-93	-2.60136e-09	-2.32507
11041974	chr19:11041974:C:T	1.91941e-93	-1.22326	-1.69945
11042158	chr19:11042158:A:G	6.11584e-88	-2.60136e-09	9.74908
11042212	chr19:11042212:G:A	1.08386e-92	1.00582	-2.19743
11042867	chr19:11042867:T:C	3.53148e-94	-2.20868	-2.40692
11042898	chr19:11042898:C:T	3.54436e-94	-2.20736	-2.4046
11043674	chr19:11043674:C:T	3.90766e-92	1.50395	-1.41315
11043685	chr19:11043685:T:C	3.75562e-93	-2.25148	-6.54159e-09
11043851	chr19:11043851:G:A	3.08175e-93	-2.44923	-6.54159e-09
11044234	chr19:11044234:CTG:C	3.48917e-93	-2.60136e-09	-2.32507
11044570	chr19:11044570:G:A	4.00106e-93	-2.60136e-09	-2.18817
11044619	chr19:11044619:G:A	3.48917e-93	-2.60136e-09	-2.32507
11044996	chr19:11044996:A:G	3.70819e-93	-2.26418	-6.54159e-09
11045059	chr19:11045059:G:A	1.88656e-93	-1.30023	-1.63974
11045875	chr19:11045875:G:A	3.48718e-93	-2.60136e-09	-2.32563
11045998	chr19:11045998:C:T	3.90458e-93	-2.60136e-09	-2.21258
11046209	chr19:11046209:C:T	9.69215e-93	-2.60136e-09	-1.30341
11046385	chr19:11046385:G:A	4.49233e-92	-2.60136e-09	0.230227
11046747	chr19:11046747:A:G	8.53703e-94	-2.82638	-0.906523
11046886	chr19:11046886:C:T	8.47356e-93	-2.60136e-09	-1.43778
11047342	chr19:11047342:A:G	3.88272e-93	-2.60136e-09	-2.21819
11047371	chr19:11047371:A:T	4.82922e-94	-1.85115	-2.45148
11047379	chr19:11047379:C:T	2.39753e-94	-2.53902	-2.46385
11047583	chr19:11047583:AT:A	5.10427e-93	-2.60136e-09	-1.94465
11048230	chr19:11048230:T:C	3.87704e-93	-2.21966	-6.54159e-09
11048400	chr19:11048400:G:A	2.15042e-82	24.8976	-2.37821
11048554	chr19:11048554:G:A	3.68483e-93	-2.60136e-09	-2.27051
11048773	chr19:11048773:C:T	1.40719e-87	4.14236	6.44002
11049213	chr19:11049213:T:C	1.01508e-83	21.612	-2.14593
11049226	chr19:11049226:C:T	3.89873e-93	-2.60136e-09	-2.21408
11049493	chr19:11049493:T:G	4.01094e-82	23.6099	-0.467122
11049979	chr19:11049979:G:A	1.21752e-92	-2.60136e-09	-1.07533
11050110	chr19:11050110:G:C	3.30657e-93	-2.60136e-09	-2.37882
11050358	chr19:11050358:A:G	3.96672e-93	-2.60136e-09	-2.19679
11050611	chr19:11050611:C:T	9.23795e-93	-2.60136e-09	-1.35141
11050861	chr19:11050861:C:A	3.6134e-83	22.757	-2.0212
11051309	chr19:11051309:A:G	6.02987e-91	2.82717	-6.54159e-09
11052886	chr19:11052886:C:T	1.93129e-87	7.37098	3.52799
11052925	chr19:11052925:G:T	2.2444e-83	22.4094	-2.14981
11053013	chr19:11053013:A:G	3.61771e-94	-2.11144	-2.48003
11053119	chr19:11053119:G:C	3.4875e-93	-2.60136e-09	-2.32554
11053148	chr19:11053148:T:C	5.0627e-90	6.56575	-1.61083
11053171	chr19:11053171:C:T	1.6694e-84	14.9779	2.68308
11053221	chr19:11053221:T:C	1.33889e-87	6.65638	3.87624
11053292	chr19:11053292:T:C	3.3094e-93	-2.60136e-09	-2.37796
11053784	chr19:11053784:G:A	9.3149e-84	21.4767	-2.09659
11053892	chr19:11053892:C:A	3.77651e-90	6.4525	-1.79067
11053927	chr19:11053927:A:T	8.78756e-93	-2.60136e-09	-1.40139
11054054	chr19:11054054:G:T	5.17975e-92	-2.60136e-09	0.372614
11054105	chr19:11054105:A:G	2.15467e-90	5.6686	-1.56794
11054114	chr19:11054114:A:G	3.88711e-89	7.70809	-0.714812
11054634	chr19:11054634:A:G	3.88008e-93	-2.60136e-09	-2.21887
11054943	chr19:11054943:G:A	1.43205e-89	7.01596	-1.02124
11055340	chr19:11055340:T:C	1.18631e-83	16.8237	2.7983
11055487	chr19:11055487:C:T	2.70915e-86	4.74652	8.79348
11055617	chr19:11055617:T:C	3.59401e-85	15.8786	0.246622
11055800	chr19:11055800:T:C	2.61145e-89	8.08969	-1.49417
11055975	chr19:11055975:G:T	2.08444e-93	-2.84023	-6.54159e-09
11056115	chr19:11056115:A:G	2.11093e-94	-2.79286	-2.33732
11056151	chr19:11056151:G:A	3.97932e-89	7.47818	-0.461459
11056203	chr19:11056203:G:A	3.39487e-93	-2.60136e-09	-2.35246
11056234	chr19:11056234:C:T	7.33983e-93	-2.60136e-09	-1.58141
11056333	chr19:11056333:A:C	5.51598e-93	-2.60136e-09	-1.86708
11056395	chr19:11056395:A:G	3.35313e-93	-2.60136e-09	-2.36484
11056437	chr19:11056437:C:T	3.01937e-93	-2.60136e-09	-2.46968
11056494	chr19:11056494:G:A	6.46496e-93	-2.60136e-09	-1.70833
11056543	chr19:11056543:C:T	5.85572e-83	23.3843	-2.16574
11056964	chr19:11056964:C:T	1.20899e-88	8.79915	-0.671166
11057353	chr19:11057353:T:C	3.46599e-90	6.15235	-1.57632
11057362	chr19:11057362:A:G	5.21057e-84	20.906	-2.1068
11057585	chr19:11057585:C:T	5.54505e-82	24.2596	-0.792959
11057870	chr19:11057870:A:AGGC	6.26054e-93	-2.60136e-09	-1.74046
11057950	chr19:11057950:A:G	1.15583e-88	8.72253	-0.639518
11058028	chr19:11058028:C:G	1.46712e-85	-2.60136e-09	15.2293
11058122	chr19:11058122:G:A	2.33718e-90	5.92369	-1.74172
11058220	chr19:11058220:A:G	3.00842e-85	14.0449	1.90242
11058324	chr19:11058324:C:T	8.73186e-93	-2.60136e-09	-1.40775
11058385	chr19:11058385:C:T	1.86838e-91	-2.60136e-09	1.65551
11058629	chr19:11058629:T:C	3.01483e-92	-0.1686	-6.54159e-09
11058838	chr19:11058838:C:T	3.33594e-90	6.37026	-1.83247
11058901	chr19:11058901:G:A	6.28313e-93	-2.60136e-09	-1.73686
11059230	chr19:11059230:CTCTG:C	3.20212e-93	-2.60136e-09	-2.41092
11059615	chr19:11059615:C:T	2.38842e-91	-2.60136e-09	1.90107
11059684	chr19:11059684:G:GGGGCCA	3.62054e-93	-2.60136e-09	-2.28811
11059983	chr19:11059983:T:A	5.6081e-91	-2.60136e-09	2.75465
11060163	chr19:11060163:T:C	1.26476e-88	4.99054	3.18254
11060605	chr19:11060605:A:C	1.66448e-89	5.7134	0.431725
11060924	chr19:11060924:T:C	3.73219e-89	6.79387	0.158733
11062453	chr19:11062453:G:A	3.27908e-93	-2.38716	-6.54159e-09
11062665	chr19:11062665:A:T	1.20712e-83	-2.60136e-09	19.6394
11062673	chr19:11062673:G:A	1.40148e-92	-2.60136e-09	-0.934614
11062796	chr19:11062796:C:T	1.10033e-88	7.87727	0.156538
11062812	chr19:11062812:T:C	1.7739e-87	8.30351	2.51045
11062906	chr19:11062906:GAT:G	5.23219e-91	-2.60136e-09	2.68527
11063027	chr19:11063027:G:T	1.5377e-83	17.2303	2.65116
11063123	chr19:11063123:C:T	3.73447e-93	-2.60136e-09	-2.25712
11063252	chr19:11063252:C:T	3.23531e-82	25.2653	-2.33744
11063280	chr19:11063280:C:T	1.53512e-88	8.02317	0.343637
11063744	chr19:11063744:T:A	2.9867e-93	-2.60136e-09	-2.48056
11063765	chr19:11063765:C:T	2.58455e-94	-2.75868	-2.16909
11063820	chr19:11063820:C:G	8.6984e-93	-1.41159	-6.54159e-09
11064066	chr19:11064066:C:T	2.09308e-82	24.8441	-2.35179
11064205	chr19:11064205:C:T	3.68675e-93	-2.60136e-09	-2.26998
11064259	chr19:11064259:T:C	2.35944e-84	15.1668	2.84014
11064464	chr19:11064464:G:A	3.71081e-93	-2.60136e-09	-2.26348
11064804	chr19:11064804:G:A	5.87972e-91	-2.60136e-09	2.80195
11064914	chr19:11064914:C:T	7.45941e-91	-2.60136e-09	3.03992
11065147	chr19:11065147:C:T	3.36134e-80	9.32717	18.244
11065385	chr19:11065385:C:T	3.71187e-93	-2.60136e-09	-2.26319
11065399	chr19:11065399:A:G	1.98066e-84	15.1172	2.7148
11065610	chr19:11065610:C:T	5.16347e-81	5.24317	20.4547
11065661	chr19:11065661:C:T	6.64799e-88	9.83251	-6.54159e-09
11066074	chr19:11066074:G:A	3.84085e-93	-2.60136e-09	-2.22903
11066076	chr19:11066076:CAT:C	6.6223e-87	11.1102	1.02107
11066085	chr19:11066085:C:CT	1.06934e-90	-2.60136e-09	3.40007
11066137	chr19:11066137:T:A	3.49347e-93	-2.60136e-09	-2.32383
11066428	chr19:11066428:C:T	2.29986e-89	-2.60136e-09	6.46846
11066574	chr19:11066574:C:A	5.29576e-88	5.99681	3.6083
11066732	chr19:11066732:T:C	5.45852e-88	6.11959	3.51578
11067101	chr19:11067101:C:T	4.10506e-80	5.56929	22.2018
11067195	chr19:11067195:C:T	1.13063e-90	-2.60136e-09	3.4558
11067709	chr19:11067709:C:T	1.32227e-92	-2.60136e-09	-0.992796
11068036	chr19:11068036:G:A	3.31917e-93	-2.60136e-09	-2.37501
11068360	chr19:11068360:G:A	5.61187e-93	-2.60136e-09	-1.84985
11068606	chr19:11068606:A:G	2.98935e-93	-2.60136e-09	-2.47967
11068658	chr19:11068658:T:C	3.29898e-91	-2.60136e-09	2.22406
11068895	chr19:11068895:G:T	7.60068e-87	10.5849	1.68414
11069033	chr19:11069033:C:G	8.58511e-84	21.6825	-2.38389
11069371	chr19:11069371:T:C	7.91266e-88	5.8982	4.10846
11070468	chr19:11070468:T:C	1.37322e-92	-2.60136e-09	-0.954988
11070728	chr19:11070728:G:A	2.30623e-92	-0.43653	-6.54159e-09
11071589	chr19:11071589:C:T	4.22236e-93	-2.60136e-09	-2.13433
11072181	chr19:11072181:G:A	3.07723e-93	-2.60136e-09	-2.4507
11072379	chr19:11072379:A:G	9.09893e-87	10.9111	1.53786
11072524	chr19:11072524:A:C	1.14866e-90	-2.60136e-09	3.47162
11073161	chr19:11073161:G:A	4.79658e-82	25.7026	-2.38096
11073428	chr19:11073428:C:T	7.11318e-89	9.94687	-2.34931
11073574	chr19:11073574:A:G	3.33656e-81	23.6357	1.62553
11073584	chr19:11073584:C:T	1.16894e-88	8.09429	-6.54159e-09
11073648	chr19:11073648:T:C	2.84497e-92	2.22708	-2.45367
11073731	chr19:11073731:T:C	9.1605e-93	-2.60136e-09	-1.35983
11073733	chr19:11073733:C:A	2.98627e-93	-2.60136e-09	-2.48071
11074807	chr19:11074807:T:C	1.70253e-93	-2.47899	-0.563629
11075192	chr19:11075192:T:G	1.47372e-93	-2.49427	-0.69267
11075243	chr19:11075243:T:C	1.29175e-68	54.4212	-0.175279
11075612	chr19:11075612:A:G	1.25618e-93	-2.54874	-0.797915
11075744	chr19:11075744:T:C	8.93376e-93	-2.60136e-09	-1.38489
11075759	chr19:11075759:A:G	3.91534e-93	-2.11916	-0.0906625
11075961	chr19:11075961:C:G	4.46145e-93	-1.95177	-0.127484
11076035	chr19:11076035:T:C	9.96234e-68	52.8841	3.40465
11076305	chr19:11076305:TCCTC:T	1.1238e-91	2.73409	-1.58692
11076450	chr19:11076450:C:T	1.73581e-91	-2.60136e-09	1.58191
11076617	chr19:11076617:T:C	2.51823e-93	-1.79479	-0.856388
11076682	chr19:11076682:T:G	5.50918e-12	133.683	50.958
11076746	chr19:11076746:T:C	4.20926e-25	127.936	26.5028
11076848	chr19:11076848:A:G	2.20901e-88	-2.60136e-09	8.73074
11076935	chr19:11076935:A:G	1.43962e-25	127.691	25.6747
11077094	chr19:11077094:G:A	1.19656e-92	-2.60136e-09	-1.09269
11077488	chr19:11077488:T:C	6.07412e-23	132.829	26.5815
11077571	chr19:11077571:G:A	1.92634e-18	133.725	36.0493
11077632	chr19:11077632:C:T	4.9993e-88	-2.60136e-09	9.54749
11077693	chr19:11077693:G:C	2.60413e-93	-2.33345	-0.284185
11077913	chr19:11077913:A:C	2.15811e-92	-2.60136e-09	-0.502909
11077924	chr19:11077924:G:A	1.25591e-92	-2.60136e-09	-1.04428
11078395	chr19:11078395:G:T	1.53475e-92	-2.60136e-09	-0.843778
11078529	chr19:11078529:C:G	1.27211e-10	137.275	50.5057
11078553	chr19:11078553:A:T	1.08858e-92	-2.60136e-09	-1.18727
11078596	chr19:11078596:T:C	2.86784e-22	132.272	28.6907
11078690	chr19:11078690:C:CAG	6.19807e-24	129.983	27.1448
11078711	chr19:11078711:G:A	2.66002e-92	-0.293809	-6.54159e-09
11078754	chr19:11078754:C:T	6.51493e-93	-1.70063	-6.54159e-09
11078965	chr19:11078965:A:G	2.94689e-88	-2.60136e-09	9.01895
11079088	chr19:11079088:T:C	2.69347e-14	136.395	42.925
11079261	chr19:11079261:T:A	6.11367e-15	136.132	41.7054
11079304	chr19:11079304:C:A	3.51932e-15	135.232	42.0527
11079398	chr19:11079398:G:A	3.87668e-15	135.645	41.7372
11079434	chr19:11079434:A:G	1.79458e-15	135.093	41.5184
11079616	chr19:11079616:T:C	1.527e-18	134.082	35.4606
11079858	chr19:11079858:G:A	3.78481e-15	135.298	42.06
11079868	chr19:11079868:C:T	5.0969e-15	135.799	41.8567
11080077	chr19:11080077:G:A	1.24086e-92	-2.60136e-09	-1.05634
11080088	chr19:11080088:G:A	4.33253e-93	0.100534	-2.20911
11080189	chr19:11080189:G:T	1.17551e-92	-2.60136e-09	-1.11044
11080197	chr19:11080197:C:T	1.15614e-14	135.78	42.6945
11080445	chr19:11080445:G:A	2.58929e-92	-0.32076	-6.54159e-09
11080478	chr19:11080478:C:CT	1.18612e-92	-2.60136e-09	-1.10145
11080525	chr19:11080525:A:AG	6.95692e-27	127.033	23.3023
11080618	chr19:11080618:G:A	1.23436e-92	-2.60136e-09	-1.06159
11080829	chr19:11080829:G:A	5.17992e-93	-2.60136e-09	-1.92994
11080844	chr19:11080844:A:C	3.53065e-92	-2.60136e-09	-0.0106606
11080860	chr19:11080860:T:C	1.12357e-67	55.1593	1.24971
11080899	chr19:11080899:G:T	2.55852e-90	-2.60136e-09	4.27246
11080920	chr19:11080920:A:C	5.57989e-93	-2.60136e-09	-1.85556
11080948	chr19:11080948:C:T	2.01745e-92	-0.570311	-6.54159e-09
11081001	chr19:11081001:T:A	1.35092e-32	128.328	8.85533
11081053	chr19:11081053:C:T	0.223434	141.144	67.9234
11081517	chr19:11081517:A:T	5.61113e-18	136.08	34.7639
11081550	chr19:11081550:T:C	8.52348e-87	10.6043	1.77935
11081927	chr19:11081927:C:T	4.94824e-85	16.445	-6.54159e-09
11082319	chr19:11082319:A:G	2.99359e-93	-2.60136e-09	-2.47825
11082415	chr19:11082415:T:G	1.61093e-18	133.036	36.5602
11082495	chr19:11082495:C:T	3.25573e-93	-2.60136e-09	-2.39431
11083259	chr19:11083259:C:G	4.75311e-92	-2.8262	3.11286
11083273	chr19:11083273:A:G	6.42203e-38	119.708	5.21886
11083357	chr19:11083357:G:A	1.76238e-92	-2.60136e-09	-0.705476
11083569	chr19:11083569:C:A	8.00113e-92	-2.84133	3.64877
11083777	chr19:11083777:A:G	4.68337e-93	-2.60136e-09	-2.03071
11084147	chr19:11084147:G:A	4.56552e-93	-2.0562	-6.54159e-09
11084354	chr19:11084354:A:G	8.23154e-68	55.0974	1.00048
11084978	chr19:11084978:A:C	4.886e-93	-2.60136e-09	-1.98836
11085594	chr19:11085594:C:T	1.59151e-78	-2.60136e-09	31.4287
11085629	chr19:11085629:C:T	5.9364e-92	-2.60136e-09	0.508958
11085680	chr19:11085680:AC:A	0.7748	143.241	67.0692
11085919	chr19:11085919:C:T	2.1604e-92	-2.60136e-09	-0.501851
11086001	chr19:11086001:G:A	9.16032e-93	-2.60136e-09	-1.35985
11086029	chr19:11086029:C:G	2.47332e-92	-2.33724	1.97066
11086116	chr19:11086116:G:A	5.78027e-93	-1.82028	-6.54159e-09
11086210	chr19:11086210:T:C	2.38804e-22	132.817	27.9622
11086233	chr19:11086233:C:T	6.85473e-93	-1.64979	-6.54159e-09
11086313	chr19:11086313:G:A	5.79674e-90	-2.60136e-09	5.09032
11086585	chr19:11086585:G:A	0.000287106	139.959	62.4509
11086796	chr19:11086796:C:T	1.73977e-92	-0.718393	-6.54159e-09
11086922	chr19:11086922:G:T	0.00147904	141.494	62.5557
11087298	chr19:11087298:C:A	5.93742e-93	-2.60136e-09	-1.79345
11087511	chr19:11087511:C:T	4.85487e-31	125.955	14.8102
11087600	chr19:11087600:G:A	2.19869e-92	-0.484281	-6.54159e-09
11087815	chr19:11087815:C:T	3.09928e-92	-2.60136e-09	-0.140975
11087826	chr19:11087826:T:C	6.31487e-30	128.708	14.6234
11088007	chr19:11088007:C:A	1.07786e-89	-2.60136e-09	5.71059
11088079	chr19:11088079:T:G	4.7854e-92	0.293425	-6.54159e-09
11088104	chr19:11088104:G:A	1.07771e-89	5.71045	-6.54159e-09
11088267	chr19:11088267:C:T	1.33692e-91	-2.60136e-09	1.32081
11088623	chr19:11088623:C:T	1.22732e-92	-2.60136e-09	-1.06731
11089281	chr19:11089281:G:T	6.16413e-93	-2.60136e-09	-1.75598
11089332	chr19:11089332:C:T	4.47154e-79	-2.60136e-09	30.1592
11089633	chr19:11089633:C:A	5.7765e-93	-2.60136e-09	-1.82093
11089736	chr19:11089736:C:T	7.43419e-89	9.5232	-1.8815
11089755	chr19:11089755:C:T	2.68291e-92	-2.60136e-09	-0.285242
11089838	chr19:11089838:C:T	6.97507e-91	2.97278	-6.54159e-09
11090077	chr19:11090077:T:C	5.68449e-93	-2.60136e-09	-1.83699
11090130	chr19:11090130:C:T	1.99201e-91	1.71958	-6.54159e-09
11090989	chr19:11090989:C:T	2.07874e-88	-2.60136e-09	8.66996
11091312	chr19:11091312:GT:G	3.09941e-17	137.543	35.0104
11091630	chr19:11091630:G:T	2.83004e-15	139.108	37.959
11091893	chr19:11091893:G:A	2.02418e-93	-1.13577	-1.7338
11092738	chr19:11092738:A:G	6.56094e-94	-2.84166	-1.15452
11093085	chr19:11093085:C:T	3.14114e-93	-2.60136e-09	-2.43014
11093378	chr19:11093378:C:T	9.78252e-90	-2.60136e-09	5.61362
11093610	chr19:11093610:G:T	2.97697e-92	-2.60136e-09	-0.181238
11093674	chr19:11093674:C:T	8.57065e-91	-2.60136e-09	3.17879
11093772	chr19:11093772:G:A	7.03378e-93	-2.60136e-09	-1.624
11093886	chr19:11093886:C:T	1.30316e-92	-1.00735	-6.54159e-09
11093951	chr19:11093951:C:T	3.22845e-93	-2.67222	0.269496
11094140	chr19:11094140:A:G	4.36872e-93	-2.60136e-09	-2.10026
11094207	chr19:11094207:G:A	1.599e-92	-2.60136e-09	-0.802765
11095299	chr19:11095299:G:A	4.97481e-76	36.3751	0.798533
11095364	chr19:11095364:C:T	7.46508e-92	0.738093	-6.54159e-09
11096010	chr19:11096010:C:T	2.45299e-92	-2.60136e-09	-0.374838
11096675	chr19:11096675:C:A	1.11357e-92	-2.60136e-09	-1.16457
11096781	chr19:11096781:C:T	7.01971e-92	-2.60136e-09	0.676578
11096995	chr19:11096995:T:A	2.40932e-92	-2.60136e-09	-0.3928
11097101	chr19:11097101:C:T	6.88061e-62	71.1383	-1.40418
11097155	chr19:11097155:C:T	3.05168e-93	-2.60136e-09	-2.45904
11097306	chr19:11097306:T:C	2.70978e-81	26.4531	-1.39995
11097404	chr19:11097404:T:A	2.33342e-92	-2.60136e-09	-0.42481
11097890	chr19:11097890:A:T	6.69329e-93	-2.60136e-09	-1.67362
11098409	chr19:11098409:T:C	4.21471e-93	-2.60136e-09	-2.13615
11098587	chr19:11098587:C:T	8.5368e-92	-2.60136e-09	0.872242
11098795	chr19:11098795:AG:A	2.37798e-90	-2.60136e-09	4.19928
11098900	chr19:11098900:G:A	1.24263e-61	71.7698	-1.44458
11099046	chr19:11099046:C:A	1.42303e-61	71.9202	-1.45943
11099088	chr19:11099088:C:T	1.57058e-61	71.895	-1.3356
11099312	chr19:11099312:TTTCTTCCACCTTAATGATTA:T	1.24829e-89	7.28544	-1.42805
11099481	chr19:11099481:C:T	1.11718e-78	-2.60136e-09	31.0749
11099578	chr19:11099578:G:C	2.4621e-61	72.4816	-1.47255
11100403	chr19:11100403:C:T	1.36609e-90	-2.60136e-09	3.64498
11100532	chr19:11100532:G:A	6.24113e-92	-2.60136e-09	0.559018
11100836	chr19:11100836:C:A	3.18798e-93	-2.60136e-09	-2.41534
11101213	chr19:11101213:C:T	3.60165e-93	-2.60136e-09	-2.29334
11101711	chr19:11101711:G:A	2.98629e-93	-2.60136e-09	-2.4807
11101794	chr19:11101794:T:A	8.34099e-80	30.3794	-1.8993
11102265	chr19:11102265:A:C	6.46535e-93	-0.41137	-1.2969
11103799	chr19:11103799:T:G	6.32062e-90	0.533798	4.64305
11104305	chr19:11104305:CT:C	1.39849e-91	-2.60136e-09	1.36583
11104423	chr19:11104423:T:A	4.62004e-91	-2.60136e-09	2.56084
11104719	chr19:11104719:C:T	1.50516e-91	-2.60136e-09	1.43934
11106024	chr19:11106024:A:G	3.44982e-92	-2.50669	2.47287
11106092	chr19:11106092:T:C	1.91856e-92	1.74657	-2.36714
11107523	chr19:11107523:C:T	1.29311e-92	-2.60136e-09	-1.0151
11107550	chr19:11107550:G:A	1.81508e-91	1.62657	-6.54159e-09
11107685	chr19:11107685:G:A	1.53342e-91	1.45794	-6.54159e-09
11108037	chr19:11108037:C:T	3.65376e-87	13.178	-1.64151
11108372	chr19:11108372:C:T	5.75296e-94	-1.7402	-2.3874
11109978	chr19:11109978:G:A	2.69326e-90	4.81421	-0.490434
11110880	chr19:11110880:T:G	1.26694e-92	-2.60136e-09	-1.03554
11111371	chr19:11111371:C:T	4.34127e-92	0.196024	-6.54159e-09
11111624	chr19:11111624:G:A	8.40311e-89	4.73833	3.02588
11111806	chr19:11111806:C:T	1.0354e-92	-2.60136e-09	-1.23736
11112005	chr19:11112005:G:A	9.91889e-93	-2.60136e-09	-1.28029
11112109	chr19:11112109:T:C	5.1934e-93	-1.92734	-6.54159e-09
11113253	chr19:11113253:C:T	3.25225e-93	-2.60136e-09	-2.39538
11113481	chr19:11113481:C:T	2.59785e-92	1.07792	-1.39538
11113778	chr19:11113778:G:A	1.31226e-85	-2.60136e-09	15.1177
11113916	chr19:11113916:A:G	1.05947e-90	0.491829	2.89896
11113996	chr19:11113996:C:T	4.16508e-92	-2.60136e-09	0.154591
11114212	chr19:11114212:G:C	3.21078e-93	-2.60136e-09	-2.40821
11114255	chr19:11114255:C:T	2.17169e-93	-0.930376	-1.86885
11114256	chr19:11114256:G:A	7.0545e-93	-2.60136e-09	-1.62106
11114478	chr19:11114478:G:A	4.90943e-93	-2.60136e-09	-1.98357
11114716	chr19:11114716:G:A	4.83798e-93	-2.60136e-09	-1.99823
11114807	chr19:11114807:C:T	3.19813e-93	-2.60136e-09	-2.41216
11115568	chr19:11115568:G:A	4.38813e-92	-2.60136e-09	0.20676
11116124	chr19:11116124:C:T	1.5128e-90	-0.397427	4.14442
11116394	chr19:11116394:C:T	9.68872e-79	33.2437	-2.3113
11116421	chr19:11116421:C:T	1.13551e-92	0.705688	-1.85075
11116616	chr19:11116616:G:A	9.20935e-88	5.241	4.91741
11116650	chr19:11116650:C:G	3.7254e-82	23.1994	-0.13048
11116790	chr19:11116790:G:T	1.35733e-92	1.21239	-2.17902
11116804	chr19:11116804:A:C	1.00776e-75	40.2693	-2.38975
11116878	chr19:11116878:C:T	2.46223e-91	1.31125	0.620258
11116926	chr19:11116926:C:T	4.36134e-82	23.3556	-0.129083
11117483	chr19:11117483:A:G	8.2365e-93	0.981316	-2.44747
11117512	chr19:11117512:C:G	2.43802e-92	2.0957	-2.47666
11117836	chr19:11117836:G:A	4.84218e-85	18.7699	-2.34661
11118069	chr19:11118069:T:C	9.50757e-76	40.246	-2.42467
11118107	chr19:11118107:C:T	4.82104e-85	18.8034	-2.38444
11118118	chr19:11118118:G:A	2.1043e-93	-2.83074	-6.54159e-09
11118236	chr19:11118236:G:A	1.79858e-91	-0.461473	2.07891
11118289	chr19:11118289:C:A	5.57252e-85	18.9545	-2.39069
11118542	chr19:11118542:A:G	3.11011e-82	23.2311	-0.342761
11118853	chr19:11118853:C:T	3.26393e-93	-2.60136e-09	-2.3918
11118883	chr19:11118883:A:G	2.74984e-91	-0.135946	2.17793
11118901	chr19:11118901:T:C	2.08853e-85	17.9192	-2.33677
11118966	chr19:11118966:G:A	9.05978e-93	-2.60136e-09	-1.37088
11119089	chr19:11119089:G:A	6.90588e-85	19.17	-2.39171
11119174	chr19:11119174:C:G	2.35666e-85	18.0919	-2.38865
11119292	chr19:11119292:C:T	1.67753e-82	22.5362	-0.265211
11119304	chr19:11119304:G:A	4.00213e-93	-2.60136e-09	-2.1879
11119326	chr19:11119326:C:T	2.17339e-82	22.8466	-0.316602
11119538	chr19:11119538:T:C	3.01586e-85	18.3371	-2.3873
11119656	chr19:11119656:C:T	6.3249e-87	13.0697	-0.984377
11119686	chr19:11119686:A:C	4.58581e-87	14.2324	-2.46861
11119726	chr19:11119726:G:T	4.3533e-85	18.7295	-2.41266
11120014	chr19:11120014:C:G	5.29065e-92	0.393797	-6.54159e-09
11120205	chr19:11120205:T:C	4.37628e-85	18.6989	-2.37679
11120527	chr19:11120527:G:A	1.69691e-81	24.5851	-6.54159e-09
11120659	chr19:11120659:A:G	3.33483e-90	4.53745	-6.54159e-09
11120869	chr19:11120869:A:G	7.29107e-93	-2.60136e-09	-1.58808
11121585	chr19:11121585:A:T	1.2877e-92	-2.60136e-09	-1.01928
11121590	chr19:11121590:C:G	6.29709e-90	0.612105	4.56101
11121676	chr19:11121676:G:A	3.50049e-93	-2.60136e-09	-2.32183
11121930	chr19:11121930:G:A	3.31934e-90	-0.15573	4.68852
11122015	chr19:11122015:C:T	1.36883e-92	-2.60136e-09	-0.958185
11122243	chr19:11122243:G:A	5.4482e-84	19.4745	-0.630646
11122929	chr19:11122929:G:A	7.70178e-92	3.24819	-2.47888
11123265	chr19:11123265:A:G	8.59387e-92	2.9048	-2.02589
11123915	chr19:11123915:G:A	1.35424e-85	17.02	-1.87085
11124364	chr19:11124364:C:T	3.61061e-93	-2.60136e-09	-2.29085
11124414	chr19:11124414:C:T	3.42919e-90	5.9633	-1.39795
11124572	chr19:11124572:A:T	3.13772e-93	-2.60136e-09	-2.43123
11124579	chr19:11124579:T:A	7.32436e-94	-2.48079	-1.40532
11124747	chr19:11124747:T:C	8.55008e-87	14.8119	-2.42519
11124774	chr19:11124774:A:ACAGG	2.31951e-92	-0.430789	-6.54159e-09
11124776	chr19:11124776:T:TTCACAG	2.35782e-92	-0.414406	-6.54159e-09
11124778	chr19:11124778:T:TGGG	2.37404e-92	-0.407551	-6.54159e-09
11124822	chr19:11124822:G:A	1.21664e-93	-0.898457	-2.48018
11124828	chr19:11124828:C:T	6.55098e-91	4.15577	-1.24572
11124829	chr19:11124829:G:A	8.85263e-94	-1.21826	-2.47834
11125258	chr19:11125258:A:G	2.93327e-85	17.8214	-1.8993
11125445	chr19:11125445:C:G	7.0417e-92	2.87347	-2.19376
11125702	chr19:11125702:G:A	2.48757e-86	15.3053	-1.85067
11126128	chr19:11126128:T:C	1.20914e-91	2.60489	-1.38454
11126203	chr19:11126203:G:A	7.48306e-90	-2.60136e-09	5.34567
11126329	chr19:11126329:T:C	3.17168e-93	-2.60136e-09	-2.42047
11126473	chr19:11126473:CCTT:C	1.45511e-92	-2.60136e-09	-0.897062
11126593	chr19:11126593:G:A	3.32226e-90	4.10608	0.427593
11126620	chr19:11126620:T:C	1.02093e-91	2.6342	-1.58305
11126648	chr19:11126648:T:A	1.72876e-91	-2.82977	4.40762
11126885	chr19:11126885:C:T	3.66917e-90	-2.60136e-09	4.63299
11127188	chr19:11127188:C:G	1.22186e-93	-0.898457	-2.4759
11127299	chr19:11127299:C:T	4.81759e-92	-2.60136e-09	0.30013
11127563	chr19:11127563:C:G	1.18046e-92	1.35091	-2.45715
11127723	chr19:11127723:G:A	2.02936e-90	3.46585	0.574896
11127816	chr19:11127816:A:G	1.63391e-86	12.6769	0.35742
11127872	chr19:11127872:A:G	3.03324e-92	1.79917	-1.96169
11127937	chr19:11127937:G:A	4.57792e-93	-2.60136e-09	-2.05349
11128132	chr19:11128132:G:A	6.63507e-92	2.38826	-1.76803
11128299	chr19:11128299:C:T	1.27289e-93	-2.68158	-0.651858
11128320	chr19:11128320:C:T	1.39175e-89	-2.60136e-09	5.96617
11128503	chr19:11128503:AC:A	1.81064e-91	-2.83716	4.46128
11128763	chr19:11128763:T:C	2.32132e-86	12.906	0.479508
11128942	chr19:11128942:G:A	1.41579e-91	-2.8288	4.20693
11129041	chr19:11129041:AAG:A	4.38095e-90	-2.60136e-09	4.81029
11130118	chr19:11130118:C:T	5.84628e-93	-2.77242	0.963499
11130326	chr19:11130326:G:A	2.3839e-93	-2.70599	-6.54159e-09
11130479	chr19:11130479:G:A	3.05858e-91	-2.60136e-09	2.14839
11130565	chr19:11130565:G:A	1.60594e-90	-2.60136e-09	3.80674
11130752	chr19:11130752:G:A	1.74623e-86	15.4937	-2.39289
11131134	chr19:11131134:G:A	8.01242e-91	3.34636	-0.234929
11131201	chr19:11131201:G:A	7.59391e-92	2.66189	-1.90669
11131239	chr19:11131239:A:G	1.59997e-84	20.0708	-2.45233
11131258	chr19:11131258:C:T	2.49682e-90	-2.60136e-09	4.24805
11131457	chr19:11131457:G:A	5.69595e-92	2.26517	-1.79756
11131631	chr19:11131631:G:C	2.87463e-88	7.67678	1.31733
11131820	chr19:11131820:G:A	8.18918e-94	-1.30962	-2.46488
11131982	chr19:11131982:T:C	1.4055e-91	3.85123	-2.48039
11132089	chr19:11132089:A:G	8.71687e-92	2.76235	-1.86924
11132281	chr19:11132281:C:T	2.49682e-90	-2.60136e-09	4.24805
11132298	chr19:11132298:G:C	1.84565e-92	-2.60136e-09	-0.659315
11132484	chr19:11132484:G:A	1.07449e-91	2.94332	-1.84104
11132547	chr19:11132547:TCTA:T	3.01708e-92	1.95811	-2.12596
11132578	chr19:11132578:T:C	2.32318e-90	5.04856	-0.872595
11132608	chr19:11132608:C:T	3.02924e-93	-2.60136e-09	-2.46642
11132648	chr19:11132648:G:A	1.75361e-92	-2.60136e-09	-0.710468
11132692	chr19:11132692:T:C	6.02756e-92	2.43415	-1.90995
11132826	chr19:11132826:T:C	1.0201e-91	2.86273	-1.81239
11132866	chr19:11132866:A:T	2.04475e-92	-0.556868	-6.54159e-09
11132916	chr19:11132916:G:T	7.48687e-92	2.56596	-1.82495
11133332	chr19:11133332:G:A	1.26641e-92	-1.03596	-6.54159e-09
11133370	chr19:11133370:G:A	1.73503e-92	-2.60136e-09	-0.72112
11133427	chr19:11133427:G:A	3.47339e-93	-2.60136e-09	-2.3296
11133931	chr19:11133931:A:ATC	9.96064e-92	2.47485	-1.44835
11134117	chr19:11134117:A:C	3.57133e-91	2.30338	-6.54159e-09
11134234	chr19:11134234:G:A	2.09186e-92	0.553723	-1.08781
11134242	chr19:11134242:A:G	1.75328e-92	-2.60136e-09	-0.710654
11134777	chr19:11134777:C:T	1.71686e-90	2.73143	1.14209
11134793	chr19:11134793:A:G	1.54595e-91	2.92292	-1.45684
11134796	chr19:11134796:T:C	5.00043e-93	-0.168283	-1.79692
11134824	chr19:11134824:C:T	2.4384e-90	0.559468	3.6649
11134928	chr19:11134928:T:A	1.33443e-91	2.84673	-1.52778
11135032	chr19:11135032:G:A	1.43238e-93	-1.38076	-1.83463
11135035	chr19:11135035:C:T	1.45032e-92	-2.60136e-09	-0.900357
11135095	chr19:11135095:T:C	1.20263e-91	2.64402	-1.42906
11135265	chr19:11135265:G:GC	2.66158e-89	-2.60136e-09	6.61453
11135504	chr19:11135504:T:C	1.65683e-87	12.0183	-1.27266
11135555	chr19:11135555:C:CA	1.14343e-91	2.45922	-1.29475
11135608	chr19:11135608:T:C	1.38417e-88	9.90983	-1.64653
11135649	chr19:11135649:C:T	2.50057e-90	-2.60136e-09	4.24955
11135878	chr19:11135878:G:A	9.66169e-92	2.73978	-1.74375
11135944	chr19:11135944:T:C	8.49013e-92	2.62345	-1.75668
11135964	chr19:11135964:G:A	1.8248e-87	12.1193	-1.27705
11136395	chr19:11136395:A:G	1.11218e-91	2.82744	-1.69068
11136495	chr19:11136495:G:A	3.09836e-93	-2.60136e-09	-2.44386
11136704	chr19:11136704:C:A	2.43101e-92	0.204963	-0.588798
11136748	chr19:11136748:G:A	1.61484e-87	11.9924	-1.27242
11136771	chr19:11136771:C:T	1.72692e-92	0.691086	-1.41689
11136846	chr19:11136846:A:G	1.72261e-87	12.0832	-1.29859
11136939	chr19:11136939:A:G	1.31776e-93	-0.919473	-2.37932
11137134	chr19:11137134:G:T	1.46345e-93	-1.06327	-2.13067
11137178	chr19:11137178:G:C	3.03529e-93	-2.46442	-6.54159e-09
11137207	chr19:11137207:C:T	1.06471e-91	2.8691	-1.77596
11137316	chr19:11137316:C:T	3.56227e-93	-2.60136e-09	-2.30433
11137428	chr19:11137428:G:A	7.54772e-89	3.06143	4.59542
11137500	chr19:11137500:G:A	9.43309e-92	2.8553	-1.88322
11137613	chr19:11137613:ACT:A	1.01225e-92	0.649333	-1.9093
11137750	chr19:11137750:T:G	1.49767e-93	-0.799297	-2.37152
11138365	chr19:11138365:A:G	2.36865e-87	12.3664	-1.26333
11138606	chr19:11138606:G:A	3.56843e-93	-2.60136e-09	-2.3026
11138733	chr19:11138733:C:G	7.89816e-93	-2.60136e-09	-1.5081
11138798	chr19:11138798:G:C	1.88823e-91	2.99495	-1.32886
11139385	chr19:11139385:G:C	2.47412e-92	0.890289	-1.25655
11139412	chr19:11139412:G:A	2.28451e-90	-2.60136e-09	4.15918
11139463	chr19:11139463:A:G	1.18004e-90	4.08347	-0.584895
11139551	chr19:11139551:C:T	1.47109e-92	-2.60136e-09	-0.886139
11139642	chr19:11139642:T:C	1.76791e-92	-2.60136e-09	-0.702348
11139720	chr19:11139720:T:C	3.98127e-91	3.30815	-0.896104
11141300	chr19:11141300:T:C	2.37289e-93	-2.71062	-6.54159e-09
11142045	chr19:11142045:C:T	2.61778e-91	-2.60136e-09	1.99277
11142629	chr19:11142629:G:A	1.30342e-92	0.66358	-1.67073
11142658	chr19:11142658:G:A	1.43047e-89	-2.60136e-09	5.99361
11142755	chr19:11142755:G:T	3.03275e-93	-2.60136e-09	-2.46526
11143210	chr19:11143210:CA:C	9.05861e-91	-0.656468	3.89062
11143530	chr19:11143530:C:A	6.93945e-91	-2.60136e-09	2.96766
11143956	chr19:11143956:A:G	1.00841e-89	5.62448	0.0195057
11144347	chr19:11144347:G:T	5.32487e-92	-2.60136e-09	0.400244
11144437	chr19:11144437:T:A	4.60791e-93	-2.60136e-09	-2.04695
11144663	chr19:11144663:T:C	1.35456e-90	3.6365	-6.54159e-09
11144699	chr19:11144699:T:C	4.87915e-91	-2.60136e-09	2.61541
11144830	chr19:11144830:C:T	8.31805e-90	-2.60136e-09	5.45145
11145293	chr19:11145293:C:A	5.19087e-92	0.353182	0.0215755
11145317	chr19:11145317:C:T	8.85743e-90	0.952375	4.56191
11145383	chr19:11145383:C:T	4.25271e-92	-2.24462	2.42003
11145500	chr19:11145500:C:T	2.85079e-93	-1.83279	-0.694338
11145522	chr19:11145522:T:C	1.4833e-92	-2.60136e-09	-0.877874
11145609	chr19:11145609:A:G	2.46144e-88	9.92441	-1.08546
11146198	chr19:11146198:GGGA:G	1.57344e-92	-0.520963	-0.297914
11146211	chr19:11146211:T:C	1.91162e-89	-2.37455	8.65811
11146306	chr19:11146306:G:A	2.02312e-94	-2.83533	-2.33734
11146333	chr19:11146333:C:T	8.02632e-93	-1.492	-6.54159e-09
11146634	chr19:11146634:A:G	2.59879e-94	-2.67301	-2.24926
11146823	chr19:11146823:T:C	1.81706e-92	-0.674923	-6.54159e-09
11147447	chr19:11147447:A:G	3.44262e-94	-2.57264	-2.06844
11147755	chr19:11147755:T:C	1.59331e-93	-0.630457	-2.47845
11147917	chr19:11147917:AAAAAAAAAAAAAAG:A	2.04618e-75	40.8259	-2.2381
11147962	chr19:11147962:G:A	5.88078e-92	0.96823	-0.468684
11148044	chr19:11148044:C:T	1.57932e-92	-2.60136e-09	-0.815152
11148123	chr19:11148123:G:A	4.59737e-92	-2.60136e-09	0.253341
11148178	chr19:11148178:G:A	4.85484e-92	0.307833	-6.54159e-09
11148404	chr19:11148404:C:A	8.2411e-92	1.1038	-0.266813
11148480	chr19:11148480:T:C	3.31032e-93	-2.60136e-09	-2.37768
11148597	chr19:11148597:C:T	1.80521e-90	3.9237	-6.54159e-09
11148774	chr19:11148774:C:T	3.29925e-92	-2.60136e-09	-0.0784486
11148852	chr19:11148852:G:A	2.12895e-93	-2.42317	-0.395933
11149078	chr19:11149078:T:A	9.62587e-93	1.17045	-2.48072
11149796	chr19:11149796:C:T	2.73943e-90	-2.60136e-09	4.34078
11150005	chr19:11150005:C:T	5.74813e-90	-2.60136e-09	5.0819
11150392	chr19:11150392:G:A	3.79463e-92	-2.60136e-09	0.061444
11150900	chr19:11150900:A:G	2.91509e-90	-2.60136e-09	4.40293
11150945	chr19:11150945:C:T	2.62861e-91	-2.60136e-09	1.9969
11150981	chr19:11150981:G:A	3.00336e-93	-2.60136e-09	-2.475
11151185	chr19:11151185:T:A	5.9055e-76	37.3451	-6.54159e-09
11151384	chr19:11151384:ATGC:A	3.34287e-92	-2.60136e-09	-0.0653127
11151553	chr19:11151553:T:C	1.61504e-92	-0.655779	-0.137003
11151643	chr19:11151643:C:T	2.31291e-93	-2.83412	0.0978939
11151650	chr19:11151650:T:C	7.12228e-93	-2.60136e-09	-1.6115
11151750	chr19:11151750:C:T	8.53325e-93	-2.60136e-09	-1.43076
11151792	chr19:11151792:C:T	4.35577e-93	-2.10323	-6.54159e-09
11151801	chr19:11151801:T:G	1.4252e-82	23.8068	-1.69879
11152422	chr19:11152422:C:T	6.15171e-85	18.6204	-1.95767
11152817	chr19:11152817:A:G	1.96059e-93	-0.917651	-1.98383
11152853	chr19:11152853:C:G	5.90638e-94	-2.34121	-1.76007
11153031	chr19:11153031:T:TACCTC	6.67927e-93	-2.60136e-09	-1.67572
11153040	chr19:11153040:C:T	6.53092e-93	-2.60136e-09	-1.69818
11153076	chr19:11153076:C:T	6.50912e-93	-2.60136e-09	-1.70152
11153173	chr19:11153173:T:C	6.40655e-93	-2.60136e-09	-1.71741
11153374	chr19:11153374:G:A	6.45563e-93	-0.726696	-0.983081
11153387	chr19:11153387:C:T	3.14532e-93	-0.76612	-1.66269
11153544	chr19:11153544:G:A	6.73373e-93	-2.60136e-09	-1.6676
11153693	chr19:11153693:T:C	6.75013e-85	18.7518	-1.99627
11153740	chr19:11153740:G:A	4.68187e-93	0.235315	-2.26635
11153838	chr19:11153838:C:T	3.06352e-93	-0.76472	-1.69045
11153850	chr19:11153850:G:C	7.07751e-91	-2.60136e-09	2.98736
11153861	chr19:11153861:A:C	1.20841e-88	8.1275	-6.54159e-09
11153913	chr19:11153913:T:A	8.67883e-91	-2.5971	5.78843
11153942	chr19:11153942:C:T	2.71101e-93	-2.57741	-6.54159e-09
11154006	chr19:11154006:G:A	7.25271e-93	-2.60136e-09	-1.59335
11154030	chr19:11154030:C:T	9.0375e-93	-0.286628	-1.08672
11154131	chr19:11154131:G:A	2.32311e-91	-2.60136e-09	1.87335
11154344	chr19:11154344:G:A	1.12942e-79	31.101	-2.31782
11154356	chr19:11154356:T:C	3.46512e-84	20.24	-1.84871
11154572	chr19:11154572:T:C	3.83742e-92	-2.82275	2.8954
11154732	chr19:11154732:C:G	5.85429e-92	-2.83565	3.33068
11154811	chr19:11154811:A:C	1.42837e-92	-2.60136e-09	-0.915609
11154954	chr19:11154954:G:A	5.80827e-94	-2.5229	-1.59513
11155010	chr19:11155010:C:A	4.84833e-92	-2.82395	3.13044
11155339	chr19:11155339:T:C	2.93667e-93	-0.791876	-1.70558
11155400	chr19:11155400:A:G	6.84274e-93	-2.60136e-09	-1.65154
11155485	chr19:11155485:G:A	8.64241e-93	-2.60136e-09	-1.41805
11155589	chr19:11155589:G:A	2.8429e-91	-2.60136e-09	2.07527
11155815	chr19:11155815:C:T	6.42649e-93	-2.60136e-09	-1.7143
11155908	chr19:11155908:A:G	4.91972e-92	-2.82121	3.14232
11156826	chr19:11156826:TC:T	1.86079e-92	-0.651145	-6.54159e-09
11156928	chr19:11156928:G:A	1.79235e-92	-2.60136e-09	-0.688615
11156937	chr19:11156937:G:A	2.84307e-93	-0.993176	-1.53667
11156958	chr19:11156958:G:A	2.44635e-93	-0.779155	-1.90098
11157002	chr19:11157002:T:C	7.06817e-92	-2.81743	3.50089
11157264	chr19:11157264:A:T	5.34998e-92	-2.8274	3.23235
11157479	chr19:11157479:C:T	1.92175e-93	-1.0902	-1.83129
11157880	chr19:11157880:G:A	1.99084e-93	-1.38926	-1.49691
11157949	chr19:11157949:C:T	2.90883e-91	-2.60136e-09	2.09819
11158301	chr19:11158301:G:C	9.00894e-94	-2.42186	-1.25723
11158423	chr19:11158423:G:A	2.42032e-92	-2.60136e-09	-0.388245
11158437	chr19:11158437:A:G	1.73203e-92	-2.60136e-09	-0.722851
11158438	chr19:11158438:C:T	1.72683e-92	-2.60136e-09	-0.725854
11158751	chr19:11158751:A:C	3.49732e-93	-2.60136e-09	-2.32273
11158804	chr19:11158804:A:G	2.70014e-91	-2.60136e-09	2.02374
11159001	chr19:11159001:T:A	2.33438e-79	31.8866	-2.37737
11159050	chr19:11159050:G:T	1.72139e-79	29.6447	-0.440068
11159086	chr19:11159086:C:T	7.9961e-93	-2.60136e-09	-1.49577
11159217	chr19:11159217:C:T	3.41118e-80	30.051	-2.46507
11159284	chr19:11159284:G:T	5.76787e-94	-2.17911	-1.9459
11159340	chr19:11159340:T:C	4.83614e-94	-2.25239	-2.0488
11160015	chr19:11160015:A:G	1.44039e-91	-2.60136e-09	1.39535
11160712	chr19:11160712:C:T	1.28247e-92	-2.60136e-09	-1.02336
11160741	chr19:11160741:T:G	3.66421e-93	-2.60136e-09	-2.27612
11160758	chr19:11160758:C:T	1.87113e-91	-2.60136e-09	1.65698
11160873	chr19:11160873:C:T	2.11013e-91	-2.60136e-09	1.77719
11160897	chr19:11160897:C:T	7.02344e-93	-2.60136e-09	-1.62548
11161164	chr19:11161164:ACT:A	2.26987e-92	0.114723	-0.567143
11161225	chr19:11161225:C:T	3.43091e-93	-2.60136e-09	-2.3419
11161226	chr19:11161226:G:A	3.29466e-93	-2.60136e-09	-2.38243
11161281	chr19:11161281:C:T	7.51095e-93	-2.60136e-09	-1.55837
11161290	chr19:11161290:A:G	3.39162e-93	-2.60136e-09	-2.35342
11161300	chr19:11161300:T:C	3.3069e-93	-2.60136e-09	-2.37872
11161529	chr19:11161529:C:T	7.62345e-93	-2.60136e-09	-1.5435
11161696	chr19:11161696:G:A	3.10599e-93	-2.60136e-09	-2.4414
11161705	chr19:11161705:T:C	3.15889e-88	-2.60136e-09	9.08842
11161951	chr19:11161951:C:T	6.1865e-93	-2.60136e-09	-1.75236
11162184	chr19:11162184:G:A	3.00916e-93	-2.60136e-09	-2.47307
11162439	chr19:11162439:C:T	2.03716e-92	-2.60136e-09	-0.560589
11162582	chr19:11162582:T:G	1.0092e-91	-2.60136e-09	1.0396
11162596	chr19:11162596:A:G	4.6074e-88	-2.60136e-09	9.46586
11162884	chr19:11162884:C:A	2.09727e-93	-2.83409	-6.54159e-09
11163652	chr19:11163652:G:A	5.07809e-93	-2.60136e-09	-1.94979
11163665	chr19:11163665:A:G	9.40052e-92	-2.60136e-09	0.968621
11163769	chr19:11163769:G:A	2.35568e-83	22.3624	-2.05448
11163854	chr19:11163854:C:T	7.17717e-94	-1.5882	-2.3182
11163909	chr19:11163909:T:C	6.7985e-92	-2.60136e-09	0.644558
11163992	chr19:11163992:A:C	2.85122e-93	-2.52698	-6.54159e-09
11164003	chr19:11164003:G:A	3.37666e-85	17.5629	-1.5001
11164051	chr19:11164051:C:T	7.84963e-92	-2.60136e-09	0.788323
11164052	chr19:11164052:A:G	2.32158e-94	-2.56456	-2.4705
11164200	chr19:11164200:A:C	2.25472e-94	-2.58692	-2.47737
11164310	chr19:11164310:A:T	5.07955e-92	-2.60136e-09	0.353079
11164463	chr19:11164463:A:C	6.58693e-82	23.1463	0.492474
11164499	chr19:11164499:C:T	7.03515e-92	-2.60136e-09	0.678776
11164582	chr19:11164582:A:G	5.66405e-82	23.0818	0.406017
11164747	chr19:11164747:CATCCATCCATCCTGCT:C	9.58719e-93	-2.60136e-09	-1.3143
11165005	chr19:11165005:G:A	5.68653e-92	-2.60136e-09	0.465957
11165050	chr19:11165050:C:T	1.01053e-91	-2.60136e-09	1.04092
11165090	chr19:11165090:A:G	7.04112e-92	-2.60136e-09	0.679624
11165258	chr19:11165258:G:T	3.61866e-93	-2.28862	-6.54159e-09
11165279	chr19:11165279:G:A	1.38078e-90	-2.60136e-09	3.65567
11165388	chr19:11165388:G:C	5.09808e-91	-2.60136e-09	2.6593
11166398	chr19:11166398:C:T	1.60891e-80	28.6808	-1.84639
11166931	chr19:11166931:C:T	3.40353e-93	-2.60136e-09	-2.34991
11167246	chr19:11167246:G:T	7.65529e-90	-0.361818	5.73024
11167570	chr19:11167570:C:G	2.86109e-92	-0.220941	-6.54159e-09
11167813	chr19:11167813:C:A	4.11849e-91	-0.0761864	2.52211
11168016	chr19:11168016:T:G	1.24889e-91	-2.60136e-09	1.2527
11168150	chr19:11168150:G:A	1.18364e-91	-2.60136e-09	1.19903
11168171	chr19:11168171:A:G	5.47418e-92	-1.9287	2.3566
11168303	chr19:11168303:CTCTT:C	2.13454e-91	-2.60136e-09	1.78869
11168466	chr19:11168466:A:G	3.48411e-93	-2.60136e-09	-2.32652
11168568	chr19:11168568:C:T	1.58762e-91	0.223378	1.2693
11168581	chr19:11168581:T:C	1.2475e-93	-1.57683	-1.77676
11168837	chr19:11168837:A:G	5.17282e-91	-2.60136e-09	2.67386
11169246	chr19:11169246:G:A	1.26006e-91	0.0135633	1.24804
11169317	chr19:11169317:G:A	1.20163e-91	-0.0906944	1.30482
11169507	chr19:11169507:G:C	1.64161e-93	-2.55685	-0.522196
11169779	chr19:11169779:C:T	1.89909e-92	-2.60136e-09	-0.630767
11169854	chr19:11169854:T:A	1.89909e-92	-2.60136e-09	-0.630767
11170351	chr19:11170351:T:C	1.85083e-92	-0.656509	-6.54159e-09
11170656	chr19:11170656:C:T	2.11615e-85	-2.60136e-09	15.5956
11170683	chr19:11170683:C:T	1.30752e-91	-2.60136e-09	1.29858
11171387	chr19:11171387:C:CA	5.93322e-92	-2.60136e-09	0.508424
11171440	chr19:11171440:C:T	4.46976e-93	-2.60136e-09	-2.07739
11171562	chr19:11171562:G:A	5.32833e-93	-2.60136e-09	-1.90169
11171896	chr19:11171896:A:G	1.04882e-91	-1.77736	2.85547
11172030	chr19:11172030:C:T	1.01805e-92	-2.60136e-09	-1.25426
11172180	chr19:11172180:TTGGTCAGGC:T	2.59418e-85	-2.60136e-09	15.7992
11172373	chr19:11172373:C:T	4.23846e-93	-2.60136e-09	-2.13053
11172546	chr19:11172546:C:T	1.39358e-81	22.8692	1.51898
11172840	chr19:11172840:G:A	5.9448e-83	21.1711	0.0625093
11173193	chr19:11173193:C:T	3.46446e-94	-2.15836	-2.4764
11173352	chr19:11173352:T:C	1.82266e-93	-2.74357	-0.230856
11173478	chr19:11173478:G:C	2.25805e-92	-2.60136e-09	-0.457642
11173626	chr19:11173626:C:T	1.27308e-91	3.7526	-2.48072
11173716	chr19:11173716:C:T	3.7323e-92	0.0448798	-6.54159e-09
11173807	chr19:11173807:A:G	3.33539e-93	-0.245212	-2.12493
11173863	chr19:11173863:T:C	5.60926e-93	0.623412	-2.47372
11174111	chr19:11174111:A:G	1.14842e-92	1.3344	-2.46816
11174185	chr19:11174185:G:A	3.0465e-93	-2.60136e-09	-2.46074
11174247	chr19:11174247:G:A	2.99031e-93	-2.60136e-09	-2.47935
11174387	chr19:11174387:G:A	2.99525e-93	-2.60136e-09	-2.4777
11174543	chr19:11174543:G:A	3.69007e-92	-2.60136e-09	0.0335009
11174714	chr19:11174714:G:A	3.83037e-92	1.83815	-1.76733
11174781	chr19:11174781:G:A	4.0161e-94	-2.01202	-2.47498
11174940	chr19:11174940:A:G	1.87281e-94	-2.77327	-2.4766
11174960	chr19:11174960:T:C	1.86358e-94	-2.78769	-2.46712
11175224	chr19:11175224:C:T	2.39221e-94	-2.73014	-2.27495
11175740	chr19:11175740:G:A	4.08375e-94	-1.98963	-2.48067
11175849	chr19:11175849:G:T	4.83034e-93	-2.60136e-09	-1.99981
11176157	chr19:11176157:G:A	4.86993e-93	-2.60136e-09	-1.99165
11176325	chr19:11176325:G:A	3.95773e-94	-2.02115	-2.4805
11176984	chr19:11176984:G:A	7.33677e-93	-2.60136e-09	-1.58183
11178095	chr19:11178095:G:A	2.7155e-94	-2.40935	-2.46899
11178397	chr19:11178397:C:T	3.04722e-93	-2.60136e-09	-2.4605
11178453	chr19:11178453:G:A	3.0412e-93	-2.60136e-09	-2.46248
11178631	chr19:11178631:C:T	3.03354e-93	-2.60136e-09	-2.465
11179044	chr19:11179044:G:A	3.01351e-93	-2.60136e-09	-2.47162
11179150	chr19:11179150:C:T	5.1723e-93	0.549263	-2.48067
11179649	chr19:11179649:A:T	4.78176e-93	-2.60136e-09	-2.00992
11179736	chr19:11179736:G:A	2.99273e-93	-2.60136e-09	-2.47854
11179976	chr19:11179976:TC:T	4.82811e-93	-2.60136e-09	-2.00027
11180579	chr19:11180579:C:T	2.95119e-92	-2.60136e-09	-0.189936
11180645	chr19:11180645:G:A	3.02438e-93	-2.60136e-09	-2.46802
11180735	chr19:11180735:G:A	2.98648e-93	-2.60136e-09	-2.48063
11180916	chr19:11180916:G:A	3.50676e-93	-2.32004	-6.54159e-09
11181202	chr19:11181202:T:C	2.98623e-93	-2.60136e-09	-2.48072
11181315	chr19:11181315:C:T	3.19939e-94	-2.30793	-2.40643
11181407	chr19:11181407:C:T	2.96844e-94	-2.36575	-2.42353
11181505	chr19:11181505:C:T	2.4109e-92	-2.60136e-09	-0.392143
11181692	chr19:11181692:G:A	3.27905e-94	-2.27985	-2.40991
11181748	chr19:11181748:G:A	5.74155e-93	-2.60136e-09	-1.827
11182135	chr19:11182135:T:C	3.16173e-94	-2.31141	-2.41479
11182144	chr19:11182144:A:G	2.84309e-94	-2.429	-2.40342
11182163	chr19:11182163:G:A	5.17002e-94	-1.77565	-2.45878
11182353	chr19:11182353:G:A	3.05546e-94	-2.37782	-2.38256
11182449	chr19:11182449:C:T	3.87243e-93	-2.22085	-6.54159e-09
11182610	chr19:11182610:A:G	3.25795e-94	-2.29517	-2.40104
11182715	chr19:11182715:T:C	3.22288e-94	-2.3018	-2.40524
11182758	chr19:11182758:G:A	3.5472e-94	-2.21356	-2.39759
11182791	chr19:11182791:C:T	3.70811e-94	-2.17455	-2.39225
11182830	chr19:11182830:C:G	3.84709e-93	-2.60136e-09	-2.22741
11183008	chr19:11183008:A:G	3.33807e-94	-2.28998	-2.38194
11183133	chr19:11183133:A:G	3.42081e-94	-2.32473	-2.3227
11183580	chr19:11183580:C:T	2.80145e-92	-2.60136e-09	-0.242005
11183793	chr19:11183793:A:G	3.37403e-94	-2.34577	-2.31543
11184071	chr19:11184071:C:A	9.26864e-94	-1.23079	-2.41989
11184142	chr19:11184142:C:T	3.30915e-94	-2.39012	-2.2905
11184943	chr19:11184943:G:C	3.00305e-93	-2.60136e-09	-2.4751
11185453	chr19:11185453:T:C	2.56132e-93	-2.63421	-6.54159e-09
11185790	chr19:11185790:C:G	3.01381e-93	-2.60136e-09	-2.47152
11185863	chr19:11185863:A:AC	3.16481e-93	-2.60136e-09	-2.42263
11185948	chr19:11185948:T:C	1.97865e-93	-0.87649	-2.01582
11185963	chr19:11185963:T:C	3.18904e-94	-2.43755	-2.28005
11185982	chr19:11185982:G:T	4.12417e-93	-2.60136e-09	-2.15786
11186030	chr19:11186030:C:CA	7.83499e-93	-1.51613	-6.54159e-09
11186154	chr19:11186154:A:G	3.43825e-94	-2.41384	-2.22851
11186159	chr19:11186159:G:A	3.18538e-94	-2.44657	-2.27217
11186264	chr19:11186264:T:C	9.83643e-93	-2.60136e-09	-1.28864
11186350	chr19:11186350:C:T	3.5267e-93	-2.60136e-09	-2.31437
11186351	chr19:11186351:G:A	3.28574e-94	-2.41043	-2.27729
11186383	chr19:11186383:G:A	6.02906e-94	-1.60182	-2.47891
11186429	chr19:11186429:G:C	4.9475e-93	-2.60136e-09	-1.97585
11186443	chr19:11186443:A:C	5.6994e-93	-2.60136e-09	-1.83437
11186582	chr19:11186582:T:C	3.05505e-94	-2.53776	-2.22276
11186613	chr19:11186613:C:T	3.23601e-94	-2.42156	-2.28141
11186758	chr19:11186758:G:A	6.21392e-93	-2.60136e-09	-1.74794
11186957	chr19:11186957:A:G	2.77859e-94	-2.4335	-2.42187
11187125	chr19:11187125:AG:A	3.21568e-94	-2.42575	-2.28352
11187179	chr19:11187179:C:A	3.44206e-94	-2.34785	-2.29339
11187523	chr19:11187523:C:T	2.11721e-93	-2.82463	-6.54159e-09
11187580	chr19:11187580:AAAG:A	7.26757e-93	-2.60136e-09	-1.59131
11187693	chr19:11187693:C:T	4.34361e-93	-2.10602	-6.54159e-09
11187783	chr19:11187783:T:C	4.06149e-94	-2.2866	-2.18917
11187815	chr19:11187815:C:T	3.7641e-94	-2.34392	-2.20788
11187880	chr19:11187880:G:A	4.40759e-93	-2.60136e-09	-2.0914
11188119	chr19:11188119:G:T	3.1409e-93	-2.60136e-09	-2.43022
11188303	chr19:11188303:G:A	7.32346e-93	-2.60136e-09	-1.58365
11188399	chr19:11188399:T:TA	3.10872e-93	-2.60136e-09	-2.44052
11188432	chr19:11188432:T:C	7.3331e-94	-1.40477	-2.48015
11188491	chr19:11188491:CA:C	4.66627e-94	-2.37062	-1.96633
11188605	chr19:11188605:A:G	3.47289e-93	-2.60136e-09	-2.32974
11188708	chr19:11188708:G:A	3.75986e-94	-2.41127	-2.14166
11189116	chr19:11189116:C:T	1.07006e-92	-2.60136e-09	-1.20443
11189232	chr19:11189232:C:T	5.34389e-94	-1.74375	-2.45761
11189280	chr19:11189280:A:G	9.50626e-94	-1.15099	-2.47437
11189679	chr19:11189679:A:G	3.51736e-94	-2.58959	-2.03001
11189689	chr19:11189689:T:C	4.00452e-93	-2.1873	-6.54159e-09
11189906	chr19:11189906:G:A	3.9513e-94	-2.50732	-1.99594
11189924	chr19:11189924:A:G	6.68669e-92	-2.60136e-09	0.627975
11189972	chr19:11189972:G:T	1.71612e-93	-1.0606	-1.97406
11189978	chr19:11189978:C:T	3.84913e-93	-2.60136e-09	-2.22688
11190106	chr19:11190106:C:A	4.32447e-93	-2.60136e-09	-2.11044
11190186	chr19:11190186:G:A	3.93841e-94	-2.60903	-1.8975
11190464	chr19:11190464:C:G	3.23069e-93	-2.60136e-09	-2.40203
11190471	chr19:11190471:A:G	1.24893e-93	-1.54317	-1.80928
11190903	chr19:11190903:G:A	3.36955e-93	-2.60136e-09	-2.35995
11191488	chr19:11191488:C:G	2.25056e-93	-2.76355	-6.54159e-09
11191741	chr19:11191741:C:A	4.3488e-93	-2.60136e-09	-2.10483
11191930	chr19:11191930:A:G	8.07222e-94	-1.87506	-1.91382
11191994	chr19:11191994:G:A	7.09439e-93	-2.60136e-09	-1.61542
11192076	chr19:11192076:G:C	5.83776e-94	-2.5907	-1.52227
11192228	chr19:11192228:G:A	2.32537e-93	-2.73085	-6.54159e-09
11192746	chr19:11192746:G:A	5.87186e-94	-2.61737	-1.48977
11192878	chr19:11192878:A:G	4.5393e-94	-2.45002	-1.91452
11193267	chr19:11193267:A:G	1.29959e-93	-1.15969	-2.15299
11194220	chr19:11194220:C:T	6.65068e-93	-2.60136e-09	-1.68001
11194485	chr19:11194485:A:G	5.94844e-94	-2.54219	-1.55199
11194612	chr19:11194612:G:A	2.17589e-93	-2.79729	-6.54159e-09
11194736	chr19:11194736:G:A	6.81024e-93	-2.60136e-09	-1.6563
11195139	chr19:11195139:T:C	6.49726e-93	-2.60136e-09	-1.70335
11195210	chr19:11195210:C:G	5.16766e-94	-2.45989	-1.775
11195371	chr19:11195371:C:T	3.64844e-93	-2.60136e-09	-2.28043
11195425	chr19:11195425:A:G	4.40989e-93	-2.60136e-09	-2.09088
11195502	chr19:11195502:CCCA:C	2.98678e-93	-2.60136e-09	-2.48053
11195589	chr19:11195589:G:A	8.23537e-94	-1.9408	-1.82808
11196615	chr19:11196615:A:C	1.472e-92	-0.88552	-6.54159e-09
11196888	chr19:11196888:G:A	5.91341e-94	-1.99839	-2.1017
11197424	chr19:11197424:G:A	1.16453e-92	-2.60136e-09	-1.11982
11197451	chr19:11197451:C:T	3.50244e-93	-2.60136e-09	-2.32127
11197621	chr19:11197621:C:T	1.91421e-94	-2.79266	-2.43535
11198484	chr19:11198484:G:C	1.28081e-93	-1.82847	-1.49877
11198596	chr19:11198596:C:T	2.99969e-93	-2.60136e-09	-2.47622
11198966	chr19:11198966:A:G	3.27706e-93	-2.60136e-09	-2.38778
11199195	chr19:11199195:C:T	7.52103e-94	-1.99573	-1.86388
11199862	chr19:11199862:C:T	5.47961e-94	-2.05975	-2.11653
11199872	chr19:11199872:C:T	6.19273e-91	-2.60136e-09	2.85382
11199960	chr19:11199960:C:A	3.03107e-93	-2.60136e-09	-2.46581
11200132	chr19:11200132:C:T	2.18468e-94	-2.7824	-2.31345
11200244	chr19:11200244:C:T	1.28523e-93	-1.71599	-1.60781
11200552	chr19:11200552:G:A	2.98669e-93	-2.60136e-09	-2.48056
11201041	chr19:11201041:C:T	2.99588e-93	-2.60136e-09	-2.47749
11201562	chr19:11201562:G:A	5.88032e-94	-2.03662	-2.06909
11201695	chr19:11201695:A:G	3.70335e-93	-2.60136e-09	-2.26549
11202230	chr19:11202230:C:G	3.69949e-93	-2.60136e-09	-2.26653
11202580	chr19:11202580:G:A	4.96302e-94	-2.10955	-2.16575
11202789	chr19:11202789:T:G	5.5754e-92	-2.60136e-09	0.44622
11203212	chr19:11203212:C:T	6.19273e-91	-2.60136e-09	2.85382
11204049	chr19:11204049:AGGCAGGT:A	7.91577e-92	-2.60136e-09	0.796713
11204072	chr19:11204072:C:T	5.91799e-94	-2.0865	-2.01282
11204849	chr19:11204849:C:T	1.11726e-92	-2.60136e-09	-1.16127
11205247	chr19:11205247:G:A	5.0253e-91	-2.60136e-09	2.64493
11205639	chr19:11205639:A:G	5.82525e-94	-2.18945	-1.92566
11205726	chr19:11205726:C:T	7.30814e-93	-2.60136e-09	-1.58574
11206275	chr19:11206275:C:T	2.11874e-93	-2.82391	-6.54159e-09
11206276	chr19:11206276:C:T	3.64035e-93	-2.60136e-09	-2.28265
11206408	chr19:11206408:G:A	4.09014e-94	-2.26854	-2.20019
11206806	chr19:11206806:G:A	1.09138e-93	-2.20393	-1.28335
11206959	chr19:11206959:C:T	3.17603e-93	-2.60136e-09	-2.4191
11207094	chr19:11207094:A:G	2.27482e-94	-2.58	-2.47541
11207559	chr19:11207559:G:C	1.94445e-94	-2.73557	-2.47676
11207699	chr19:11207699:G:A	2.45925e-94	-2.76097	-2.21649
11208815	chr19:11208815:G:A	5.33247e-93	-2.13856	0.237646
11208922	chr19:11208922:C:T	1.32334e-92	-2.60136e-09	-0.991986
11208960	chr19:11208960:G:A	2.20671e-94	-2.80652	-2.2793
11209302	chr19:11209302:G:A	1.77217e-93	-2.17533	-0.827194
11211115	chr19:11211115:C:T	5.42731e-93	-2.60136e-09	-1.88328
11211908	chr19:11211908:G:A	4.38479e-91	-2.60136e-09	2.50858
11212304	chr19:11212304:T:C	1.79668e-94	-2.81262	-2.47876
11212409	chr19:11212409:T:C	7.87951e-93	-2.42554	0.915079
11212564	chr19:11212564:TC:T	4.09081e-94	-2.82339	-1.64518
11213515	chr19:11213515:C:A	1.58774e-92	-2.60136e-09	-0.80983
11213636	chr19:11213636:G:A	9.90924e-93	-2.35451	1.07325
11213656	chr19:11213656:C:T	5.22774e-93	-2.60136e-09	-1.92075
11213753	chr19:11213753:T:C	6.77056e-93	-2.60136e-09	-1.66214
11214189	chr19:11214189:T:C	1.51633e-92	-2.60136e-09	-0.855852
11214289	chr19:11214289:C:T	1.81487e-94	-2.82883	-2.45247
11214355	chr19:11214355:C:G	3.0219e-93	-2.60136e-09	-2.46884
11214408	chr19:11214408:G:A	3.00481e-93	-2.60136e-09	-2.47451
11214553	chr19:11214553:C:T	1.34981e-92	-2.60136e-09	-0.972184
11214741	chr19:11214741:A:G	1.30581e-92	-2.4972	1.49188
11215089	chr19:11215089:C:T	1.08587e-92	-2.60136e-09	-1.18976
11215091	chr19:11215091:T:C	4.76803e-94	-2.639	-1.67638
11215108	chr19:11215108:T:A	4.89204e-94	-2.62133	-1.66837
11215449	chr19:11215449:C:T	9.30796e-93	-2.42851	1.08465
11215472	chr19:11215472:C:CT	1.7078e-92	-2.60136e-09	-0.736935
11216501	chr19:11216501:G:A	3.57212e-94	-2.65342	-1.95073
11216647	chr19:11216647:G:A	3.87726e-93	-2.60136e-09	-2.2196
11216895	chr19:11216895:C:T	2.08769e-94	-2.74722	-2.39403
11216950	chr19:11216950:A:G	2.64188e-94	-2.82348	-2.08234
11217494	chr19:11217494:C:T	3.50895e-93	-2.31941	-6.54159e-09
11217627	chr19:11217627:G:A	2.47077e-92	-2.60136e-09	-0.367614
11217650	chr19:11217650:C:T	4.36574e-94	-2.65743	-1.74609
11217707	chr19:11217707:G:A	8.83178e-93	-2.42233	1.02595
11217937	chr19:11217937:C:T	3.00445e-93	-2.60136e-09	-2.47463
11217941	chr19:11217941:C:T	1.40037e-92	-2.3502	1.41479
11218296	chr19:11218296:G:A	4.10944e-94	-2.50327	-1.96075
11218718	chr19:11218718:G:A	1.02214e-92	-2.48286	1.23262
11219985	chr19:11219985:C:G	3.34862e-93	-2.60136e-09	-2.36618
11220021	chr19:11220021:T:C	3.00187e-93	-2.47549	-6.54159e-09
11220678	chr19:11220678:G:T	4.19791e-91	-2.37957	4.8446
11220855	chr19:11220855:C:T	1.01708e-91	-1.79019	2.83757
11220863	chr19:11220863:C:T	2.88863e-92	-2.60136e-09	-0.211361
11220910	chr19:11220910:C:T	3.93714e-94	-2.61813	-1.88872
11221361	chr19:11221361:A:T	3.20895e-93	-2.60136e-09	-2.40878
11221829	chr19:11221829:C:T	1.5113e-92	-2.68584	1.82667
11221894	chr19:11221894:T:A	2.27871e-94	-2.82834	-2.22537
11222144	chr19:11222144:C:T	1.52718e-92	-2.60136e-09	-0.84872
11222683	chr19:11222683:A:T	1.56466e-92	-2.66626	1.84178
11222920	chr19:11222920:T:C	2.20464e-92	-2.58886	2.10728
11223111	chr19:11223111:G:A	1.75391e-94	-2.84055	-2.47492
11223503	chr19:11223503:C:T	1.44398e-92	-2.57282	1.66808
11223619	chr19:11223619:C:G	1.23529e-93	-2.78108	-0.582345
11223639	chr19:11223639:A:T	5.43494e-94	-2.59686	-1.5876
11224199	chr19:11224199:T:TTTC	2.98213e-93	-2.48209	-6.54159e-09
11224747	chr19:11224747:A:G	1.86903e-92	-2.60136e-09	-0.646722
11224801	chr19:11224801:C:A	5.17041e-93	-2.69095	0.75917
11224921	chr19:11224921:A:G	2.24611e-94	-2.58777	-2.48034
11225106	chr19:11225106:T:C	4.40377e-93	-2.60136e-09	-2.09227
11225511	chr19:11225511:C:T	3.13874e-93	-2.60136e-09	-2.43091
11225731	chr19:11225731:C:CA	3.88896e-93	-2.60136e-09	-2.21659
11225768	chr19:11225768:C:T	1.93601e-91	-2.2535	3.94457
11225950	chr19:11225950:A:G	6.30001e-94	-2.83695	-1.19982
11226593	chr19:11226593:G:A	4.41558e-93	-2.60136e-09	-2.08959
11226851	chr19:11226851:T:C	1.1905e-92	-2.60136e-09	-1.09777
11228099	chr19:11228099:C:A	8.55763e-93	-2.60136e-09	-1.42791
11228205	chr19:11228205:T:G	9.68119e-93	-2.60136e-09	-1.30454
11228844	chr19:11228844:G:A	3.08007e-93	-2.60136e-09	-2.44978
11229381	chr19:11229381:A:G	2.74425e-94	-2.78623	-2.08157
11229566	chr19:11229566:A:G	2.08311e-94	-2.72401	-2.41944
11229822	chr19:11229822:T:C	3.27914e-94	-2.54811	-2.14162
11230312	chr19:11230312:C:G	4.1146e-94	-2.53668	-1.92609
11230335	chr19:11230335:G:A	5.94382e-92	-2.60136e-09	0.510209
11230524	chr19:11230524:T:A	3.06965e-93	-2.60136e-09	-2.45316
11230786	chr19:11230786:C:T	1.30679e-93	-2.65009	-0.657069
11230959	chr19:11230959:T:C	8.54349e-94	-2.82354	-0.908602
11231646	chr19:11231646:G:C	7.2341e-94	-2.36381	-1.5347
11231923	chr19:11231923:C:T	9.41971e-92	-1.8284	2.79906
11231938	chr19:11231938:C:T	3.33829e-93	-2.60136e-09	-2.36927
11232027	chr19:11232027:A:G	4.02254e-94	-2.80634	-1.67906
11232997	chr19:11232997:G:A	3.6292e-93	-2.60136e-09	-2.28572
11233119	chr19:11233119:A:G	1.32808e-92	-2.6391	1.65069
11233458	chr19:11233458:T:C	4.65976e-93	-2.60136e-09	-2.03577
11233730	chr19:11233730:C:T	1.88818e-94	-2.79116	-2.45054
11233951	chr19:11233951:C:T	3.13561e-93	-2.60136e-09	-2.4319
11233963	chr19:11233963:T:A	4.5133e-93	-2.60136e-09	-2.0677
11234639	chr19:11234639:G:GA	2.9603e-94	-2.80937	-1.98265
11235479	chr19:11235479:G:A	4.43021e-91	-2.22186	4.74075
11235576	chr19:11235576:A:C	2.11849e-94	-2.66586	-2.46075
11235967	chr19:11235967:G:A	3.25219e-93	-2.60136e-09	-2.3954
11236126	chr19:11236126:C:T	2.17606e-94	-2.84206	-2.25774
11236817	chr19:11236817:T:C	4.32976e-94	-2.78917	-1.62263
11236868	chr19:11236868:C:T	3.33315e-93	-2.60136e-09	-2.37081
11236922	chr19:11236922:T:C	6.66102e-94	-2.388	-1.59304
11237045	chr19:11237045:C:T	3.38416e-93	-2.60136e-09	-2.35562
11237152	chr19:11237152:C:G	2.72132e-92	-0.271025	-6.54159e-09
11237304	chr19:11237304:G:C	3.38527e-94	-2.44213	-2.21575
11237532	chr19:11237532:C:T	1.10023e-92	-2.60136e-09	-1.17663
11237537	chr19:11237537:G:A	7.52514e-93	-2.60136e-09	-1.55648
11237787	chr19:11237787:A:T	3.60315e-93	-2.60136e-09	-2.29292
11237845	chr19:11237845:G:A	5.26134e-92	-2.7458	3.13404
11238235	chr19:11238235:A:G	4.59894e-94	-2.26028	-2.0912
11238466	chr19:11238466:C:G	1.53231e-92	-2.60136e-09	-0.845366
11238911	chr19:11238911:A:G	5.04972e-93	-2.60136e-09	-1.9554
11239151	chr19:11239151:T:TG	2.9933e-93	-2.60136e-09	-2.47835
11239233	chr19:11239233:A:G	3.18765e-93	-2.60136e-09	-2.41544
11239410	chr19:11239410:G:A	7.93159e-93	-2.60136e-09	-1.50388
11239513	chr19:11239513:T:C	3.63598e-93	-2.60136e-09	-2.28385
11239618	chr19:11239618:T:C	3.41837e-93	-2.60136e-09	-2.34557
11239664	chr19:11239664:C:G	7.12702e-94	-2.1348	-1.77862
11239757	chr19:11239757:T:C	3.61263e-93	-2.60136e-09	-2.29029
11240092	chr19:11240092:A:T	2.98683e-93	-2.60136e-09	-2.48052
11240305	chr19:11240305:C:T	1.64381e-92	-2.60136e-09	-0.775128
11240704	chr19:11240704:T:C	1.86197e-94	-2.83582	-2.41986
11241227	chr19:11241227:A:G	3.03361e-93	-2.60136e-09	-2.46497
11241648	chr19:11241648:C:T	2.59457e-92	-2.60136e-09	-0.318723
11241944	chr19:11241944:C:T	6.07439e-93	-2.60136e-09	-1.77065
11242450	chr19:11242450:G:A	7.28608e-93	-2.60136e-09	-1.58876
11242545	chr19:11242545:C:T	6.46291e-93	-2.60136e-09	-1.70865
11242839	chr19:11242839:C:A	7.00053e-93	-2.60136e-09	-1.62874
11243231	chr19:11243231:A:G	3.08022e-93	-2.60136e-09	-2.44973
11243470	chr19:11243470:C:G	3.65994e-93	-2.60136e-09	-2.27728
11244603	chr19:11244603:A:G	3.02014e-93	-2.60136e-09	-2.46942
11245076	chr19:11245076:A:G	1.96008e-94	-2.79678	-2.40755
11245184	chr19:11245184:T:C	2.50334e-93	-2.6571	-6.54159e-09
11245491	chr19:11245491:C:T	3.35614e-93	-2.60136e-09	-2.36394
11245536	chr19:11245536:A:ACC	3.49405e-93	-2.60136e-09	-2.32367
11246034	chr19:11246034:G:A	2.79614e-92	-2.60136e-09	-0.243905
11246267	chr19:11246267:T:C	3.68452e-93	-2.60136e-09	-2.27059
11246302	chr19:11246302:C:T	4.26925e-93	-2.60136e-09	-2.12329
11246471	chr19:11246471:G:A	3.60893e-94	-2.16625	-2.42765
11246556	chr19:11246556:G:A	4.12688e-93	-2.60136e-09	-2.15721
11246839	chr19:11246839:C:T	4.35879e-93	-2.60136e-09	-2.10254
11247047	chr19:11247047:G:A	6.64822e-94	-2.77365	-1.20932
11247764	chr19:11247764:C:T	3.73076e-94	-2.82349	-1.73721
11247849	chr19:11247849:T:C	3.58672e-93	-2.60136e-09	-2.29749
11247968	chr19:11247968:C:T	5.53087e-93	-2.60136e-09	-1.86438
11248024	chr19:11248024:T:C	2.13698e-94	-2.72445	-2.39347
11248123	chr19:11248123:G:A	4.32371e-94	-2.69757	-1.71563
11248182	chr19:11248182:G:C	9.75436e-93	-2.60136e-09	-1.29701
11248184	chr19:11248184:A:G	3.00258e-93	-2.60136e-09	-2.47526
11248290	chr19:11248290:G:A	3.37734e-94	-2.19545	-2.46478
11248808	chr19:11248808:A:G	6.61137e-94	-2.13935	-1.84917
11249164	chr19:11249164:A:G	3.16446e-93	-2.60136e-09	-2.42275
11250201	chr19:11250201:G:A	3.20826e-93	-2.60136e-09	-2.409
11250586	chr19:11250586:G:A	7.79253e-93	-2.60136e-09	-1.52156
11251711	chr19:11251711:T:C	4.08685e-94	-2.82923	-1.64031
11252185	chr19:11252185:C:G	2.3066e-93	-2.73895	-6.54159e-09
11252470	chr19:11252470:A:T	7.70405e-94	-2.23073	-1.60484
11253233	chr19:11253233:A:G	3.24455e-93	-2.60136e-09	-2.39775
11253819	chr19:11253819:C:T	2.8603e-94	-2.41867	-2.40771
11254049	chr19:11254049:G:A	3.0561e-93	-2.60136e-09	-2.45759
11254327	chr19:11254327:C:T	7.49755e-94	-1.54648	-2.31626
11254350	chr19:11254350:G:C	3.01464e-93	-2.60136e-09	-2.47125
11254605	chr19:11254605:C:T	4.10289e-94	-2.10342	-2.3622
11255002	chr19:11255002:C:T	1.58679e-92	-2.60136e-09	-0.810431
11255210	chr19:11255210:G:T	2.99084e-93	-2.60136e-09	-2.47918
11255375	chr19:11255375:G:T	2.98701e-93	-2.60136e-09	-2.48046
11255390	chr19:11255390:C:T	7.11604e-93	-2.60136e-09	-1.61238
11255464	chr19:11255464:C:T	3.04242e-93	-2.60136e-09	-2.46208
11255861	chr19:11255861:A:G	2.57312e-93	-2.62961	-6.54159e-09
11256000	chr19:11256000:C:A	2.41097e-93	-0.464111	-2.23059
11256606	chr19:11256606:T:C	1.34601e-92	0.299094	-1.27409
11256777	chr19:11256777:A:C	2.26844e-93	-2.75563	-6.54159e-09
11256791	chr19:11256791:T:C	2.7188e-93	-0.953866	-1.62067
11256841	chr19:11256841:CT:C	2.19053e-93	-2.79059	-6.54159e-09
11256945	chr19:11256945:C:T	3.0025e-93	-2.60136e-09	-2.47528
11256969	chr19:11256969:G:A	2.99814e-93	-2.60136e-09	-2.47674
11257272	chr19:11257272:CA:C	2.9878e-93	-2.60136e-09	-2.48019
11257665	chr19:11257665:G:A	1.88221e-91	-2.60136e-09	1.66289
11257775	chr19:11257775:A:T	1.10946e-93	-1.31388	-2.15698
11257961	chr19:11257961:C:A	1.30684e-92	0.335212	-1.33974
11257972	chr19:11257972:C:T	4.68631e-94	-2.1112	-2.22146
11258342	chr19:11258342:C:T	2.98622e-93	-2.60136e-09	-2.48072
11258835	chr19:11258835:C:A	3.00899e-93	-2.60136e-09	-2.47312
11258850	chr19:11258850:G:A	1.90126e-91	-2.60136e-09	1.67296
11258920	chr19:11258920:C:T	4.51378e-93	-2.60136e-09	-2.06759
11258969	chr19:11258969:G:A	2.98645e-93	-2.60136e-09	-2.48064
11259268	chr19:11259268:T:G	2.07319e-92	0.651221	-1.19428
11259279	chr19:11259279:T:C	3.79232e-93	-2.60136e-09	-2.24175
11259437	chr19:11259437:A:G	1.23135e-92	0.000546609	-1.06458
11260319	chr19:11260319:G:A	3.1373e-93	-2.60136e-09	-2.43137
11260400	chr19:11260400:T:C	3.07739e-93	-2.60136e-09	-2.45065
11260450	chr19:11260450:T:C	1.78953e-91	-2.60136e-09	1.61239
11261455	chr19:11261455:G:C	3.07109e-93	-2.60136e-09	-2.45269
11262117	chr19:11262117:G:C	2.18701e-93	-0.360856	-2.43134
11262830	chr19:11262830:G:T	1.99118e-92	-2.60136e-09	-0.583414
11263017	chr19:11263017:C:T	2.4411e-93	-2.68228	-6.54159e-09
11263664	chr19:11263664:G:A	3.88687e-93	-2.60136e-09	-2.21713
11263819	chr19:11263819:T:C	2.18488e-92	-2.60136e-09	-0.490585
11263879	chr19:11263879:A:G	7.72796e-94	-1.88623	-1.94624
11264115	chr19:11264115:A:G	6.33943e-93	-1.72794	-6.54159e-09
11264137	chr19:11264137:G:A	3.64921e-93	-2.60136e-09	-2.28022
11264240	chr19:11264240:C:T	7.8804e-94	-1.90281	-1.91013
11264304	chr19:11264304:G:A	1.5309e-93	-0.97	-2.17887
11265095	chr19:11265095:C:T	1.27112e-93	-0.925219	-2.40961
11265267	chr19:11265267:T:C	1.26691e-93	-0.857747	-2.4804
11265643	chr19:11265643:T:C	3.04172e-93	-2.60136e-09	-2.4623
11265967	chr19:11265967:T:C	3.20779e-93	-2.60136e-09	-2.40915
11266019	chr19:11266019:C:T	2.48605e-92	-2.60136e-09	-0.361448
11266268	chr19:11266268:C:T	5.38643e-92	-2.60136e-09	0.411739
11267124	chr19:11267124:G:A	1.59557e-92	-2.60136e-09	-0.804912
11267263	chr19:11267263:G:A	7.46525e-94	-1.69581	-2.17124
11267355	chr19:11267355:T:A	2.98812e-93	-2.60136e-09	-2.48008
11267440	chr19:11267440:T:C	6.94237e-94	-1.75651	-2.18316
11267528	chr19:11267528:C:T	3.11325e-93	-2.60136e-09	-2.43906
11267801	chr19:11267801:C:T	3.23207e-93	-2.60136e-09	-2.40161
11268731	chr19:11268731:C:T	6.96935e-93	-2.60136e-09	-1.63321
11269041	chr19:11269041:A:G	4.86104e-94	-1.8281	-2.46796
11269536	chr19:11269536:T:C	6.66381e-93	0.801156	-2.47919
11269619	chr19:11269619:A:G	4.31381e-93	0.337858	-2.45076
11269728	chr19:11269728:C:T	3.13872e-93	-2.60136e-09	-2.43091
11269798	chr19:11269798:C:T	4.32293e-93	0.367274	-2.47807
11269848	chr19:11269848:T:C	4.25498e-93	0.353834	-2.48047
11270276	chr19:11270276:C:T	5.27914e-93	-1.91097	-6.54159e-09
11270330	chr19:11270330:C:T	5.55757e-94	-1.85614	-2.30602
11270648	chr19:11270648:G:A	3.14068e-93	-2.60136e-09	-2.43029
11270653	chr19:11270653:A:G	4.82409e-93	0.473117	-2.47422
11270795	chr19:11270795:G:A	5.02159e-93	0.505256	-2.46624
11271091	chr19:11271091:C:A	5.23328e-93	-1.91969	-6.54159e-09
11271222	chr19:11271222:G:A	3.87698e-92	0.0829115	-6.54159e-09
11271244	chr19:11271244:G:A	3.869e-93	0.257268	-2.479
11271278	chr19:11271278:G:A	4.33189e-92	-2.60136e-09	0.19386
11271299	chr19:11271299:T:C	1.05762e-93	-1.69953	-1.81918
11271344	chr19:11271344:A:T	3.92334e-93	0.271368	-2.47915
11271354	chr19:11271354:C:T	3.64174e-93	0.197183	-2.47945
11271481	chr19:11271481:G:C	6.21438e-94	-1.59836	-2.45208
11271493	chr19:11271493:G:A	5.8406e-94	-1.6671	-2.44538
11271781	chr19:11271781:C:T	6.08413e-93	-2.60136e-09	-1.76904
11272020	chr19:11272020:C:T	9.50527e-94	-2.48307	-1.14239
11272041	chr19:11272041:G:A	4.15648e-93	0.323957	-2.47402
11272113	chr19:11272113:T:C	7.96053e-93	-2.60136e-09	-1.50023
11272124	chr19:11272124:T:C	2.64079e-93	-0.140185	-2.46347
11272292	chr19:11272292:C:T	3.0394e-93	-2.60136e-09	-2.46307
11272694	chr19:11272694:G:A	3.47526e-93	0.146488	-2.47555
11272700	chr19:11272700:T:C	5.00814e-94	-1.78702	-2.47922
11272726	chr19:11272726:G:A	3.66644e-93	0.180709	-2.45622
11272919	chr19:11272919:C:T	3.10545e-93	-2.60136e-09	-2.44157
11272996	chr19:11272996:AG:A	5.67762e-94	-1.67066	-2.47012
11273019	chr19:11273019:T:G	5.10324e-93	-2.60136e-09	-1.94485
11273029	chr19:11273029:C:T	5.76282e-94	-1.65631	-2.46958
11273134	chr19:11273134:A:G	6.62691e-94	-1.52209	-2.46409
11273199	chr19:11273199:C:T	4.23149e-93	0.348001	-2.48017
11273387	chr19:11273387:A:T	2.78479e-93	-0.0777142	-2.47284
11273411	chr19:11273411:A:G	4.09839e-93	-2.60136e-09	-2.16414
11273446	chr19:11273446:T:A	1.10457e-93	-2.2814	-1.19387
11273456	chr19:11273456:G:A	2.98621e-93	-2.60136e-09	-2.48072
11273823	chr19:11273823:C:T	4.25347e-93	0.352592	-2.47959
11273881	chr19:11273881:A:G	2.99455e-93	-2.60136e-09	-2.47794
11273887	chr19:11273887:A:G	2.99154e-93	-2.60136e-09	-2.47894
11274013	chr19:11274013:C:T	5.85969e-93	-2.60136e-09	-1.80663
11274133	chr19:11274133:C:T	2.99025e-93	-2.60136e-09	-2.47937
11274223	chr19:11274223:G:A	2.57345e-93	-2.62948	-6.54159e-09
11274310	chr19:11274310:C:G	8.05654e-94	-1.41702	-2.37381
11274854	chr19:11274854:A:G	9.58245e-93	-2.60136e-09	-1.3148
11274938	chr19:11274938:C:T	1.59447e-93	-1.98939	-1.1188
11275549	chr19:11275549:C:T	3.97987e-93	-1.71196	-0.481524
11276185	chr19:11276185:A:G	9.44322e-94	-1.36116	-2.27085
11276262	chr19:11276262:T:A	3.56352e-92	0.246712	-0.248107
11276776	chr19:11276776:G:T	1.10583e-92	0.0319051	-1.20345
11276947	chr19:11276947:T:C	4.74878e-93	-2.60136e-09	-2.01684
11276948	chr19:11276948:G:A	4.47333e-93	-2.60136e-09	-2.0766
11276965	chr19:11276965:C:T	9.32672e-93	-0.0620072	-1.27984
11277019	chr19:11277019:A:G	6.00884e-93	-2.60136e-09	-1.7815
11277104	chr19:11277104:C:T	9.66949e-93	-0.0328052	-1.27295
11277130	chr19:11277130:G:A	4.93378e-93	-1.63144	-0.347187
11277179	chr19:11277179:C:T	5.03304e-93	-2.47406	0.515354
11277270	chr19:11277270:C:T	6.9187e-94	-1.61058	-2.33251
11277458	chr19:11277458:G:A	5.8662e-93	0.486905	-2.29243
11277475	chr19:11277475:A:G	6.07882e-94	-1.72185	-2.35065
11277782	chr19:11277782:A:G	5.33028e-93	-2.60136e-09	-1.90132
11278098	chr19:11278098:G:A	5.90598e-94	-1.76402	-2.33733
11278202	chr19:11278202:A:T	5.38254e-93	-1.50748	-0.384091
11278233	chr19:11278233:G:T	3.0761e-93	-2.45107	-6.54159e-09
11278335	chr19:11278335:G:A	5.90774e-94	-1.75554	-2.34551
11279058	chr19:11279058:A:C	3.02395e-93	-2.60136e-09	-2.46817
11279095	chr19:11279095:T:C	1.01614e-92	0.0634766	-1.3196
11279135	chr19:11279135:TA:T	6.40347e-94	-1.68807	-2.33241
11279338	chr19:11279338:G:A	3.27973e-93	-2.60136e-09	-2.38697
11279347	chr19:11279347:C:A	2.46199e-93	-1.92402	-0.749736
11279731	chr19:11279731:G:A	2.98859e-92	-2.60136e-09	-0.177342
11279922	chr19:11279922:T:C	3.59827e-93	-2.60136e-09	-2.29428
11280121	chr19:11280121:A:G	3.02162e-93	-2.60136e-09	-2.46894
11280236	chr19:11280236:T:C	4.0795e-93	-2.60136e-09	-2.16875
11280322	chr19:11280322:C:T	1.30744e-93	-0.910135	-2.39652
11280439	chr19:11280439:A:G	4.41782e-94	-2.11049	-2.28118
11280618	chr19:11280618:T:C	3.37819e-92	-0.0548032	-6.54159e-09
11280626	chr19:11280626:AACCTG:A	8.94243e-94	-1.24267	-2.44384
11280671	chr19:11280671:A:G	1.87249e-93	-1.1427	-1.80476
11280917	chr19:11280917:C:T	4.07961e-92	-2.60136e-09	0.133857
11281075	chr19:11281075:A:T	1.02104e-92	-2.60136e-09	-1.25133
11281400	chr19:11281400:A:G	6.60691e-93	0.751879	-2.43849
11281418	chr19:11281418:A:G	8.17808e-93	0.792841	-2.26611
11281423	chr19:11281423:G:A	2.98623e-93	-2.60136e-09	-2.48072
11281466	chr19:11281466:T:C	5.92087e-93	0.652685	-2.44893
11281619	chr19:11281619:T:G	2.04166e-94	-2.78491	-2.37864
11281669	chr19:11281669:C:T	2.90996e-92	-2.60136e-09	-0.204003
11281700	chr19:11281700:A:T	4.36408e-94	-2.26702	-2.13689
11282370	chr19:11282370:T:A	6.28841e-94	-1.57748	-2.46113
11282403	chr19:11282403:G:A	1.00705e-92	-1.26512	-6.54159e-09
11282509	chr19:11282509:G:A	4.42921e-93	0.276043	-2.36255
11282659	chr19:11282659:C:T	6.07646e-93	-2.60136e-09	-1.77031
11282826	chr19:11282826:C:T	9.67665e-93	-2.60136e-09	-1.30501
11282889	chr19:11282889:A:G	3.83517e-93	-2.60136e-09	-2.23052
11283056	chr19:11283056:G:A	2.08883e-94	-2.83951	-2.30119
11283106	chr19:11283106:T:C	1.78651e-94	-2.84201	-2.45505
11283182	chr19:11283182:T:G	3.20265e-94	-2.84203	-1.8713
11283452	chr19:11283452:A:G	2.00794e-94	-2.7073	-2.4729
11283639	chr19:11283639:G:A	2.6888e-94	-2.83935	-2.04887
11284230	chr19:11284230:A:G	3.58419e-93	-2.60136e-09	-2.2982
11284439	chr19:11284439:T:C	1.74155e-94	-2.84199	-2.48054
11284628	chr19:11284628:C:A	3.98535e-93	-2.60136e-09	-2.1921
11284714	chr19:11284714:C:A	2.82959e-92	-0.232012	-6.54159e-09
11285181	chr19:11285181:G:A	1.22255e-92	-1.0712	-6.54159e-09
11285188	chr19:11285188:T:C	1.20682e-92	-2.60136e-09	-1.08415
11285266	chr19:11285266:T:C	3.23795e-93	-2.60136e-09	-2.39979
11285340	chr19:11285340:T:C	1.06951e-92	-2.60136e-09	-1.20495
11285372	chr19:11285372:A:G	3.85478e-93	-2.60136e-09	-2.22542
11285469	chr19:11285469:CAG:C	1.74861e-93	-0.716765	-2.29914
11285532	chr19:11285532:T:C	1.14842e-92	-2.60136e-09	-1.13375
11285665	chr19:11285665:T:C	1.4755e-92	-2.60136e-09	-0.88315
11285763	chr19:11285763:C:T	2.41801e-94	-2.56538	-2.42898
11285888	chr19:11285888:C:T	2.09934e-93	-2.8331	-6.54159e-09
11285924	chr19:11285924:G:A	1.35547e-92	-2.60136e-09	-0.967998
11286033	chr19:11286033:C:A	1.54691e-92	-2.60136e-09	-0.835883
11286035	chr19:11286035:C:T	3.39132e-93	-2.60136e-09	-2.35351
11286251	chr19:11286251:A:G	2.44268e-94	-2.61519	-2.36902
11286258	chr19:11286258:G:A	2.61991e-94	-2.68066	-2.23351
11286287	chr19:11286287:T:C	8.97135e-93	-2.60136e-09	-1.38069
11286864	chr19:11286864:A:G	2.5014e-94	-2.51518	-2.44529
11286895	chr19:11286895:A:G	8.08498e-94	-2.67145	-1.11586
11287041	chr19:11287041:C:T	2.83519e-92	-2.60136e-09	-0.230034
11287045	chr19:11287045:T:A	2.49194e-94	-2.49478	-2.46947
11287238	chr19:11287238:T:C	2.93608e-94	-2.74964	-2.05059
11287384	chr19:11287384:T:G	8.93901e-92	-2.60136e-09	0.918281
11287478	chr19:11287478:T:C	2.45831e-94	-2.61467	-2.36316
11287746	chr19:11287746:T:C	9.96871e-93	1.17367	-2.44895
11287787	chr19:11287787:T:C	8.91958e-94	-2.8156	-0.873462
11287911	chr19:11287911:T:C	2.85186e-92	-2.60136e-09	-0.224171
11287912	chr19:11287912:G:A	3.2761e-93	-2.60136e-09	-2.38808
11287916	chr19:11287916:G:A	2.5032e-92	-2.60136e-09	-0.354574
11288048	chr19:11288048:C:T	3.40387e-93	0.0298031	-2.37962
11288057	chr19:11288057:A:G	2.47703e-94	-2.65692	-2.31334
11288119	chr19:11288119:A:G	1.0519e-92	-2.60136e-09	-1.22155
11288206	chr19:11288206:C:T	3.13133e-93	-0.0594784	-2.37379
11288283	chr19:11288283:T:C	2.98636e-93	-2.60136e-09	-2.48068
11289059	chr19:11289059:C:T	7.28294e-92	-2.60136e-09	0.71339
11289338	chr19:11289338:C:T	4.14975e-93	-2.60136e-09	-2.15168
11289392	chr19:11289392:G:A	2.9904e-94	-2.59988	-2.18202
11289511	chr19:11289511:CA:C	7.13658e-92	-2.60136e-09	0.693089
11289709	chr19:11289709:C:T	4.31457e-94	-2.47573	-1.93958
11289904	chr19:11289904:G:A	5.42716e-93	-1.88331	-6.54159e-09
11290578	chr19:11290578:G:A	5.04388e-93	-2.60136e-09	-1.95655
11290661	chr19:11290661:T:C	2.3689e-94	-2.57406	-2.44083
11290672	chr19:11290672:G:GGC	1.55124e-92	-2.60136e-09	-0.833092
11291167	chr19:11291167:C:T	1.84318e-94	-2.78637	-2.47946
11291380	chr19:11291380:C:T	4.70347e-93	-2.60136e-09	-2.02643
11291456	chr19:11291456:T:C	9.20144e-94	-2.53192	-1.12603
11291740	chr19:11291740:C:T	3.91781e-93	0.0878659	-2.29706
11291840	chr19:11291840:C:T	4.04421e-92	-2.60136e-09	0.125143
11291929	chr19:11291929:A:G	3.90905e-93	-2.60136e-09	-2.21143
11292154	chr19:11292154:A:G	2.83519e-92	-2.60136e-09	-0.230034
11292261	chr19:11292261:C:T	4.65737e-93	-2.60136e-09	-2.03628
11292331	chr19:11292331:G:A	2.0947e-93	-2.83532	-6.54159e-09
11292494	chr19:11292494:A:AACAG	1.1434e-92	-2.60136e-09	-1.13814
11292555	chr19:11292555:G:A	4.58949e-93	-2.60136e-09	-2.05096
11292582	chr19:11292582:G:A	9.73449e-93	-2.60136e-09	-1.29905
11292844	chr19:11292844:A:G	3.09319e-93	-2.60136e-09	-2.44553
11293335	chr19:11293335:T:A	2.91698e-94	-2.82635	-1.98041
11293509	chr19:11293509:G:T	5.0728e-92	-2.60136e-09	0.35175
11293626	chr19:11293626:C:T	2.37301e-94	-2.54742	-2.46574
11293797	chr19:11293797:A:G	2.94183e-93	-0.0578291	-2.43787
11293828	chr19:11293828:A:G	3.34014e-93	-2.60136e-09	-2.36872
11293839	chr19:11293839:C:T	1.01782e-93	-2.39568	-1.16138
11294144	chr19:11294144:C:T	6.03432e-92	-2.60136e-09	0.52532
11294997	chr19:11294997:G:A	5.43515e-93	-2.60136e-09	-1.88184
11295068	chr19:11295068:A:G	2.98643e-93	-2.60136e-09	-2.48065
11295128	chr19:11295128:A:G	6.68803e-94	-1.61761	-2.35939
11295132	chr19:11295132:C:T	1.21725e-91	-2.60136e-09	1.22704
11295182	chr19:11295182:G:A	4.09192e-93	-2.60136e-09	-2.16572
11295191	chr19:11295191:G:A	7.61588e-93	-2.60136e-09	-1.54449
11295498	chr19:11295498:G:A	1.31458e-91	-2.60136e-09	1.30396
11295636	chr19:11295636:C:T	3.60643e-93	-2.60136e-09	-2.29201
11295681	chr19:11295681:G:A	1.88641e-94	-2.84157	-2.40107
11295782	chr19:11295782:C:T	4.64615e-94	-1.8712	-2.47007
11295802	chr19:11295802:C:T	4.83377e-94	-1.83791	-2.46378
11296061	chr19:11296061:C:T	2.19931e-93	-2.78659	-6.54159e-09
11296163	chr19:11296163:C:G	9.10306e-94	-1.24946	-2.41924
11296276	chr19:11296276:A:G	4.36884e-94	-2.07067	-2.33215
11296582	chr19:11296582:T:G	2.61088e-92	-2.60136e-09	-0.312456
11296639	chr19:11296639:C:T	4.37084e-94	-1.9347	-2.46766
11297079	chr19:11297079:A:G	4.95558e-94	-1.82431	-2.45249
11297259	chr19:11297259:C:T	2.51851e-92	-2.60136e-09	-0.348476
11297543	chr19:11297543:C:T	2.65796e-93	-2.59717	-6.54159e-09
11297599	chr19:11297599:C:T	1.26252e-93	-0.881362	-2.46026
11298229	chr19:11298229:T:G	3.54603e-93	-2.60136e-09	-2.3089
11298363	chr19:11298363:C:T	8.35608e-93	-2.60136e-09	-1.45174
11298469	chr19:11298469:C:G	3.73363e-93	-2.60136e-09	-2.25735
11298520	chr19:11298520:T:C	4.85836e-94	-1.82103	-2.47559
11298800	chr19:11298800:T:A	4.20814e-93	-2.60136e-09	-2.13771
11298818	chr19:11298818:G:A	5.63537e-94	-1.67853	-2.46972
11299040	chr19:11299040:G:A	2.98786e-93	-2.60136e-09	-2.48017
11299146	chr19:11299146:T:C	8.62978e-93	-2.60136e-09	-1.41951
11299267	chr19:11299267:G:A	2.69237e-92	-2.60136e-09	-0.281722
11299314	chr19:11299314:G:A	9.58941e-93	-2.60136e-09	-1.31407
11299392	chr19:11299392:G:A	6.34576e-93	-2.60136e-09	-1.72694
11299465	chr19:11299465:C:T	5.0471e-94	-1.77805	-2.48045
11299937	chr19:11299937:A:G	5.8302e-93	-1.81168	-6.54159e-09
11299952	chr19:11299952:G:C	7.03584e-93	-2.60136e-09	-1.62371
11300103	chr19:11300103:T:C	5.11512e-94	-1.76696	-2.47815
11300169	chr19:11300169:T:C	5.39234e-93	-1.88975	-6.54159e-09
11300257	chr19:11300257:G:A	4.89459e-94	-1.80974	-2.47945
11300786	chr19:11300786:A:G	1.89164e-94	-2.8332	-2.40667
11301050	chr19:11301050:C:T	2.22419e-93	-2.77534	-6.54159e-09
11301068	chr19:11301068:G:A	4.45416e-94	-1.90354	-2.47994
11301098	chr19:11301098:C:T	2.98852e-93	-2.60136e-09	-2.47995
11301192	chr19:11301192:C:A	6.77649e-94	-1.77528	-2.18857
11301361	chr19:11301361:C:T	2.25292e-92	-2.60136e-09	-0.459918
11301692	chr19:11301692:T:A	2.44979e-93	-2.67873	-6.54159e-09
11301885	chr19:11301885:G:A	2.45469e-92	-2.60136e-09	-0.374144
11301970	chr19:11301970:CCCA:C	6.53687e-94	-2.07869	-1.92117
11302094	chr19:11302094:G:C	2.59758e-92	-2.60136e-09	-0.317562
11302097	chr19:11302097:T:C	4.89155e-94	-1.81274	-2.47706
11302105	chr19:11302105:T:C	1.00561e-93	-1.43362	-2.13552
11302778	chr19:11302778:A:G	4.83759e-94	-1.93891	-2.36199
11302896	chr19:11302896:T:A	5.07883e-93	-2.60136e-09	-1.94965
11303044	chr19:11303044:G:A	3.96533e-93	-2.60136e-09	-2.19714
11303148	chr19:11303148:G:A	3.92394e-93	-2.60136e-09	-2.20763
11303170	chr19:11303170:AAAG:A	5.27534e-94	-2.82044	-1.39383
11303528	chr19:11303528:G:C	6.12056e-94	-1.76728	-2.29838
11303935	chr19:11303935:T:C	9.7882e-94	-1.39899	-2.19714
11304030	chr19:11304030:C:T	2.10453e-93	-2.83064	-6.54159e-09
11304603	chr19:11304603:C:A	4.22479e-93	-2.60136e-09	-2.13376
11304726	chr19:11304726:A:G	1.94176e-92	-2.60136e-09	-0.60855
11304815	chr19:11304815:T:C	2.75637e-92	-2.60136e-09	-0.258228
11305296	chr19:11305296:G:A	2.6474e-92	-2.60136e-09	-0.298566
11305516	chr19:11305516:A:G	2.6523e-92	-2.60136e-09	-0.296716
11305637	chr19:11305637:T:C	2.59999e-92	-2.60136e-09	-0.316637
11305901	chr19:11305901:G:A	3.19059e-92	-2.60136e-09	-0.111938
11305947	chr19:11305947:G:A	1.4824e-91	-2.60136e-09	1.4241
11305955	chr19:11305955:T:G	2.60886e-92	-2.60136e-09	-0.313232
11305989	chr19:11305989:C:T	3.24565e-93	-2.60136e-09	-2.39741
11306160	chr19:11306160:C:T	5.33189e-93	-2.60136e-09	-1.90102
11306524	chr19:11306524:C:T	1.13023e-93	-0.972218	-2.48009
11306541	chr19:11306541:G:A	2.39979e-92	-2.60136e-09	-0.396764
11306725	chr19:11306725:G:A	3.75687e-93	-2.60136e-09	-2.25114
11306885	chr19:11306885:G:A	1.26159e-91	-2.60136e-09	1.26282
11306939	chr19:11306939:C:A	3.72048e-93	-2.60136e-09	-2.26088
11306949	chr19:11306949:G:A	6.06646e-93	-2.60136e-09	-1.77195
11308752	chr19:11308752:C:T	6.28197e-93	-2.60136e-09	-1.73704
11309168	chr19:11309168:C:T	2.15765e-93	-2.80571	-6.54159e-09
11309324	chr19:11309324:C:T	9.15103e-94	-1.23735	-2.4261
11309484	chr19:11309484:G:A	3.19788e-94	-2.78066	-1.93416
11309618	chr19:11309618:G:A	1.82791e-93	-0.493426	-2.47813
11309640	chr19:11309640:C:T	4.35575e-92	-2.60136e-09	0.199353
11310091	chr19:11310091:G:A	3.79139e-93	-2.60136e-09	-2.242
11310194	chr19:11310194:CA:C	5.10199e-93	-1.9451	-6.54159e-09
11310456	chr19:11310456:G:A	4.05583e-93	-2.60136e-09	-2.17457
11310563	chr19:11310563:T:C	4.4776e-94	-2.73191	-1.64632
11310880	chr19:11310880:CTGGA:C	3.02136e-94	-2.74552	-2.02609
11311033	chr19:11311033:C:T	2.99385e-93	-2.60136e-09	-2.47817
11313476	chr19:11313476:G:A	3.03461e-93	-2.60136e-09	-2.46465
11313665	chr19:11313665:CATTA:C	5.94717e-93	-2.60136e-09	-1.79181
11313905	chr19:11313905:G:A	3.1708e-93	-2.60136e-09	-2.42074
11314204	chr19:11314204:G:A	9.64386e-92	-2.60136e-09	0.994178
11314407	chr19:11314407:T:G	2.99514e-93	-2.60136e-09	-2.47774
11314421	chr19:11314421:T:C	5.14252e-94	-2.77056	-1.46922
11314524	chr19:11314524:T:G	4.45363e-93	-0.159046	-1.92196
11314835	chr19:11314835:C:T	3.94066e-93	-2.60136e-09	-2.20338
11314944	chr19:11314944:G:C	3.89727e-93	-2.60136e-09	-2.21445
11315170	chr19:11315170:A:G	2.99696e-93	-2.60136e-09	-2.47713
11315641	chr19:11315641:A:G	7.973e-93	-2.60136e-09	-1.49867
11315778	chr19:11315778:T:C	3.40704e-93	-2.60136e-09	-2.34889
11316125	chr19:11316125:T:G	6.23976e-92	0.558798	-6.54159e-09
11316127	chr19:11316127:T:G	5.09063e-92	0.355258	-6.54159e-09
11316210	chr19:11316210:C:T	3.15548e-93	-2.60136e-09	-2.42559
11316539	chr19:11316539:C:G	3.68215e-93	-2.60136e-09	-2.27123
11317018	chr19:11317018:G:T	3.63307e-93	-2.60136e-09	-2.28465
11317263	chr19:11317263:T:G	5.60639e-93	-2.60136e-09	-1.85082
11317901	chr19:11317901:T:A	6.37693e-93	-2.60136e-09	-1.72204
11318011	chr19:11318011:G:A	3.18885e-93	-2.60136e-09	-2.41507
11318069	chr19:11318069:C:T	7.46959e-93	-0.797798	-0.766091
11318112	chr19:11318112:C:T	1.14676e-93	-1.66531	-1.77248
11318468	chr19:11318468:ATCT:A	6.87946e-93	-0.804197	-0.841993
11319061	chr19:11319061:C:T	3.53009e-93	-2.3134	-6.54159e-09
11319553	chr19:11319553:G:A	1.09066e-92	-1.00931	-0.17605
11319698	chr19:11319698:T:G	7.62442e-93	-1.22061	-0.322765
11319838	chr19:11319838:G:A	2.01948e-92	-0.569301	-6.54159e-09
11320240	chr19:11320240:G:A	9.57076e-93	-2.60136e-09	-1.31602
11320576	chr19:11320576:A:G	1.5434e-92	-0.838153	-6.54159e-09
11320654	chr19:11320654:T:C	5.38368e-93	-2.60136e-09	-1.89136
11320890	chr19:11320890:C:G	2.14394e-94	-2.78986	-2.3248
11321225	chr19:11321225:G:A	2.33904e-93	-1.44907	-1.27592
11321792	chr19:11321792:G:C	5.25291e-92	-2.60136e-09	0.386639
11322274	chr19:11322274:A:G	7.82263e-94	-2.76199	-1.0583
11322493	chr19:11322493:C:T	1.06361e-93	-2.33821	-1.17485
11322813	chr19:11322813:G:C	8.82032e-94	-2.32499	-1.37527
11323080	chr19:11323080:G:C	4.33524e-94	-2.73604	-1.67449
11323223	chr19:11323223:C:T	1.31569e-93	-2.30622	-0.994153
11323254	chr19:11323254:C:T	5.06827e-94	-2.68268	-1.57163
11323284	chr19:11323284:C:T	1.23734e-91	-2.60136e-09	1.24341
11323448	chr19:11323448:G:A	4.18756e-93	-2.60136e-09	-2.14261
11323535	chr19:11323535:A:G	3.93295e-93	-2.60136e-09	-2.20534
11323829	chr19:11323829:A:G	7.41187e-94	-2.65254	-1.22169
11323909	chr19:11323909:A:G	6.24025e-94	-1.57297	-2.47332
11324032	chr19:11324032:C:G	3.26728e-93	-2.60136e-09	-2.39077
11324128	chr19:11324128:A:G	2.99193e-93	-2.60136e-09	-2.47881
11324323	chr19:11324323:G:A	1.23691e-91	-2.60136e-09	1.24305
11324650	chr19:11324650:C:T	3.70352e-93	-2.60136e-09	-2.26545
11324768	chr19:11324768:G:A	2.993e-93	-2.60136e-09	-2.47845
11324823	chr19:11324823:C:T	3.49926e-93	-2.60136e-09	-2.32218
11325054	chr19:11325054:A:G	3.37497e-93	-2.60136e-09	-2.35834
11325166	chr19:11325166:C:T	7.60081e-94	-2.66644	-1.18262
11325545	chr19:11325545:A:G	3.05815e-94	-2.29314	-2.46637
11325663	chr19:11325663:C:A	2.8247e-94	-2.37121	-2.4677
11325800	chr19:11325800:G:A	2.22087e-93	-2.77683	-6.54159e-09
11325857	chr19:11325857:T:A	2.73211e-94	-2.4072	-2.46504
11325908	chr19:11325908:T:C	2.68548e-94	-2.42419	-2.46526
11325991	chr19:11325991:C:T	4.23153e-93	-2.60136e-09	-2.13216
11326245	chr19:11326245:G:A	9.56745e-94	-2.67974	-0.939204
11326274	chr19:11326274:G:A	2.42729e-94	-2.5132	-2.47734
11326305	chr19:11326305:CAGG:C	3.06401e-93	-2.60136e-09	-2.45501
11326349	chr19:11326349:C:A	4.48429e-93	-2.60136e-09	-2.07415
11326388	chr19:11326388:A:G	4.37329e-93	-2.60136e-09	-2.09921
11326406	chr19:11326406:C:T	3.81696e-93	-2.60136e-09	-2.23527
11326420	chr19:11326420:G:A	9.87003e-93	-2.60136e-09	-1.28523
11326470	chr19:11326470:A:G	5.13983e-94	-1.8179	-2.4224
11326492	chr19:11326492:A:C	2.09776e-93	-2.83386	-6.54159e-09
11326580	chr19:11326580:A:G	4.14742e-93	-2.60136e-09	-2.15224
11326623	chr19:11326623:A:G	5.98511e-93	-2.60136e-09	-1.78545
11326748	chr19:11326748:T:C	4.37521e-93	-2.60136e-09	-2.09877
11326760	chr19:11326760:T:C	3.52867e-93	-2.60136e-09	-2.31381
11326804	chr19:11326804:C:G	6.90468e-94	-2.682	-1.26311
11326853	chr19:11326853:C:T	3.55894e-93	-2.60136e-09	-2.30527
11327141	chr19:11327141:G:A	3.96056e-93	-2.60136e-09	-2.19834
11327185	chr19:11327185:G:A	5.98511e-93	-2.60136e-09	-1.78545
11327206	chr19:11327206:A:G	5.29876e-94	-1.77897	-2.43087
11327346	chr19:11327346:A:G	5.45212e-94	-1.76038	-2.42093
11327366	chr19:11327366:A:G	5.41076e-94	-1.76634	-2.42259
11327428	chr19:11327428:T:C	4.8467e-94	-1.86255	-2.43646
11327486	chr19:11327486:T:C	2.81191e-94	-2.76915	-2.07429
11328425	chr19:11328425:G:A	2.56973e-94	-2.45361	-2.47991
11328587	chr19:11328587:C:T	3.55855e-93	-2.60136e-09	-2.30538
11328694	chr19:11328694:G:A	3.94755e-93	-2.60136e-09	-2.20163
11329083	chr19:11329083:G:A	3.66941e-94	-2.76668	-1.8106
11329496	chr19:11329496:G:A	3.00751e-94	-2.45573	-2.32047
11329775	chr19:11329775:G:A	5.81542e-93	-2.60136e-09	-1.81422
11329878	chr19:11329878:T:C	4.1387e-93	-2.60136e-09	-2.15435
11330801	chr19:11330801:C:T	3.1136e-93	-2.60136e-09	-2.43895
11331349	chr19:11331349:T:C	9.84518e-93	-1.74525	0.457503
11331826	chr19:11331826:G:A	2.84267e-94	-2.80549	-2.02708
11331829	chr19:11331829:G:A	3.62971e-93	-2.60136e-09	-2.28558
11331849	chr19:11331849:A:T	3.78155e-94	-2.77488	-1.7723
11331884	chr19:11331884:C:T	2.53063e-93	-2.64626	-6.54159e-09
11331978	chr19:11331978:A:C	2.10893e-94	-2.65153	-2.4796
11332084	chr19:11332084:A:G	8.37633e-93	-1.44932	-6.54159e-09
11332155	chr19:11332155:C:A	8.94397e-94	-1.86235	-1.82398
11332233	chr19:11332233:T:C	9.52515e-93	-1.78807	0.467276
11332311	chr19:11332311:C:T	9.924e-94	-1.89123	-1.69112
11332426	chr19:11332426:C:A	1.26772e-92	-2.60136e-09	-1.03492
11332482	chr19:11332482:C:T	6.795e-93	-2.60136e-09	-1.65854
11332681	chr19:11332681:A:G	3.29656e-93	-2.60136e-09	-2.38185
11332749	chr19:11332749:G:A	4.77066e-93	-2.60136e-09	-2.01224
11333834	chr19:11333834:C:T	3.24847e-93	-2.60136e-09	-2.39654
11334662	chr19:11334662:C:T	2.99613e-93	-2.60136e-09	-2.47741
11334786	chr19:11334786:T:TG	1.1136e-93	-1.79462	-1.67251
11334830	chr19:11334830:G:A	3.50612e-93	-2.60136e-09	-2.32022
11334966	chr19:11334966:G:A	3.40682e-93	-1.67512	-0.673829
11335100	chr19:11335100:T:C	3.04963e-93	-1.22076	-1.23894
11335111	chr19:11335111:T:G	1.70346e-93	-1.56569	-1.47637
11335134	chr19:11335134:G:C	1.70736e-93	-1.57558	-1.4642
11335304	chr19:11335304:G:A	1.91758e-93	-1.50646	-1.4172
11335355	chr19:11335355:G:C	3.31958e-92	-0.0723052	-6.54159e-09
11335657	chr19:11335657:G:T	4.85709e-93	-2.60136e-09	-1.99429
11335727	chr19:11335727:G:C	3.17051e-93	-2.60136e-09	-2.42084
11335844	chr19:11335844:T:G	3.40879e-94	-2.26	-2.39095
11336275	chr19:11336275:T:C	1.78961e-94	-2.83478	-2.46054
11336355	chr19:11336355:A:C	1.88024e-94	-2.83124	-2.41468
11336476	chr19:11336476:T:C	6.47912e-93	-2.60136e-09	-1.70614
11336577	chr19:11336577:G:A	3.83346e-93	-2.60136e-09	-2.23096
11336795	chr19:11336795:C:T	6.17406e-93	-2.60136e-09	-1.75437
11336999	chr19:11336999:C:G	2.99258e-93	-2.60136e-09	-2.47859
11337210	chr19:11337210:C:T	1.1852e-93	-1.75665	-1.64817
11337659	chr19:11337659:GTTTC:G	3.73934e-93	-2.25582	-6.54159e-09
11337661	chr19:11337661:T:C	2.98683e-93	-2.60136e-09	-2.48052
11337901	chr19:11337901:C:G	3.06652e-93	-2.60136e-09	-2.45418
11337935	chr19:11337935:T:C	1.8817e-94	-2.80597	-2.43917
11338182	chr19:11338182:C:T	3.03449e-93	-2.60136e-09	-2.46468
11338195	chr19:11338195:G:A	3.78964e-93	-2.60136e-09	-2.24246
11338309	chr19:11338309:G:T	1.81487e-93	-1.46192	-1.5168
11338625	chr19:11338625:A:G	9.60692e-94	-1.17486	-2.43997
11338906	chr19:11338906:C:T	1.33884e-93	-1.37236	-1.91057
11338950	chr19:11338950:G:C	5.86259e-93	-2.60136e-09	-1.80614
11339133	chr19:11339133:C:G	7.85219e-93	-2.60136e-09	-1.51394
11339729	chr19:11339729:T:G	4.02737e-94	-2.03107	-2.45313
11339734	chr19:11339734:G:A	4.10665e-94	-2.01478	-2.44993
11339788	chr19:11339788:A:C	4.58005e-94	-1.90255	-2.45306
11339800	chr19:11339800:A:G	3.11837e-93	-2.60136e-09	-2.43742
11340572	chr19:11340572:G:A	1.88225e-94	-2.76422	-2.48062
11340672	chr19:11340672:C:T	5.90798e-92	-2.60136e-09	0.504161
11340910	chr19:11340910:T:C	3.89873e-93	-2.60136e-09	-2.21408
11341948	chr19:11341948:C:T	9.99984e-94	-1.68796	-1.88679
11341960	chr19:11341960:C:T	2.99191e-93	-2.60136e-09	-2.47882
11342079	chr19:11342079:A:G	3.01473e-93	-2.60136e-09	-2.47122
11342138	chr19:11342138:C:T	1.12804e-92	-1.15166	-6.54159e-09
11342537	chr19:11342537:AAACAG:A	2.99853e-93	-2.60136e-09	-2.47661
11342556	chr19:11342556:AAAAC:A	3.00533e-93	-2.60136e-09	-2.47434
11345171	chr19:11345171:CT:C	3.34274e-93	-2.60136e-09	-2.36794
11346702	chr19:11346702:C:T	2.98708e-93	-2.60136e-09	-2.48043
11347507	chr19:11347507:T:A	3.01144e-93	-2.60136e-09	-2.47231
11347527	chr19:11347527:T:A	3.01067e-93	-2.60136e-09	-2.47257
11347966	chr19:11347966:T:C	6.10719e-93	-2.60136e-09	-1.76526
11348584	chr19:11348584:T:C	2.811e-94	-2.36398	-2.47979
11348989	chr19:11348989:G:GA	6.085e-94	-2.2492	-1.82229
11348993	chr19:11348993:G:A	8.98701e-94	-2.40278	-1.27876
11349102	chr19:11349102:G:A	3.05812e-93	-2.60136e-09	-2.45693
11349209	chr19:11349209:G:A	3.03732e-93	-2.60136e-09	-2.46375
11349317	chr19:11349317:G:T	4.37838e-94	-2.01277	-2.38786
11350216	chr19:11350216:G:A	3.14034e-93	-2.60136e-09	-2.4304
11350451	chr19:11350451:G:A	2.9868e-93	-2.60136e-09	-2.48053
11351140	chr19:11351140:A:G	4.01537e-93	-2.60136e-09	-2.1846
11351158	chr19:11351158:C:T	4.22035e-93	-2.13481	-6.54159e-09
11351337	chr19:11351337:T:C	3.48663e-92	-2.60136e-09	-0.0232094
11351573	chr19:11351573:A:G	2.09138e-93	-2.83691	-6.54159e-09
11352268	chr19:11352268:A:G	4.12371e-93	-2.15798	-6.54159e-09
11352439	chr19:11352439:A:G	7.30958e-94	-1.40752	-2.48061
11352529	chr19:11352529:C:T	6.1542e-94	-1.63247	-2.42771
11352977	chr19:11352977:A:C	3.45956e-93	-2.60136e-09	-2.33359
11353162	chr19:11353162:G:A	3.22877e-93	-2.60136e-09	-2.40263
11353206	chr19:11353206:T:C	2.08174e-93	-2.84152	-6.54159e-09
11354453	chr19:11354453:C:T	3.37215e-94	-2.34402	-2.31774
11354640	chr19:11354640:G:C	2.93174e-94	-2.39134	-2.41038
11354857	chr19:11354857:C:T	5.44585e-94	-2.18883	-1.99363
11355214	chr19:11355214:G:A	3.05405e-93	-2.60136e-09	-2.45826
11355475	chr19:11355475:T:C	3.13552e-94	-2.27816	-2.45636
11355584	chr19:11355584:G:C	3.09949e-93	-2.60136e-09	-2.44349
11355965	chr19:11355965:A:G	3.08645e-93	-2.44771	-6.54159e-09
11355989	chr19:11355989:C:T	2.70135e-93	-2.58098	-6.54159e-09
11356065	chr19:11356065:C:G	2.58109e-94	-2.71476	-2.21435
11356414	chr19:11356414:T:G	3.03085e-93	-2.60136e-09	-2.46589
11356805	chr19:11356805:G:A	3.06729e-93	-2.60136e-09	-2.45394
11356876	chr19:11356876:C:T	3.23444e-93	-2.60136e-09	-2.40087
11357330	chr19:11357330:G:C	3.21191e-93	-2.60136e-09	-2.40786
11357343	chr19:11357343:C:G	1.84908e-92	-2.60136e-09	-0.657457
11358243	chr19:11358243:G:A	5.46549e-94	-2.37199	-1.80688
11358655	chr19:11358655:T:C	3.56682e-93	-2.60136e-09	-2.30306
11358686	chr19:11358686:T:C	3.38888e-93	-2.60136e-09	-2.35423
11358881	chr19:11358881:A:T	1.33293e-92	-2.60136e-09	-0.984763
11359963	chr19:11359963:G:A	3.98403e-93	-2.60136e-09	-2.19243
11361314	chr19:11361314:C:T	1.45864e-92	-0.894637	-6.54159e-09
11361786	chr19:11361786:G:GAT	6.77966e-93	-2.79921	1.13841
11361902	chr19:11361902:T:TCTGGAGCCCTTGCCCCTCTC	3.06469e-93	-2.60136e-09	-2.45478
11362739	chr19:11362739:C:T	2.31958e-94	-2.84104	-2.19488
11363178	chr19:11363178:G:A	2.24145e-94	-2.5951	-2.47508
11363343	chr19:11363343:A:G	2.29608e-92	-2.60136e-09	-0.440941
11363659	chr19:11363659:G:A	2.0372e-94	-2.70029	-2.46544
11364606	chr19:11364606:C:T	3.082e-93	-2.60136e-09	-2.44915
11365923	chr19:11365923:C:T	3.3768e-94	-2.74982	-1.91057
11366108	chr19:11366108:T:C	2.41614e-94	-2.75163	-2.24352
11366332	chr19:11366332:CTTAA:C	2.01156e-94	-2.83282	-2.34558
11366642	chr19:11366642:A:G	2.32313e-93	-2.82898	0.0971685
11366699	chr19:11366699:A:G	2.62232e-94	-2.72299	-2.19026
11366864	chr19:11366864:C:T	8.08021e-93	-2.84147	1.35615
11367789	chr19:11367789:T:C	2.9112e-94	-2.81949	-1.98926
11367841	chr19:11367841:C:T	3.82097e-93	-2.60136e-09	-2.23422
11367866	chr19:11367866:A:G	2.42993e-94	-2.77172	-2.21773
11367962	chr19:11367962:G:A	3.03597e-93	-2.60136e-09	-2.4642
11368171	chr19:11368171:T:C	3.59264e-94	-2.78941	-1.80901
11369145	chr19:11369145:C:T	3.33339e-93	-2.60136e-09	-2.37074
11369763	chr19:11369763:G:T	6.08226e-93	-2.60136e-09	-1.76935
11369962	chr19:11369962:C:T	3.99398e-94	-2.38139	-2.11114
11369983	chr19:11369983:G:T	4.43027e-93	-2.60136e-09	-2.08627
11370251	chr19:11370251:A:G	3.09348e-93	-2.60136e-09	-2.44543
11370318	chr19:11370318:G:A	1.76663e-94	-2.82765	-2.48059
11370323	chr19:11370323:T:C	1.97862e-94	-2.71499	-2.47992
11371276	chr19:11371276:T:C	2.1073e-93	-2.82932	-6.54159e-09
11371297	chr19:11371297:G:A	1.01599e-92	-2.60136e-09	-1.25628
11371938	chr19:11371938:C:G	5.84684e-93	-1.80883	-6.54159e-09
11372045	chr19:11372045:C:T	3.06049e-93	-2.60136e-09	-2.45615
11372301	chr19:11372301:C:A	2.98643e-93	-2.60136e-09	-2.48065
11372621	chr19:11372621:T:C	3.24646e-93	-2.60136e-09	-2.39716
11372717	chr19:11372717:C:T	3.2829e-93	-2.60136e-09	-2.386
11373093	chr19:11373093:C:T	1.20415e-93	-2.82876	-0.560197
11374313	chr19:11374313:C:T	3.25923e-93	-2.60136e-09	-2.39324
11374576	chr19:11374576:T:C	3.33675e-93	-2.60136e-09	-2.36973
11375170	chr19:11375170:G:A	2.13749e-93	-2.8151	-6.54159e-09
11375788	chr19:11375788:C:T	3.09829e-93	-2.60136e-09	-2.44388
11375838	chr19:11375838:A:G	6.00459e-93	-2.60136e-09	-1.78221
11376619	chr19:11376619:G:A	3.24688e-93	-2.60136e-09	-2.39703
11378373	chr19:11378373:G:C	3.65075e-93	-2.60136e-09	-2.27979
11379186	chr19:11379186:A:T	4.31461e-93	-2.60136e-09	-2.11272
11379858	chr19:11379858:C:T	3.55662e-93	-2.60136e-09	-2.30592
11379980	chr19:11379980:C:T	4.3375e-93	-2.60136e-09	-2.10743
11380027	chr19:11380027:G:T	3.26956e-94	-2.82667	-1.86599
11381384	chr19:11381384:A:C	9.73885e-93	-1.29861	-6.54159e-09
11381879	chr19:11381879:G:A	2.28954e-93	-2.74638	-6.54159e-09
11382366	chr19:11382366:T:A	2.5877e-94	-2.52985	-2.39669
11383269	chr19:11383269:G:C	3.38367e-93	-2.60136e-09	-2.35577
11384028	chr19:11384028:G:A	4.13474e-94	-2.84205	-1.61584
11385454	chr19:11385454:A:C	2.11882e-93	-2.82387	-6.54159e-09
11385613	chr19:11385613:C:T	2.73954e-93	-2.56694	-6.54159e-09
11386191	chr19:11386191:T:C	3.27253e-93	-2.60136e-09	-2.38917
11386305	chr19:11386305:T:C	3.25447e-94	-2.82955	-1.86774
11386384	chr19:11386384:A:C	4.69754e-94	-2.81662	-1.51365
11386428	chr19:11386428:T:G	3.41885e-94	-2.83122	-1.81679
11386649	chr19:11386649:C:T	3.38041e-93	-2.60136e-09	-2.35673
11386851	chr19:11386851:T:C	2.39806e-94	-2.53853	-2.46413
11386922	chr19:11386922:T:C	1.84487e-94	-2.84161	-2.42329
11386940	chr19:11386940:G:A	4.87585e-94	-2.76525	-1.52777
11387108	chr19:11387108:C:G	6.8107e-93	-2.60136e-09	-1.65623
11387538	chr19:11387538:A:G	2.356e-93	-2.71776	-6.54159e-09
11387662	chr19:11387662:T:G	1.99983e-94	-2.81229	-2.37197
11387726	chr19:11387726:G:A	3.06372e-93	-2.60136e-09	-2.4551
11388396	chr19:11388396:G:A	3.23398e-93	-2.60136e-09	-2.40102
11388559	chr19:11388559:AC:A	7.80903e-93	-2.60136e-09	-1.51945
11388682	chr19:11388682:C:CT	3.94314e-93	-2.60136e-09	-2.20275
11390564	chr19:11390564:A:G	2.29672e-94	-2.62778	-2.41805
11390816	chr19:11390816:G:A	1.16298e-93	-2.65348	-0.770261
11391194	chr19:11391194:C:T	2.80576e-92	-0.240469	-6.54159e-09
11391537	chr19:11391537:T:C	2.22575e-93	-2.77463	-6.54159e-09
11391615	chr19:11391615:A:G	7.27635e-94	-2.71019	-1.1825
11391957	chr19:11391957:T:A	3.3969e-93	-2.60136e-09	-2.35186
11392199	chr19:11392199:G:A	7.17368e-93	-2.60136e-09	-1.60431
11392297	chr19:11392297:C:T	3.00902e-93	-2.60136e-09	-2.47311
11392315	chr19:11392315:C:T	3.28305e-93	-2.60136e-09	-2.38596
11392524	chr19:11392524:AATTTT:A	2.16659e-94	-2.78474	-2.31942
11392767	chr19:11392767:G:A	3.0282e-93	-2.60136e-09	-2.46676
11393009	chr19:11393009:A:G	5.35166e-94	-2.53668	-1.66323
11393023	chr19:11393023:G:A	3.25438e-93	-2.60136e-09	-2.39473
11393222	chr19:11393222:C:G	2.43306e-94	-2.81213	-2.17604
11393479	chr19:11393479:C:T	3.27424e-93	-2.60136e-09	-2.38864
11393778	chr19:11393778:G:A	2.14612e-93	-2.81107	-6.54159e-09
11393803	chr19:11393803:C:A	3.08968e-93	-2.60136e-09	-2.44666
11394149	chr19:11394149:C:T	3.06333e-93	-2.60136e-09	-2.45523
11394285	chr19:11394285:G:A	3.16086e-93	-2.60136e-09	-2.42389
11395258	chr19:11395258:T:C	5.59606e-94	-2.74661	-1.40864
11395783	chr19:11395783:A:C	5.73416e-93	-2.60136e-09	-1.82829
11396171	chr19:11396171:T:A	5.82364e-93	-2.60136e-09	-1.8128
11396361	chr19:11396361:G:A	6.76319e-93	-2.60136e-09	-1.66323
11396369	chr19:11396369:CA:C	3.08708e-93	-2.4475	-6.54159e-09
11396389	chr19:11396389:C:T	3.02088e-93	-2.46918	-6.54159e-09
11396740	chr19:11396740:C:T	3.32108e-93	-2.60136e-09	-2.37444
11396894	chr19:11396894:C:T	4.42774e-94	-2.51088	-1.87854
11396986	chr19:11396986:T:C	5.16005e-94	-2.43454	-1.80183
11397000	chr19:11397000:T:C	4.84003e-94	-2.45498	-1.84541
11397020	chr19:11397020:A:G	4.74686e-94	-2.44966	-1.87017
11397077	chr19:11397077:G:A	3.97558e-94	-2.61109	-1.88605
11397157	chr19:11397157:G:A	3.59669e-93	-2.60136e-09	-2.29472
11397501	chr19:11397501:G:A	3.82454e-94	-2.75943	-1.77645
11397829	chr19:11397829:T:C	6.27232e-94	-2.64918	-1.39199
11397968	chr19:11397968:T:C	2.09055e-94	-2.70355	-2.43634
11397986	chr19:11397986:G:A	1.9364e-94	-2.79592	-2.42057
11397999	chr19:11397999:A:T	2.09961e-94	-2.68338	-2.45218
11398333	chr19:11398333:G:A	9.34876e-94	-2.59563	-1.04644
11398877	chr19:11398877:G:A	1.95617e-94	-2.77394	-2.43239
11398905	chr19:11398905:G:A	1.92309e-94	-2.795	-2.42838
11398921	chr19:11398921:G:A	2.23654e-94	-2.82994	-2.24245
11399186	chr19:11399186:C:T	1.20717e-92	-2.60136e-09	-1.08386
11399390	chr19:11399390:A:G	3.06366e-94	-2.72058	-2.03712
11399406	chr19:11399406:A:C	2.04161e-94	-2.80998	-2.35359
11399638	chr19:11399638:A:G	2.20005e-94	-2.73787	-2.35097
11399695	chr19:11399695:T:C	3.49077e-94	-2.6073	-2.01989
11400136	chr19:11400136:A:G	2.98678e-93	-2.60136e-09	-2.48053
11400322	chr19:11400322:G:A	2.82591e-94	-2.44075	-2.39773
11400680	chr19:11400680:C:T	3.06984e-93	-2.60136e-09	-2.4531
11400695	chr19:11400695:T:C	3.24202e-93	-2.60136e-09	-2.39853
11400716	chr19:11400716:G:A	1.82159e-94	-2.8016	-2.476
11400737	chr19:11400737:T:C	3.66239e-94	-2.51466	-2.06454
11400851	chr19:11400851:T:C	4.63686e-94	-2.65097	-1.69231
11401319	chr19:11401319:C:T	4.33904e-93	-2.60136e-09	-2.10708
11401418	chr19:11401418:C:T	3.11108e-93	-2.60136e-09	-2.43976
11401464	chr19:11401464:C:T	4.60083e-93	-2.60136e-09	-2.04849
11401496	chr19:11401496:C:T	3.67284e-93	-2.60136e-09	-2.27376
11401642	chr19:11401642:T:C	2.76538e-94	-2.81689	-2.04324
11401697	chr19:11401697:A:G	1.92026e-94	-2.8362	-2.38865
11402150	chr19:11402150:A:G	2.39594e-94	-2.68773	-2.3158
11402292	chr19:11402292:TC:T	1.91294e-94	-2.83263	-2.39604
11402817	chr19:11402817:T:C	3.02213e-93	-2.60136e-09	-2.46877
11403229	chr19:11403229:G:A	3.10104e-93	-2.60136e-09	-2.44299
11403453	chr19:11403453:A:C	5.49224e-93	-2.60136e-09	-1.87139
11403838	chr19:11403838:A:G	3.56255e-93	-2.30425	-6.54159e-09
11404168	chr19:11404168:T:C	4.03589e-94	-2.32415	-2.15794
11404235	chr19:11404235:A:G	2.93022e-93	-2.49965	-6.54159e-09
11404266	chr19:11404266:G:A	4.32849e-93	-2.60136e-09	-2.10951
11404710	chr19:11404710:A:C	6.99647e-93	-2.60136e-09	-1.62932
11404730	chr19:11404730:C:T	4.9968e-93	-2.60136e-09	-1.96593
11404757	chr19:11404757:G:A	4.9795e-93	-2.60136e-09	-1.9694
11405136	chr19:11405136:T:C	4.70156e-93	-2.60136e-09	-2.02683
11405331	chr19:11405331:T:G	3.46088e-94	-2.82667	-1.80912
11406060	chr19:11406060:G:T	3.13538e-93	-2.43198	-6.54159e-09
11406356	chr19:11406356:C:T	2.1813e-92	-2.69887	2.20664
11407680	chr19:11407680:C:G	3.13563e-93	-2.60136e-09	-2.4319
11407876	chr19:11407876:G:A	2.09631e-93	-2.83455	-6.54159e-09
11408431	chr19:11408431:C:A	2.98621e-93	-2.60136e-09	-2.48073
11409305	chr19:11409305:C:T	3.12793e-93	-2.60136e-09	-2.43436
11410095	chr19:11410095:G:C	3.06755e-93	-2.60136e-09	-2.45385
11410262	chr19:11410262:A:G	1.7456e-93	-2.50889	-0.508747
11410528	chr19:11410528:T:A	7.65122e-94	-2.53108	-1.31136
11411315	chr19:11411315:C:T	2.98654e-93	-2.60136e-09	-2.48061
11411353	chr19:11411353:C:CT	3.76722e-94	-2.79137	-1.75961
11413168	chr19:11413168:A:G	2.22334e-94	-2.77353	-2.30477
11414066	chr19:11414066:G:T	4.14226e-93	-0.56771	-1.58578
11414646	chr19:11414646:T:G	1.50262e-93	-0.741463	-2.42605
11414719	chr19:11414719:G:T	7.90509e-93	-0.415956	-1.09127
11414796	chr19:11414796:C:T	3.02574e-93	-2.46757	-6.54159e-09
11414910	chr19:11414910:G:A	4.46787e-93	-2.60136e-09	-2.07782
11414951	chr19:11414951:A:C	2.22587e-93	-2.30004	-0.47454
11414987	chr19:11414987:G:A	2.17196e-93	-2.7991	-6.54159e-09
11415506	chr19:11415506:G:A	7.24213e-93	-2.61025	1.01544
11415921	chr19:11415921:T:C	1.17075e-92	-2.60136e-09	-1.1145
11417672	chr19:11417672:G:A	1.1295e-93	-2.83055	-0.622402
11417714	chr19:11417714:C:T	8.35154e-93	-1.45228	-6.54159e-09
11417934	chr19:11417934:T:C	4.20658e-93	-2.60136e-09	-2.13808
11418066	chr19:11418066:C:T	3.76825e-93	-2.60136e-09	-2.24812
11418389	chr19:11418389:T:C	3.61757e-93	-2.60136e-09	-2.28893
11418516	chr19:11418516:C:T	3.71212e-93	-2.60136e-09	-2.26313
11419164	chr19:11419164:C:G	4.23869e-93	-2.60136e-09	-2.13047
11419232	chr19:11419232:C:A	3.07908e-93	-2.60136e-09	-2.4501
11420026	chr19:11420026:C:T	1.90275e-94	-2.7546	-2.47941
11420568	chr19:11420568:G:T	3.07787e-93	-2.60136e-09	-2.45049
11420604	chr19:11420604:G:T	1.84869e-94	-2.79135	-2.47149
11420720	chr19:11420720:C:T	3.73559e-93	-2.60136e-09	-2.25682
11421766	chr19:11421766:C:T	2.98621e-93	-2.60136e-09	-2.48072
11422052	chr19:11422052:T:G	3.2723e-93	-2.60136e-09	-2.38923
11422111	chr19:11422111:C:T	2.98888e-93	-2.60136e-09	-2.47983
11422355	chr19:11422355:AG:A	4.75901e-93	-2.60136e-09	-2.01469
11423082	chr19:11423082:T:C	3.45076e-93	-2.60136e-09	-2.33614
11423425	chr19:11423425:C:T	7.57663e-94	-2.03496	-1.81728
11423690	chr19:11423690:CAGAAA:C	3.12563e-93	-2.60136e-09	-2.43509
11423696	chr19:11423696:A:T	3.12366e-93	-2.60136e-09	-2.43572
11423723	chr19:11423723:G:T	3.0266e-93	-2.60136e-09	-2.46729
11424496	chr19:11424496:TATATATATGTATATATGTATATATATGTATATATGTATATATGTGTATATATACCTATGTGTATATATGTATATATGTGTATATATACCTATGTGTATAA:T	3.81234e-93	-2.60136e-09	-2.23649
11426186	chr19:11426186:G:A	3.33787e-93	-2.60136e-09	-2.36939
11426557	chr19:11426557:G:A	7.50601e-92	0.74356	-6.54159e-09
11426783	chr19:11426783:G:A	5.3929e-93	-1.88965	-6.54159e-09
11426830	chr19:11426830:C:T	3.30469e-93	-2.60136e-09	-2.37939
11427283	chr19:11427283:A:T	2.58407e-94	-2.54303	-2.38492
11427318	chr19:11427318:G:A	3.07205e-93	-2.60136e-09	-2.45238
11427413	chr19:11427413:A:G	1.90948e-94	-2.77732	-2.45316
11428187	chr19:11428187:C:T	2.22999e-94	-2.64629	-2.42902
11428522	chr19:11428522:C:T	9.87496e-93	-2.60136e-09	-1.28473
11428970	chr19:11428970:C:T	3.65477e-93	-2.60136e-09	-2.2787
11429520	chr19:11429520:G:C	9.36753e-93	-2.60136e-09	-1.33748
11429596	chr19:11429596:A:G	1.86761e-94	-2.77585	-2.4768
11429641	chr19:11429641:C:T	1.95083e-94	-2.73344	-2.47562
11429703	chr19:11429703:C:T	3.10371e-93	-2.60136e-09	-2.44213
11429715	chr19:11429715:T:C	4.86804e-92	-2.60136e-09	0.310548
11429899	chr19:11429899:G:A	9.36092e-93	-2.60136e-09	-1.33819
11429909	chr19:11429909:C:T	3.05813e-93	-2.60136e-09	-2.45693
11430719	chr19:11430719:G:C	4.40501e-93	-2.60136e-09	-2.09199
11430867	chr19:11430867:G:A	3.12762e-93	-2.60136e-09	-2.43446
11430892	chr19:11430892:C:T	5.98231e-94	-1.95637	-2.13213
11431161	chr19:11431161:C:G	3.34666e-93	-2.60136e-09	-2.36677
11431193	chr19:11431193:C:T	2.04466e-93	-1.10699	-1.75251
11431334	chr19:11431334:C:T	9.11947e-92	-2.60136e-09	0.938267
11431541	chr19:11431541:T:A	3.96851e-93	0.281376	-2.47771
11431728	chr19:11431728:A:T	7.8017e-93	0.839308	-2.3597
11431841	chr19:11431841:A:G	1.28647e-93	-0.869874	-2.45295
11432855	chr19:11432855:G:A	3.26309e-93	-2.60136e-09	-2.39205
11433340	chr19:11433340:G:A	5.39195e-94	-1.74833	-2.44408
11433890	chr19:11433890:A:G	5.93578e-92	-2.60136e-09	0.508855
11434127	chr19:11434127:C:T	3.9597e-93	-2.60136e-09	-2.19856
11434844	chr19:11434844:A:G	2.67646e-93	-2.59023	-6.54159e-09
11434872	chr19:11434872:T:G	3.12201e-93	-2.60136e-09	-2.43625
11435213	chr19:11435213:C:T	5.26275e-93	-2.60136e-09	-1.91407
11435268	chr19:11435268:G:GT	1.83331e-94	-2.80578	-2.46542
11435448	chr19:11435448:G:A	9.51894e-94	-1.32514	-2.29889
11435744	chr19:11435744:T:C	5.21876e-92	-2.60136e-09	0.380117
11436201	chr19:11436201:GTCC:G	2.08463e-93	-2.84014	-6.54159e-09
11436634	chr19:11436634:A:C	9.43208e-93	-2.60136e-09	-1.33061
11436685	chr19:11436685:C:T	2.1144e-94	-2.73381	-2.39473
11436868	chr19:11436868:G:A	5.69472e-93	-2.60136e-09	-1.83519
11437300	chr19:11437300:A:G	2.99775e-93	-2.60136e-09	-2.47687
11437551	chr19:11437551:T:G	4.6207e-93	-2.60136e-09	-2.04418
11437811	chr19:11437811:G:A	3.24082e-93	-2.60136e-09	-2.3989
11437853	chr19:11437853:C:A	3.18867e-93	-2.60136e-09	-2.41513
11438485	chr19:11438485:G:A	8.68475e-94	-1.46497	-2.25077
11439127	chr19:11439127:G:A	2.99407e-93	-2.60136e-09	-2.47809
11439769	chr19:11439769:C:T	3.29952e-93	-2.60136e-09	-2.38095
11439902	chr19:11439902:A:G	3.54932e-93	-2.60136e-09	-2.30797
11440241	chr19:11440241:G:A	3.46311e-93	-2.60136e-09	-2.33256
11440273	chr19:11440273:G:A	3.38426e-93	-2.60136e-09	-2.35559
11440373	chr19:11440373:C:T	5.54471e-94	-2.12847	-2.036
11440398	chr19:11440398:C:T	3.04701e-93	-2.60136e-09	-2.46057
11441463	chr19:11441463:C:T	3.37584e-93	-2.60136e-09	-2.35809
11441654	chr19:11441654:G:A	3.58404e-93	-2.60136e-09	-2.29824
11442095	chr19:11442095:A:G	3.4059e-94	-2.73303	-1.91878
11442195	chr19:11442195:C:T	3.54457e-93	-2.60136e-09	-2.30931
11442905	chr19:11442905:T:C	2.68003e-93	-2.5889	-6.54159e-09
11443270	chr19:11443270:G:A	3.03208e-93	-2.60136e-09	-2.46548
11443856	chr19:11443856:A:G	6.19448e-94	-1.71298	-2.34067
11444329	chr19:11444329:G:A	4.12365e-92	-2.60136e-09	0.144594
11444706	chr19:11444706:T:C	7.24578e-94	-1.68766	-2.20923
11445316	chr19:11445316:C:T	4.22084e-93	-2.13469	-6.54159e-09
11445984	chr19:11445984:G:T	3.10561e-93	-2.60136e-09	-2.44152
11446566	chr19:11446566:C:T	4.6257e-93	-2.60136e-09	-2.0431
11446882	chr19:11446882:T:C	8.49854e-94	-1.30348	-2.43394
11446898	chr19:11446898:C:T	4.9045e-94	-2.56463	-1.72253
11447237	chr19:11447237:T:C	7.0692e-94	-1.54584	-2.37573
11447333	chr19:11447333:G:A	5.74696e-91	-2.60136e-09	2.77911
11447460	chr19:11447460:G:A	3.43718e-94	-2.2977	-2.34497
11447636	chr19:11447636:A:G	2.17633e-93	-2.79709	-6.54159e-09
11447656	chr19:11447656:G:A	5.99352e-93	-1.78405	-6.54159e-09
11448343	chr19:11448343:A:G	1.87566e-93	-0.480288	-2.46548
11448674	chr19:11448674:C:T	8.78772e-92	-1.74603	2.64724
11448881	chr19:11448881:G:A	5.70571e-93	-1.83326	-6.54159e-09
11449476	chr19:11449476:C:T	3.06988e-93	-2.60136e-09	-2.45309
11449845	chr19:11449845:T:C	3.02225e-93	-2.60136e-09	-2.46873
11450604	chr19:11450604:A:G	2.98851e-92	-2.60136e-09	-0.177369
11450616	chr19:11450616:C:T	3.64528e-92	-2.60136e-09	0.0212899
11450733	chr19:11450733:G:A	3.44236e-93	-2.60136e-09	-2.33857
11450810	chr19:11450810:G:A	3.02292e-93	-2.60136e-09	-2.46851
11450814	chr19:11450814:T:C	2.40759e-93	-0.407608	-2.28849
11451226	chr19:11451226:C:A	6.06289e-94	-1.74911	-2.32602
11451287	chr19:11451287:C:T	3.26358e-93	-2.60136e-09	-2.3919
11451644	chr19:11451644:C:T	1.51595e-93	-0.790481	-2.36821
11453379	chr19:11453379:G:A	2.43695e-94	-2.50593	-2.48064
11453475	chr19:11453475:G:A	2.21598e-94	-2.65504	-2.42658
11454178	chr19:11454178:G:A	4.29861e-94	-2.5106	-1.90842
11455324	chr19:11455324:G:A	9.97676e-94	-1.81741	-1.75964
11455325	chr19:11455325:G:A	3.45123e-93	-2.60136e-09	-2.336
11455445	chr19:11455445:G:A	6.31425e-92	0.570665	-6.54159e-09
11455680	chr19:11455680:A:G	8.03932e-94	-1.89418	-1.89879
11456128	chr19:11456128:C:T	3.2338e-93	-2.40107	-6.54159e-09
11456260	chr19:11456260:G:A	2.18596e-93	-0.86205	-1.93062
11456327	chr19:11456327:G:A	9.92965e-94	-1.70268	-1.87911
11456355	chr19:11456355:C:T	2.33078e-91	-2.60136e-09	1.87664
11456925	chr19:11456925:G:A	2.06728e-94	-2.83476	-2.31632
11457188	chr19:11457188:C:T	5.38233e-93	-2.60136e-09	-1.89161
11457373	chr19:11457373:C:T	5.54487e-93	-2.60136e-09	-1.86186
11457607	chr19:11457607:C:T	1.39173e-93	-1.67825	-1.56593
11457657	chr19:11457657:C:T	6.56304e-93	-2.60136e-09	-1.69327
11457707	chr19:11457707:A:G	4.52978e-94	-1.96644	-2.4002
11457796	chr19:11457796:G:T	1.8298e-94	-2.84192	-2.43119
11458237	chr19:11458237:G:A	4.20334e-93	-2.60136e-09	-2.13885
11458321	chr19:11458321:C:G	3.17788e-93	-2.60136e-09	-2.41851
11458501	chr19:11458501:G:A	2.59533e-94	-2.79964	-2.12396
11458582	chr19:11458582:G:A	1.32045e-93	-1.7835	-1.51325
11458903	chr19:11458903:G:A	1.08997e-91	-2.60136e-09	1.11659
11459057	chr19:11459057:A:G	3.51806e-93	-2.60136e-09	-2.31682
11459430	chr19:11459430:A:G	2.47706e-94	-2.83009	-2.14015
11459514	chr19:11459514:G:A	3.46187e-94	-2.32683	-2.30867
11459616	chr19:11459616:TTACC:T	3.53631e-94	-2.29907	-2.31516
11459652	chr19:11459652:G:A	2.55338e-94	-2.47764	-2.46226
11460002	chr19:11460002:G:C	3.02425e-93	-2.60136e-09	-2.46807
11460095	chr19:11460095:G:A	2.47655e-94	-2.84207	-2.12838
11460106	chr19:11460106:G:A	6.00379e-92	-2.60136e-09	0.520246
11460148	chr19:11460148:T:C	3.32722e-93	-2.60136e-09	-2.37259
11460275	chr19:11460275:A:G	2.33537e-94	-2.82938	-2.19976
11460430	chr19:11460430:AC:A	3.1088e-93	-2.60136e-09	-2.44049
11460598	chr19:11460598:C:A	7.36293e-92	-2.60136e-09	0.724314
11460969	chr19:11460969:C:T	9.38425e-94	-1.16445	-2.47383
11461047	chr19:11461047:T:C	1.18523e-93	-0.92648	-2.47831
11461902	chr19:11461902:G:A	3.55781e-94	-2.7093	-1.89887
11462684	chr19:11462684:A:G	1.78719e-94	-2.84178	-2.45489
11462797	chr19:11462797:A:T	2.81918e-94	-2.59097	-2.2499
11462932	chr19:11462932:A:G	2.41258e-94	-2.75949	-2.23713
11462957	chr19:11462957:G:A	2.18476e-93	-2.79322	-6.54159e-09
11463146	chr19:11463146:A:G	4.18756e-94	-2.75615	-1.68904
11463320	chr19:11463320:A:G	2.67347e-94	-2.52318	-2.37076
11463406	chr19:11463406:C:T	2.98792e-93	-2.60136e-09	-2.48015
11463680	chr19:11463680:C:T	6.7725e-93	-2.60136e-09	-1.66186
11463798	chr19:11463798:T:C	3.93326e-94	-2.7764	-1.73144
11463859	chr19:11463859:C:T	2.33318e-94	-2.79717	-2.23291
11463917	chr19:11463917:C:T	2.99633e-93	-2.60136e-09	-2.47734
11464060	chr19:11464060:G:C	1.74735e-94	-2.83992	-2.4793
11465351	chr19:11465351:C:T	4.58361e-94	-2.72503	-1.6298
11465445	chr19:11465445:A:G	2.41912e-94	-2.7971	-2.19681
11465882	chr19:11465882:C:T	4.58523e-94	-2.53084	-1.82363
11465982	chr19:11465982:G:A	1.95207e-94	-2.84109	-2.36733
11466211	chr19:11466211:G:A	4.39801e-92	-2.60136e-09	0.209007
11467315	chr19:11467315:G:A	3.20755e-93	-2.60136e-09	-2.40922
11467336	chr19:11467336:T:C	1.84276e-94	-2.82384	-2.44221
11467519	chr19:11467519:T:C	4.37426e-94	-2.82156	-1.58002
11467858	chr19:11467858:A:C	4.30074e-93	-2.60136e-09	-2.11594
11468027	chr19:11468027:T:C	2.34957e-94	-2.77247	-2.25061
11468563	chr19:11468563:C:T	3.67243e-94	-2.32398	-2.25248
11468577	chr19:11468577:C:G	3.17373e-93	-2.60136e-09	-2.41982
11468675	chr19:11468675:T:C	1.92881e-94	-2.79693	-2.42348
11468908	chr19:11468908:C:A	3.30756e-93	-2.60136e-09	-2.37852
11468951	chr19:11468951:G:A	5.57148e-93	-1.85707	-6.54159e-09
11469291	chr19:11469291:G:A	1.80791e-94	-2.81244	-2.4727
11469986	chr19:11469986:G:A	4.71096e-93	-2.60136e-09	-2.02484
11470183	chr19:11470183:C:T	3.41399e-92	-0.0442611	-6.54159e-09
11470247	chr19:11470247:C:T	4.74261e-93	-2.60136e-09	-2.01814
11470818	chr19:11470818:C:T	4.25843e-93	-2.60136e-09	-2.12583
11470912	chr19:11470912:T:C	2.95754e-94	-2.31487	-2.47809
11471018	chr19:11471018:A:T	2.07383e-94	-2.80159	-2.34633
11471474	chr19:11471474:G:A	3.78986e-93	-2.60136e-09	-2.2424
11471734	chr19:11471734:A:T	3.52145e-93	-2.60136e-09	-2.31586
11471816	chr19:11471816:T:C	3.55836e-93	-2.60136e-09	-2.30543
11472356	chr19:11472356:A:G	2.75765e-94	-2.78324	-2.0797
11472422	chr19:11472422:A:C	3.64305e-93	-2.60136e-09	-2.28191
11472602	chr19:11472602:G:C	3.83044e-93	-2.60136e-09	-2.23175
11473041	chr19:11473041:T:C	4.44686e-94	-2.82455	-1.56056
11473147	chr19:11473147:C:T	3.13688e-94	-2.54545	-2.18863
11473222	chr19:11473222:G:A	3.02456e-93	-2.60136e-09	-2.46796
11473234	chr19:11473234:G:A	3.45621e-93	-2.60136e-09	-2.33456
11473295	chr19:11473295:A:G	3.70611e-93	-2.60136e-09	-2.26475
11473378	chr19:11473378:A:G	1.82237e-94	-2.81736	-2.45982
11474003	chr19:11474003:C:T	3.39722e-93	-2.35177	-6.54159e-09
11474124	chr19:11474124:C:T	4.31099e-93	-2.60136e-09	-2.11356
11474664	chr19:11474664:G:A	2.08199e-93	-2.8414	-6.54159e-09
11474787	chr19:11474787:G:A	3.60956e-93	-2.60136e-09	-2.29114
11474899	chr19:11474899:A:G	5.25043e-94	-2.78624	-1.43276
11474915	chr19:11474915:G:A	4.04315e-94	-2.69604	-1.78425
11475358	chr19:11475358:C:T	8.26362e-93	-2.60136e-09	-1.46287
11475707	chr19:11475707:A:C	4.26114e-93	-2.60136e-09	-2.12519
11475811	chr19:11475811:T:C	5.86698e-94	-2.71744	-1.39053
11475851	chr19:11475851:A:G	5.42108e-94	-2.74746	-1.43956
11475893	chr19:11475893:G:T	1.2232e-93	-2.78501	-0.588249
11476087	chr19:11476087:G:C	3.59693e-93	-2.60136e-09	-2.29465
11476603	chr19:11476603:G:A	2.08077e-93	-2.84199	-6.54159e-09
11476697	chr19:11476697:G:A	6.19541e-93	-2.60136e-09	-1.75092
11476699	chr19:11476699:G:A	6.19541e-93	-2.60136e-09	-1.75092
11476741	chr19:11476741:A:G	2.08497e-93	-2.83997	-6.54159e-09
11476822	chr19:11476822:C:T	2.47868e-94	-2.77907	-2.19052
11477309	chr19:11477309:T:C	5.05755e-93	-2.60136e-09	-1.95385
11477988	chr19:11477988:T:A	2.43854e-92	-2.60136e-09	-0.380744
11478225	chr19:11478225:C:T	2.99631e-93	-2.60136e-09	-2.47735
11478543	chr19:11478543:A:G	1.90952e-94	-2.76519	-2.46527
11479029	chr19:11479029:C:A	5.27718e-93	-2.60136e-09	-1.91134
11479857	chr19:11479857:C:A	3.85762e-93	-2.60136e-09	-2.22468
11479884	chr19:11479884:C:T	2.30129e-92	-2.60136e-09	-0.438672
11480381	chr19:11480381:C:T	1.25614e-92	-2.60136e-09	-1.0441
11480757	chr19:11480757:C:T	6.28712e-93	-1.73623	-6.54159e-09
11481388	chr19:11481388:C:A	2.40078e-94	-2.77236	-2.22916
11481457	chr19:11481457:G:A	4.22425e-93	-2.60136e-09	-2.13389
11481763	chr19:11481763:C:T	5.45047e-93	-2.60136e-09	-1.87903
11482405	chr19:11482405:G:A	3.22253e-93	-2.40456	-6.54159e-09
11482516	chr19:11482516:C:G	4.53959e-93	-2.60136e-09	-2.06189
11483043	chr19:11483043:C:T	1.69432e-93	-1.8021	-1.24535
11483230	chr19:11483230:T:C	2.54783e-94	-2.47217	-2.4699
11483675	chr19:11483675:A:G	3.62758e-93	-2.28616	-6.54159e-09
11483929	chr19:11483929:G:A	1.11867e-92	-2.60136e-09	-1.16001
11484306	chr19:11484306:G:A	5.91726e-94	-2.28537	-1.81407
11484482	chr19:11484482:A:G	6.83138e-92	-2.60136e-09	0.649383
11484822	chr19:11484822:T:C	3.68937e-94	-2.25701	-2.31485
11484828	chr19:11484828:G:A	2.72702e-94	-2.43371	-2.4404
11485091	chr19:11485091:C:A	3.11378e-94	-2.82815	-1.91333
11485108	chr19:11485108:T:A	3.48762e-93	-2.60136e-09	-2.32551
11485113	chr19:11485113:T:C	8.9656e-94	-1.79952	-1.8844
11485224	chr19:11485224:G:A	1.32892e-92	-0.98778	-6.54159e-09
11485355	chr19:11485355:C:T	5.60445e-93	-2.60136e-09	-1.85117
11485482	chr19:11485482:G:A	2.59786e-94	-2.47662	-2.446
11485824	chr19:11485824:G:A	5.79786e-93	-2.60136e-09	-1.81724
11486095	chr19:11486095:C:T	7.0246e-93	-2.60136e-09	-1.62531
11486352	chr19:11486352:C:T	3.58952e-92	-2.60136e-09	0.00587425
11486896	chr19:11486896:C:T	2.00418e-94	-2.74064	-2.44143
11486973	chr19:11486973:G:A	3.87362e-93	-2.60136e-09	-2.22054
11487303	chr19:11487303:TCGATGCCTG:T	4.28335e-93	-2.60136e-09	-2.11999
11487310	chr19:11487310:C:T	3.59961e-93	-2.60136e-09	-2.2939
11487320	chr19:11487320:G:A	1.93502e-92	-2.60136e-09	-0.612028
11487409	chr19:11487409:C:T	2.09008e-93	-2.83753	-6.54159e-09
11487668	chr19:11487668:T:C	2.71463e-94	-2.41605	-2.4626
11487785	chr19:11487785:C:T	4.06624e-94	-2.75628	-1.71831
11487842	chr19:11487842:A:G	2.27514e-93	-2.75269	-6.54159e-09
11488251	chr19:11488251:G:A	3.55823e-93	-2.60136e-09	-2.30546
11488610	chr19:11488610:T:C	2.62957e-93	-2.83869	0.230779
11488876	chr19:11488876:A:G	1.16193e-92	-2.60136e-09	-1.12206
11488992	chr19:11488992:T:C	2.64535e-93	-2.81654	0.214611
11489060	chr19:11489060:T:C	3.48087e-93	-2.60136e-09	-2.32745
11489138	chr19:11489138:G:A	2.07718e-94	-2.83253	-2.31377
11489418	chr19:11489418:C:T	8.96701e-93	-2.60136e-09	-1.38118
11489461	chr19:11489461:A:G	3.33256e-94	-2.19874	-2.47484
11489971	chr19:11489971:G:A	4.03749e-93	-2.60136e-09	-2.17911
11490221	chr19:11490221:G:A	4.0698e-92	-2.60136e-09	0.131449
11491533	chr19:11491533:G:T	3.13624e-93	-2.60136e-09	-2.4317
11491974	chr19:11491974:C:T	2.17621e-94	-2.79481	-2.30492
11492137	chr19:11492137:T:C	2.15323e-94	-2.80436	-2.30598
11492334	chr19:11492334:C:T	1.91736e-94	-2.82053	-2.40583
11492506	chr19:11492506:A:G	3.73957e-94	-2.23122	-2.32713
11492819	chr19:11492819:C:G	1.28983e-92	-2.60136e-09	-1.01763
11492855	chr19:11492855:G:C	3.4106e-94	-2.74554	-1.90489
11493143	chr19:11493143:C:T	2.10261e-94	-2.80951	-2.32462
11493326	chr19:11493326:G:A	1.99807e-93	-2.79166	-0.0908813
11493357	chr19:11493357:CT:C	2.23052e-94	-2.79947	-2.27561
11493362	chr19:11493362:T:G	2.12703e-94	-2.82441	-2.29818
11493608	chr19:11493608:G:A	8.1164e-93	-2.60136e-09	-1.48084
11494148	chr19:11494148:C:T	3.49861e-93	-2.60136e-09	-2.32236
11494217	chr19:11494217:G:C	1.17558e-91	-2.60136e-09	1.19221
11494484	chr19:11494484:A:C	4.11693e-93	-2.60136e-09	-2.15962
11494760	chr19:11494760:C:T	2.31993e-94	-2.59554	-2.44024
11494782	chr19:11494782:A:G	3.68388e-94	-2.55432	-2.01902
11494967	chr19:11494967:A:G	2.38761e-94	-2.58124	-2.42578
11495520	chr19:11495520:A:AG	3.91394e-93	-2.60136e-09	-2.21018
11495871	chr19:11495871:T:C	3.48995e-93	-2.60136e-09	-2.32484
11496187	chr19:11496187:G:T	3.87157e-93	-2.60136e-09	-2.22107
11496196	chr19:11496196:A:G	2.70877e-93	-2.66453	0.0862977
11496502	chr19:11496502:G:A	2.51335e-94	-2.53576	-2.41994
11496721	chr19:11496721:G:A	2.40297e-94	-2.57515	-2.42546
11496952	chr19:11496952:C:T	2.99022e-93	-2.60136e-09	-2.47938
11497363	chr19:11497363:G:A	2.16639e-94	-2.71057	-2.39368
11497601	chr19:11497601:T:C	8.9769e-93	-2.60136e-09	-1.38007
11497611	chr19:11497611:G:A	5.53031e-92	-2.60136e-09	0.4381
11497904	chr19:11497904:A:G	4.75463e-94	-2.2093	-2.10889
11497911	chr19:11497911:G:A	3.48803e-93	-2.60136e-09	-2.32539
11498456	chr19:11498456:C:CCTTTT	2.50296e-94	-2.48373	-2.47611
11498725	chr19:11498725:T:C	2.51736e-94	-2.47869	-2.47541
11498847	chr19:11498847:T:C	2.44769e-94	-2.50507	-2.4771
11499005	chr19:11499005:G:A	4.87624e-93	-2.59983	0.609481
11499054	chr19:11499054:C:A	4.10011e-94	-2.71756	-1.74874
11499109	chr19:11499109:T:C	2.81788e-94	-2.36439	-2.47694
11499557	chr19:11499557:G:A	3.13108e-93	-2.43335	-6.54159e-09
11499667	chr19:11499667:G:A	3.97163e-93	-2.60136e-09	-2.19555
11499672	chr19:11499672:G:C	3.55988e-93	-2.60136e-09	-2.305
11499690	chr19:11499690:T:C	4.20049e-93	-2.60136e-09	-2.13953
11499691	chr19:11499691:C:T	5.6297e-92	-2.60136e-09	0.455912
11500400	chr19:11500400:T:C	2.98756e-93	-2.48027	-6.54159e-09
11500572	chr19:11500572:G:T	1.25954e-93	-2.79766	-0.546322
11500863	chr19:11500863:G:A	2.91489e-93	-2.7009	0.196
11501015	chr19:11501015:C:T	2.80594e-93	-2.65926	0.11627
11501166	chr19:11501166:TC:T	8.01206e-93	-2.60136e-09	-1.49378
11501237	chr19:11501237:G:A	2.02285e-94	-2.75312	-2.41968
11501498	chr19:11501498:T:C	4.13586e-94	-2.01293	-2.44469
11501651	chr19:11501651:A:G	1.81254e-94	-2.82892	-2.45367
11501683	chr19:11501683:C:T	2.79731e-94	-2.69831	-2.15034
11501750	chr19:11501750:G:A	2.22261e-93	-2.77605	-6.54159e-09
11501959	chr19:11501959:T:TA	2.84616e-94	-2.74988	-2.08146
11501961	chr19:11501961:A:C	2.00121e-94	-2.76637	-2.41719
11502154	chr19:11502154:C:T	3.70277e-93	-2.60136e-09	-2.26565
11502240	chr19:11502240:C:T	1.2975e-93	-2.80109	-0.513201
11502483	chr19:11502483:G:C	2.34877e-94	-2.74367	-2.27975
11502487	chr19:11502487:C:G	3.74127e-93	-2.56594	0.310633
11503047	chr19:11503047:G:GT	4.69957e-94	-2.76307	-1.56677
11503506	chr19:11503506:C:G	2.52168e-92	-2.60136e-09	-0.347218
11504094	chr19:11504094:G:A	3.08073e-93	-2.60136e-09	-2.44956
11504395	chr19:11504395:T:C	1.14596e-93	-1.85145	-1.58703
11504830	chr19:11504830:T:C	5.47389e-93	-2.60136e-09	-1.87474
11504856	chr19:11504856:G:C	3.0864e-93	-2.60136e-09	-2.44772
11505090	chr19:11505090:T:C	4.39802e-93	-2.60136e-09	-2.09357
11506034	chr19:11506034:G:A	1.5189e-92	-2.60136e-09	-0.854159
11507317	chr19:11507317:T:C	2.36009e-94	-2.54363	-2.47498
11507929	chr19:11507929:G:A	1.11867e-92	-2.60136e-09	-1.16001
11507951	chr19:11507951:A:C	9.40613e-94	-1.31638	-2.31957
11507968	chr19:11507968:T:C	8.9554e-94	-1.36855	-2.31651
11508271	chr19:11508271:T:G	9.11928e-94	-1.32379	-2.34314
11509110	chr19:11509110:G:A	4.40078e-93	-2.60136e-09	-2.09295
11509150	chr19:11509150:G:A	2.7182e-94	-2.48766	-2.38968
11509184	chr19:11509184:T:C	2.01886e-94	-2.75801	-2.41677
11509641	chr19:11509641:G:T	6.55691e-92	-2.60136e-09	0.608376
11510314	chr19:11510314:T:C	8.54412e-94	-1.39645	-2.33562
11510616	chr19:11510616:C:T	9.31028e-93	-1.34361	-6.54159e-09
11511098	chr19:11511098:C:G	2.30861e-92	-2.60136e-09	-0.435497
11511723	chr19:11511723:T:C	2.84502e-92	-2.60136e-09	-0.226575
11512238	chr19:11512238:G:A	2.92717e-92	-2.60136e-09	-0.198106
11512337	chr19:11512337:C:T	3.7386e-92	-2.60136e-09	0.0465665
11512634	chr19:11512634:G:T	3.79305e-93	-2.60136e-09	-2.24156
11512866	chr19:11512866:C:T	2.02773e-94	-2.79178	-2.37862
11514266	chr19:11514266:C:T	8.04889e-94	-2.81689	-0.974885
11514450	chr19:11514450:A:G	5.98872e-94	-2.82723	-1.26021
11514465	chr19:11514465:G:A	1.94959e-94	-2.764	-2.44569
11514545	chr19:11514545:C:T	3.74159e-93	-2.60136e-09	-2.25522
11514640	chr19:11514640:C:G	2.40273e-94	-2.52216	-2.47855
11515040	chr19:11515040:T:C	1.48364e-91	-2.60136e-09	1.42494
11515179	chr19:11515179:T:C	2.42149e-94	-2.51325	-2.47968
11515190	chr19:11515190:A:G	5.8187e-93	-1.81365	-6.54159e-09
11515202	chr19:11515202:C:G	5.64948e-93	-2.60136e-09	-1.84317
11515252	chr19:11515252:T:C	3.06257e-93	-2.60136e-09	-2.45547
11515278	chr19:11515278:G:T	4.13071e-91	-2.60136e-09	2.44889
11515304	chr19:11515304:T:C	3.36126e-93	-2.60136e-09	-2.36241
11515880	chr19:11515880:C:T	1.77998e-93	-2.7258	-0.272332
11516357	chr19:11516357:T:A	3.93819e-92	-2.60136e-09	0.0985778
11516467	chr19:11516467:T:C	4.37451e-93	-2.60136e-09	-2.09893
11516550	chr19:11516550:G:A	2.35252e-94	-2.7847	-2.23713
11516559	chr19:11516559:A:G	2.93402e-94	-2.3223	-2.47864
11516712	chr19:11516712:G:A	1.19778e-93	-2.56406	-0.830196
11516806	chr19:11516806:T:C	3.86185e-93	-2.60136e-09	-2.22358
11516815	chr19:11516815:T:C	6.52588e-94	-2.42471	-1.57683
11517378	chr19:11517378:T:C	3.31252e-93	-2.60136e-09	-2.37702
11517490	chr19:11517490:G:A	2.19319e-93	-2.78937	-6.54159e-09
11517854	chr19:11517854:T:C	1.44383e-91	-2.60136e-09	1.39774
11518689	chr19:11518689:G:C	2.43684e-93	-2.68403	-6.54159e-09
11518722	chr19:11518722:C:A	2.88839e-92	-2.60136e-09	-0.211445
11519451	chr19:11519451:C:T	3.66824e-93	-2.60136e-09	-2.27502
11519742	chr19:11519742:C:T	4.43128e-94	-1.95777	-2.43086
11519770	chr19:11519770:C:T	1.40039e-91	-2.60136e-09	1.36719
11519784	chr19:11519784:A:G	2.36136e-94	-2.77526	-2.24282
11520265	chr19:11520265:G:A	3.12224e-93	-2.43618	-6.54159e-09
11520297	chr19:11520297:G:A	1.87846e-92	-2.60136e-09	-0.64169
11520754	chr19:11520754:G:A	1.90185e-92	-2.60136e-09	-0.629316
11520952	chr19:11520952:C:T	2.40757e-94	-2.66629	-2.33241
11521392	chr19:11521392:G:A	2.79485e-94	-2.76432	-2.08522
11521551	chr19:11521551:G:A	2.71466e-94	-2.79016	-2.08849
11521773	chr19:11521773:C:T	3.51068e-93	-2.60136e-09	-2.31892
11522096	chr19:11522096:C:T	1.50325e-91	-2.60136e-09	1.43807
11523024	chr19:11523024:TCC:T	5.00823e-93	-1.96365	-6.54159e-09
11523029	chr19:11523029:C:CGT	4.82449e-93	-2.00102	-6.54159e-09
11523319	chr19:11523319:A:T	1.4344e-91	-2.60136e-09	1.39119
11524626	chr19:11524626:G:A	1.57281e-92	-2.60136e-09	-0.819279
11525639	chr19:11525639:C:T	3.99397e-93	-2.60136e-09	-2.18994
11525748	chr19:11525748:A:C	3.39292e-93	-2.60136e-09	-2.35304
11525751	chr19:11525751:A:C	3.27867e-93	-2.60136e-09	-2.38729
11525754	chr19:11525754:A:C	1.8651e-92	-2.60136e-09	-0.648829
11525899	chr19:11525899:G:A	4.23274e-93	-2.60136e-09	-2.13188
11526051	chr19:11526051:G:A	3.72856e-94	-2.2683	-2.293
11526206	chr19:11526206:A:G	3.58122e-93	-2.29902	-6.54159e-09
11527181	chr19:11527181:G:T	1.80953e-94	-2.82062	-2.46362
11527199	chr19:11527199:G:A	6.23464e-93	-2.60136e-09	-1.74461
11527376	chr19:11527376:G:A	3.92282e-93	-2.60136e-09	-2.20792
11527689	chr19:11527689:C:T	2.53292e-92	-2.60136e-09	-0.342769
11528646	chr19:11528646:G:GTA	3.79176e-93	-2.60136e-09	-2.2419
11529295	chr19:11529295:G:A	1.76113e-94	-2.84105	-2.47031
11529393	chr19:11529393:A:T	6.66162e-93	-2.60136e-09	-1.67837
11529401	chr19:11529401:A:C	1.91116e-92	-2.60136e-09	-0.624433
11529433	chr19:11529433:C:T	3.65922e-93	-2.60136e-09	-2.27748
11529739	chr19:11529739:T:C	5.00506e-93	-2.60136e-09	-1.96428
11529755	chr19:11529755:T:G	2.93369e-94	-2.32036	-2.4807
11529792	chr19:11529792:G:A	1.69892e-92	-2.60136e-09	-0.742153
11529824	chr19:11529824:A:G	9.3221e-93	-2.60136e-09	-1.34234
11530236	chr19:11530236:T:C	1.75224e-94	-2.84001	-2.47641
11530488	chr19:11530488:CTG:C	4.00439e-93	-2.60136e-09	-2.18734
11530495	chr19:11530495:G:A	3.65654e-93	-2.60136e-09	-2.27821
11530894	chr19:11530894:T:G	3.09772e-93	-2.60136e-09	-2.44406
11531034	chr19:11531034:G:A	7.51647e-92	-2.60136e-09	0.744953
11531271	chr19:11531271:C:T	8.46412e-94	-2.53394	-1.20753
11532262	chr19:11532262:G:A	3.20014e-93	-2.60136e-09	-2.41153
11532598	chr19:11532598:C:T	4.09881e-93	-2.60136e-09	-2.16403
11532609	chr19:11532609:G:A	2.80709e-92	-2.60136e-09	-0.239995
11533137	chr19:11533137:T:C	2.64238e-92	-2.60136e-09	-0.300465
11533428	chr19:11533428:T:G	8.91727e-92	-2.60136e-09	0.915846
11534191	chr19:11534191:C:T	1.78546e-92	-2.60136e-09	-0.692468
11534579	chr19:11534579:A:G	3.17187e-93	-2.60136e-09	-2.42041
11534816	chr19:11534816:GA:G	3.67663e-93	-2.60136e-09	-2.27273
11535334	chr19:11535334:G:A	1.52232e-92	-2.60136e-09	-0.851905
11535772	chr19:11535772:T:G	8.42471e-94	-2.5653	-1.18085
11535843	chr19:11535843:G:A	4.17279e-93	-2.60136e-09	-2.14614
11536010	chr19:11536010:C:G	1.04638e-93	-2.54531	-0.98408
11536112	chr19:11536112:T:C	1.0159e-93	-2.54157	-1.01738
11536521	chr19:11536521:A:T	3.55373e-92	-2.60136e-09	-0.00414579
11536684	chr19:11536684:G:T	1.00522e-93	-2.54883	-1.0207
11536947	chr19:11536947:A:C	1.28315e-93	-2.41827	-0.907143
11537055	chr19:11537055:A:C	3.39712e-93	-2.3518	-6.54159e-09
11537146	chr19:11537146:C:T	2.0816e-93	-2.84159	-6.54159e-09
11537611	chr19:11537611:T:C	5.01673e-94	-1.78742	-2.47711
11537892	chr19:11537892:T:G	1.3523e-93	-2.37245	-0.900472
11538047	chr19:11538047:T:G	5.13257e-93	-2.60136e-09	-1.93912
11538144	chr19:11538144:T:C	1.3083e-93	-2.39948	-0.906516
11538179	chr19:11538179:G:A	9.23144e-93	-1.35211	-6.54159e-09
11538474	chr19:11538474:G:A	5.3576e-93	-1.89621	-6.54159e-09
11538541	chr19:11538541:G:A	1.32406e-93	-2.38689	-0.907143
11538719	chr19:11538719:GA:G	3.58619e-94	-2.12128	-2.47894
11539128	chr19:11539128:A:G	4.38603e-92	-2.60136e-09	0.206282
11539189	chr19:11539189:G:T	1.54785e-92	-2.60136e-09	-0.835274
11539759	chr19:11539759:G:C	3.05069e-93	-2.60136e-09	-2.45936
11540262	chr19:11540262:C:T	1.83694e-93	-2.43479	-0.531835
11540995	chr19:11540995:A:G	3.37766e-94	-2.21115	-2.44898
11541380	chr19:11541380:A:G	1.74974e-94	-2.84205	-2.4758
11541443	chr19:11541443:T:C	2.98693e-93	-2.60136e-09	-2.48048
11541519	chr19:11541519:T:A	1.82176e-93	-2.45073	-0.524196
11541657	chr19:11541657:C:T	1.99302e-93	-2.42194	-0.463133
11541675	chr19:11541675:G:A	2.14212e-92	-2.60136e-09	-0.510348
11541698	chr19:11541698:C:T	5.60853e-93	-2.60136e-09	-1.85044
11541889	chr19:11541889:G:A	3.8098e-93	-2.60136e-09	-2.23715
11542183	chr19:11542183:C:T	4.58889e-93	-2.60136e-09	-2.05109
11542197	chr19:11542197:TTCTTCTTTTTTTTGAGATGGAGTCTTCCTCTG:T	1.50602e-92	-2.60136e-09	-0.862671
11542268	chr19:11542268:C:T	2.16812e-92	-2.60136e-09	-0.498285
11542903	chr19:11542903:C:T	4.36019e-93	-2.60136e-09	-2.10221
11542915	chr19:11542915:T:C	3.00103e-93	-2.60136e-09	-2.47577
11543556	chr19:11543556:G:A	2.9863e-93	-2.60136e-09	-2.48069
11543596	chr19:11543596:C:T	2.02558e-93	-2.3445	-0.524371
11543656	chr19:11543656:G:A	1.48801e-92	-2.60136e-09	-0.874707
11543845	chr19:11543845:A:C	1.72942e-93	-1.80074	-1.2262
11543993	chr19:11543993:A:C	2.74326e-93	-2.56558	-6.54159e-09
11544141	chr19:11544141:C:T	3.36718e-94	-2.50562	-2.15761
11544195	chr19:11544195:A:T	1.43275e-93	-1.88872	-1.32641
11544412	chr19:11544412:G:A	2.16651e-94	-2.84175	-2.26245
11544692	chr19:11544692:C:T	2.25225e-94	-2.84206	-2.22332
11544883	chr19:11544883:C:T	2.04157e-91	-2.60136e-09	1.74416
11545157	chr19:11545157:C:T	3.18078e-93	-2.60136e-09	-2.4176
11545219	chr19:11545219:T:G	3.48812e-93	-2.60136e-09	-2.32537
11545222	chr19:11545222:G:C	2.71445e-92	-0.273553	-6.54159e-09
11545223	chr19:11545223:G:C	1.15733e-92	-2.60136e-09	-1.12603
11546073	chr19:11546073:T:C	2.53796e-94	-2.84164	-2.10432
11546180	chr19:11546180:T:C	4.92726e-94	-2.35076	-1.93177
11546244	chr19:11546244:G:A	1.12969e-92	-2.60136e-09	-1.1502
11546492	chr19:11546492:C:T	2.42782e-94	-2.84112	-2.1492
11546525	chr19:11546525:G:A	3.09705e-93	-2.60136e-09	-2.44428
11546541	chr19:11546541:G:A	3.41793e-93	-2.60136e-09	-2.34569
11546580	chr19:11546580:C:T	1.52438e-92	-2.60136e-09	-0.850553
11546999	chr19:11546999:T:C	2.52938e-94	-2.84062	-2.10872
11547064	chr19:11547064:G:A	1.96719e-94	-2.79358	-2.40713
11547266	chr19:11547266:G:A	2.54695e-94	-2.83986	-2.10255
11548272	chr19:11548272:G:A	2.22025e-92	-2.60136e-09	-0.474522
11548442	chr19:11548442:A:G	2.64507e-94	-2.83825	-2.06637
11548507	chr19:11548507:A:T	2.64975e-94	-2.83963	-2.06322
11548520	chr19:11548520:C:T	3.06823e-93	-2.60136e-09	-2.45363
11548604	chr19:11548604:G:A	3.37924e-93	-2.60136e-09	-2.35708
11548720	chr19:11548720:C:T	7.72509e-93	-2.60136e-09	-1.53026
11548743	chr19:11548743:A:C	2.87112e-94	-2.43654	-2.38607
11548895	chr19:11548895:C:A	4.74004e-94	-1.89739	-2.42388
11549398	chr19:11549398:C:T	2.65648e-94	-2.84074	-2.05957
11549496	chr19:11549496:G:A	2.66021e-94	-2.84096	-2.05795
11549723	chr19:11549723:G:T	1.35876e-93	-2.80993	-0.458227
11550056	chr19:11550056:C:T	2.83548e-94	-2.83874	-1.99637
11550111	chr19:11550111:G:A	2.17335e-93	-2.79846	-6.54159e-09
11550552	chr19:11550552:C:T	1.54881e-92	-2.60136e-09	-0.834654
11551023	chr19:11551023:C:T	4.23394e-93	-2.60136e-09	-2.1316
11551031	chr19:11551031:TG:T	2.73879e-93	-1.90274	-0.664476
11551075	chr19:11551075:A:G	4.60564e-94	-1.94344	-2.40659
11551197	chr19:11551197:C:T	6.25995e-91	-2.60136e-09	2.86461
11551503	chr19:11551503:G:A	2.65025e-94	-2.84008	-2.06258
11551857	chr19:11551857:G:T	8.537e-94	-1.25727	-2.47563
11552174	chr19:11552174:C:T	9.19825e-94	-2.30192	-1.35638
11552290	chr19:11552290:G:GGAGGGTCTGGCACTGCCCCAGGTT	5.06766e-93	-2.60136e-09	-1.95185
11552385	chr19:11552385:G:A	5.30709e-93	-2.60136e-09	-1.90569
11552405	chr19:11552405:A:C	1.01568e-93	-2.41144	-1.14773
11552569	chr19:11552569:G:A	5.02519e-93	-2.60136e-09	-1.96027
11552663	chr19:11552663:T:C	2.54053e-94	-2.5214	-2.42354
11552696	chr19:11552696:A:G	2.1341e-94	-2.77705	-2.34222
11553908	chr19:11553908:C:T	2.13426e-92	-2.60136e-09	-0.514024
11554794	chr19:11554794:A:T	8.60054e-92	-2.60136e-09	0.879682
11555677	chr19:11555677:G:A	1.58777e-93	-0.998499	-2.1139
11555776	chr19:11555776:C:T	8.82639e-94	-1.44523	-2.25434
11556101	chr19:11556101:T:C	3.12242e-93	-2.60136e-09	-2.43612
11556589	chr19:11556589:A:G	9.83375e-94	-1.35126	-2.24023
11557009	chr19:11557009:A:G	4.39766e-93	-2.60136e-09	-2.09366
11558101	chr19:11558101:T:C	8.75021e-94	-1.44889	-2.25935
11558156	chr19:11558156:G:A	2.84106e-93	-2.50936	-0.0211934
11559452	chr19:11559452:T:C	2.43254e-92	-2.60136e-09	-0.383209
11560149	chr19:11560149:TG:T	8.45089e-91	-2.60136e-09	3.16471
11560422	chr19:11560422:A:G	2.46792e-92	-2.60136e-09	-0.36877
11560489	chr19:11560489:C:T	1.44731e-93	-1.03429	-2.17073
11560593	chr19:11560593:AG:A	2.79177e-94	-2.5158	-2.33483
11560612	chr19:11560612:A:G	1.27917e-93	-1.84618	-1.48234
11561950	chr19:11561950:CT:C	2.17981e-94	-2.81903	-2.27905
11562529	chr19:11562529:A:G	9.81033e-93	-2.60136e-09	-1.29129
11563009	chr19:11563009:CT:C	3.2971e-93	-0.425273	-1.95641
11563189	chr19:11563189:C:T	2.14592e-94	-2.83307	-2.28067
11563394	chr19:11563394:G:A	2.17389e-93	-2.79821	-6.54159e-09
11563479	chr19:11563479:G:A	1.26865e-93	-0.908056	-2.42872
11563802	chr19:11563802:G:A	2.99379e-93	-2.60136e-09	-2.47819
11564047	chr19:11564047:A:G	1.91748e-94	-2.84095	-2.38535
11564084	chr19:11564084:T:G	2.51435e-92	-2.60136e-09	-0.350131
11564332	chr19:11564332:G:A	1.83576e-93	-2.80031	-0.166955
11564609	chr19:11564609:CA:C	5.2226e-94	-2.06297	-2.16135
11564640	chr19:11564640:C:T	2.1882e-93	-2.79165	-6.54159e-09
11564974	chr19:11564974:G:GGCAT	2.6496e-93	-2.84197	0.241654
11565401	chr19:11565401:A:G	1.08003e-91	-2.68058	3.78801
11565836	chr19:11565836:G:A	3.03397e-93	-2.60136e-09	-2.46486
11566017	chr19:11566017:T:C	4.63046e-94	-2.1088	-2.23586
11566330	chr19:11566330:T:C	1.83511e-94	-2.84206	-2.42815
11566636	chr19:11566636:T:C	3.29122e-94	-2.33443	-2.35162
11567184	chr19:11567184:T:C	5.62522e-94	-2.00663	-2.14342
11567323	chr19:11567323:C:A	1.7838e-93	-0.837399	-2.15859
11567377	chr19:11567377:C:T	2.02181e-94	-2.80912	-2.36421
11567511	chr19:11567511:G:A	2.78411e-92	-2.60136e-09	-0.248215
11567647	chr19:11567647:C:T	4.8504e-92	-2.60136e-09	0.306917
11568288	chr19:11568288:C:A	2.24109e-93	-0.549496	-2.21827
11568307	chr19:11568307:A:G	2.48164e-93	-2.66581	-6.54159e-09
11568446	chr19:11568446:G:A	8.41489e-93	-2.60136e-09	-1.44473
11568655	chr19:11568655:G:C	2.99413e-93	-2.60136e-09	-2.47808
11569122	chr19:11569122:G:A	2.74367e-94	-2.83917	-2.02885
11569359	chr19:11569359:A:G	5.11671e-93	-2.60136e-09	-1.94222
11569541	chr19:11569541:G:A	2.1011e-93	-2.83227	-6.54159e-09
11569593	chr19:11569593:C:G	8.97891e-93	-2.60136e-09	-1.37985
11569716	chr19:11569716:T:C	2.39174e-94	-2.52467	-2.48062
11569741	chr19:11569741:C:T	4.3875e-93	-2.60136e-09	-2.09597
11569807	chr19:11569807:A:C	3.35251e-93	-2.60136e-09	-2.36502
11569944	chr19:11569944:A:G	1.07707e-93	-2.10992	-1.39057
11570018	chr19:11570018:G:A	3.25511e-93	-2.60136e-09	-2.3945
11570186	chr19:11570186:G:A	6.48918e-93	-2.60136e-09	-1.70459
11570215	chr19:11570215:G:T	4.16536e-93	-2.60136e-09	-2.14793
11571010	chr19:11571010:T:C	2.3754e-94	-2.70572	-2.30643
11571225	chr19:11571225:A:C	3.66289e-93	-2.00797	-0.268509
11571434	chr19:11571434:T:C	4.64699e-94	-2.54889	-1.7922
11571680	chr19:11571680:T:G	7.1804e-93	-1.60337	-6.54159e-09
11571784	chr19:11571784:C:T	2.47262e-92	-2.60136e-09	-0.366866
11571970	chr19:11571970:C:T	4.96477e-94	-2.81076	-1.46419
11572345	chr19:11572345:T:C	8.50902e-94	-1.50133	-2.23485
11572439	chr19:11572439:C:T	2.99685e-93	-2.60136e-09	-2.47717
11572715	chr19:11572715:C:T	2.28697e-93	-2.7475	-6.54159e-09
11573720	chr19:11573720:T:C	1.67098e-93	-2.09301	-0.968311
11573831	chr19:11573831:C:T	2.21697e-94	-2.8089	-2.27227
11574055	chr19:11574055:C:T	4.02053e-93	-2.60136e-09	-2.18331
11574139	chr19:11574139:C:G	7.80212e-94	-1.41261	-2.4103
11574155	chr19:11574155:G:A	6.66075e-93	-2.60136e-09	-1.6785
11574601	chr19:11574601:G:A	4.69194e-93	-2.60136e-09	-2.02888
11574868	chr19:11574868:CA:C	1.46579e-91	-2.60136e-09	1.41284
11575133	chr19:11575133:A:G	9.52388e-93	-2.60136e-09	-1.32093
11575519	chr19:11575519:T:C	6.51895e-93	-2.60136e-09	-1.70002
11575590	chr19:11575590:G:T	2.12996e-93	-2.81862	-6.54159e-09
11576317	chr19:11576317:C:T	3.04648e-93	-2.60136e-09	-2.46074
11576536	chr19:11576536:C:T	5.94455e-94	-1.98419	-2.11065
11576829	chr19:11576829:G:A	3.2758e-93	-2.60136e-09	-2.38817
11577002	chr19:11577002:C:T	3.29176e-93	-2.60136e-09	-2.38331
11577093	chr19:11577093:G:A	5.95248e-94	-1.93745	-2.15605
11577385	chr19:11577385:G:A	4.81381e-94	-2.30596	-1.99987
11577520	chr19:11577520:G:A	1.54986e-93	-2.74627	-0.390291
11577645	chr19:11577645:T:C	4.16356e-94	-2.03443	-2.41651
11577689	chr19:11577689:A:G	5.55991e-93	-2.60136e-09	-1.85915
11579096	chr19:11579096:G:A	4.16303e-94	-1.99759	-2.45348
11579142	chr19:11579142:G:A	3.85008e-94	-2.04861	-2.48061
11579309	chr19:11579309:TCTC:T	3.1033e-94	-2.69652	-2.04833
11579861	chr19:11579861:T:C	3.43965e-94	-2.16809	-2.47386
11579875	chr19:11579875:T:C	2.98553e-93	-2.21041	-0.270545
11579924	chr19:11579924:C:T	3.3707e-93	-2.60136e-09	-2.35961
11579980	chr19:11579980:G:A	5.30859e-94	-2.21118	-1.99681
11580032	chr19:11580032:G:A	3.00267e-94	-2.46147	-2.31634
11580041	chr19:11580041:GAGGTC:G	4.74998e-93	-2.60136e-09	-2.01659
11580078	chr19:11580078:A:G	1.88919e-94	-2.83881	-2.40236
11580081	chr19:11580081:A:T	3.93798e-92	-2.60136e-09	0.098525
11580120	chr19:11580120:G:A	7.67146e-94	-2.77369	-1.06612
11580165	chr19:11580165:T:C	5.98995e-93	-1.78465	-6.54159e-09
11580263	chr19:11580263:A:C	1.26555e-93	-2.6733	-0.665923
11580994	chr19:11580994:G:A	3.77045e-94	-2.07071	-2.47941
11581022	chr19:11581022:C:T	9.38373e-94	-1.61571	-2.02263
11581073	chr19:11581073:C:T	2.51203e-93	-2.65364	-6.54159e-09
11581093	chr19:11581093:A:G	3.67456e-94	-2.09656	-2.47933
11581164	chr19:11581164:A:G	2.6371e-93	-1.71879	-0.886257
11582271	chr19:11582271:G:A	3.28224e-93	-1.67956	-0.70664
11582335	chr19:11582335:T:C	3.0255e-93	-2.60136e-09	-2.46765
11583006	chr19:11583006:C:T	2.28376e-92	-2.60136e-09	-0.446322
11583056	chr19:11583056:C:T	3.12335e-94	-2.25792	-2.48049
11583454	chr19:11583454:C:T	3.42043e-93	-2.60136e-09	-2.34496
11583486	chr19:11583486:C:T	5.49084e-93	-1.87165	-6.54159e-09
11583666	chr19:11583666:C:T	3.1623e-94	-2.25114	-2.47487
11583903	chr19:11583903:T:C	2.38592e-93	-2.70514	-6.54159e-09
11584439	chr19:11584439:C:T	1.27698e-93	-2.66526	-0.664969
11584440	chr19:11584440:G:A	1.07093e-92	-2.60136e-09	-1.20361
11584478	chr19:11584478:G:T	1.04343e-93	-2.74861	-0.783605
11584875	chr19:11584875:A:G	2.62875e-94	-2.46256	-2.44824
11584962	chr19:11584962:C:T	1.59944e-92	-2.60136e-09	-0.802488
11585246	chr19:11585246:G:A	2.41243e-93	-2.69409	-6.54159e-09
11585349	chr19:11585349:C:A	3.02455e-93	-2.60136e-09	-2.46797
11586546	chr19:11586546:A:G	3.17945e-93	-2.60136e-09	-2.41802
11586947	chr19:11586947:C:A	3.05096e-94	-2.28391	-2.47795
11587296	chr19:11587296:T:A	3.24382e-93	-2.60136e-09	-2.39798
11587323	chr19:11587323:G:A	3.43721e-94	-2.5839	-2.05876
11587446	chr19:11587446:G:A	3.46663e-94	-2.15432	-2.47981
11587864	chr19:11587864:T:G	3.433e-93	-2.60136e-09	-2.3413
11587942	chr19:11587942:A:C	3.52877e-94	-2.14007	-2.47629
11588378	chr19:11588378:G:A	1.54408e-93	-1.64184	-1.49845
11588706	chr19:11588706:A:C	1.37028e-92	-2.60136e-09	-0.957126
11588873	chr19:11588873:C:T	1.50106e-93	-1.72219	-1.44637
11588921	chr19:11588921:C:T	2.99189e-93	-2.60136e-09	-2.47882
11589235	chr19:11589235:G:A	2.9937e-93	-2.60136e-09	-2.47822
11589496	chr19:11589496:G:C	5.27203e-92	-2.60136e-09	0.390272
11589681	chr19:11589681:C:T	2.9216e-94	-2.62426	-2.18092
11589813	chr19:11589813:C:T	3.52662e-94	-2.15061	-2.46636
11590023	chr19:11590023:C:T	3.43941e-93	-2.60136e-09	-2.33943
11590051	chr19:11590051:C:T	3.8341e-93	-2.60136e-09	-2.23079
11590062	chr19:11590062:A:G	3.07755e-93	-2.4506	-6.54159e-09
11590855	chr19:11590855:T:C	3.03353e-94	-2.33561	-2.43198
11591278	chr19:11591278:T:C	2.59381e-93	-2.6216	-6.54159e-09
11591507	chr19:11591507:A:T	2.95182e-94	-2.32526	-2.46963
11591569	chr19:11591569:C:T	3.11913e-94	-2.55592	-2.18384
11591664	chr19:11591664:A:G	3.11343e-94	-2.26614	-2.47545
11591854	chr19:11591854:T:C	1.16534e-92	-2.60136e-09	-1.11913
11592009	chr19:11592009:G:A	9.66464e-93	-2.60136e-09	-1.30626
11592098	chr19:11592098:A:G	3.16351e-94	-2.24492	-2.48071
11592197	chr19:11592197:A:T	3.44366e-94	-2.21744	-2.42334
11592280	chr19:11592280:T:C	2.61774e-94	-2.43476	-2.48024
11592603	chr19:11592603:C:T	1.35519e-93	-1.74498	-1.52581
11592923	chr19:11592923:T:C	3.60841e-93	-2.60136e-09	-2.29146
11593368	chr19:11593368:G:A	2.52173e-93	-2.64978	-6.54159e-09
11593424	chr19:11593424:G:C	2.35028e-93	-2.72019	-6.54159e-09
11593653	chr19:11593653:G:A	4.75345e-94	-2.15468	-2.16377
11593704	chr19:11593704:C:G	3.84076e-94	-2.47798	-2.05366
11593790	chr19:11593790:A:G	3.86041e-94	-2.54045	-1.98609
11593815	chr19:11593815:C:T	2.12141e-94	-2.75253	-2.3727
11593866	chr19:11593866:A:T	2.98917e-93	-2.60136e-09	-2.47973
11594087	chr19:11594087:A:G	3.24309e-93	-2.60136e-09	-2.3982
11594114	chr19:11594114:T:C	4.30986e-94	-2.84205	-1.57436
11594499	chr19:11594499:G:A	2.31818e-94	-2.6892	-2.34733
11594873	chr19:11594873:G:A	5.62271e-93	-2.60136e-09	-1.84791
11594891	chr19:11594891:G:T	2.06887e-94	-2.83307	-2.31724
11594964	chr19:11594964:A:G	5.68512e-93	-2.60136e-09	-1.83688
11595248	chr19:11595248:C:T	1.85658e-94	-2.84065	-2.41793
11595889	chr19:11595889:G:A	4.75268e-93	-1.50825	-0.507768
11595912	chr19:11595912:A:G	2.95645e-93	-2.49074	-6.54159e-09
11595998	chr19:11595998:T:C	4.38797e-93	-1.81466	-0.281198
11596125	chr19:11596125:G:A	1.8624e-94	-2.83734	-2.41811
11596224	chr19:11596224:G:A	4.16932e-93	-2.60136e-09	-2.14697
11596232	chr19:11596232:G:GT	5.10892e-93	-2.60136e-09	-1.94374
11596247	chr19:11596247:G:A	3.29506e-92	-2.60136e-09	-0.0797205
11596451	chr19:11596451:A:G	1.89223e-94	-2.79078	-2.44878
11596519	chr19:11596519:C:T	2.93144e-94	-2.57186	-2.22996
11596643	chr19:11596643:A:C	1.97672e-94	-2.71644	-2.47944
11597010	chr19:11597010:G:C	2.98626e-93	-2.60136e-09	-2.48071
11597546	chr19:11597546:C:T	1.83109e-94	-2.79176	-2.48064
11597794	chr19:11597794:G:A	1.19638e-92	-2.60136e-09	-1.09284
11597891	chr19:11597891:C:T	7.58405e-93	-2.60136e-09	-1.54868
11598247	chr19:11598247:T:C	1.86694e-92	-2.60136e-09	-0.647841
11598336	chr19:11598336:T:C	4.20481e-94	-2.29136	-2.14972
11598526	chr19:11598526:A:T	1.75173e-94	-2.83959	-2.47712
11598669	chr19:11598669:C:T	2.21024e-93	-2.78163	-6.54159e-09
11599250	chr19:11599250:TG:T	3.14574e-93	-2.60136e-09	-2.42868
11599389	chr19:11599389:G:GA	2.99723e-93	-2.60136e-09	-2.47704
11599494	chr19:11599494:T:C	2.56002e-94	-2.84198	-2.09531
11599535	chr19:11599535:C:T	2.71317e-94	-2.83432	-2.04487
11599537	chr19:11599537:G:A	2.56564e-94	-2.84146	-2.09365
11600004	chr19:11600004:T:C	2.18829e-93	-2.79161	-6.54159e-09
11600178	chr19:11600178:C:T	3.1421e-93	-2.60136e-09	-2.42984
11600198	chr19:11600198:T:G	1.47413e-93	-2.34176	-0.844905
11600264	chr19:11600264:C:T	3.61437e-93	-2.60136e-09	-2.28981
11600966	chr19:11600966:A:G	1.83889e-94	-2.78756	-2.48059
11601587	chr19:11601587:A:G	2.1827e-93	-2.79417	-6.54159e-09
11601693	chr19:11601693:A:C	3.08003e-94	-2.49913	-2.25324
11601792	chr19:11601792:T:G	1.7897e-94	-2.81454	-2.48073
11601842	chr19:11601842:C:T	1.84773e-94	-2.79267	-2.47068
11601848	chr19:11601848:A:G	3.43022e-93	-2.60136e-09	-2.3421
11602221	chr19:11602221:G:A	6.37019e-92	-2.60136e-09	0.579486
11603720	chr19:11603720:T:A	1.79479e-94	-2.82151	-2.47092
11605143	chr19:11605143:G:A	1.80217e-94	-2.84191	-2.44642
11605284	chr19:11605284:A:G	5.09642e-94	-2.05325	-2.19552
11605332	chr19:11605332:T:C	1.84886e-94	-2.78433	-2.47841
11605679	chr19:11605679:T:G	1.78295e-94	-2.82008	-2.47897
11606107	chr19:11606107:C:T	1.79243e-94	-2.82765	-2.4661
11606196	chr19:11606196:G:T	2.16379e-93	-2.80287	-6.54159e-09
11606209	chr19:11606209:C:T	3.36187e-94	-2.22484	-2.43998
11606602	chr19:11606602:C:G	2.49678e-94	-2.83444	-2.12787
11607079	chr19:11607079:G:A	3.18728e-93	-2.60136e-09	-2.41556
11607224	chr19:11607224:C:T	3.1214e-94	-2.52191	-2.21712
11607230	chr19:11607230:A:G	1.77733e-94	-2.82435	-2.47786
11608230	chr19:11608230:T:C	1.79936e-94	-2.82291	-2.46697
11608386	chr19:11608386:G:A	1.77023e-94	-2.82824	-2.47796
11608564	chr19:11608564:C:T	3.04243e-93	-2.60136e-09	-2.46207
11609151	chr19:11609151:G:A	1.85315e-94	-2.81789	-2.44254
11609222	chr19:11609222:A:C	1.78579e-94	-2.82715	-2.4703
11609555	chr19:11609555:C:T	2.48848e-93	-2.66306	-6.54159e-09
11609580	chr19:11609580:T:C	1.76416e-94	-2.82896	-2.48067
11609649	chr19:11609649:C:T	3.40244e-93	-2.60136e-09	-2.35024
11609751	chr19:11609751:C:A	4.33859e-93	-2.60136e-09	-2.10718
11609776	chr19:11609776:C:A	9.10474e-94	-2.79264	-0.875878
11610172	chr19:11610172:G:T	1.77961e-94	-2.82088	-2.48004
11610433	chr19:11610433:C:T	3.19486e-94	-2.48807	-2.2277
11610683	chr19:11610683:C:T	3.95929e-93	-2.60136e-09	-2.19866
11610737	chr19:11610737:T:C	5.03203e-93	-2.60136e-09	-1.95891
11610906	chr19:11610906:G:A	3.95929e-93	-2.60136e-09	-2.19866
11611148	chr19:11611148:C:T	5.57083e-94	-2.73662	-1.42315
11611242	chr19:11611242:C:T	4.5858e-93	-2.60136e-09	-2.05176
11611566	chr19:11611566:T:C	2.45995e-93	-2.67459	-6.54159e-09
11612002	chr19:11612002:A:C	4.56095e-93	-2.60136e-09	-2.0572
11612719	chr19:11612719:C:T	2.53426e-93	-2.64483	-6.54159e-09
11613748	chr19:11613748:T:G	3.32226e-93	-2.60136e-09	-2.37408
11613964	chr19:11613964:C:T	3.41471e-93	-2.60136e-09	-2.34664
11614209	chr19:11614209:C:T	6.34406e-93	-2.60136e-09	-1.72721
11614598	chr19:11614598:G:A	6.25096e-94	-2.81903	-1.22555
11614720	chr19:11614720:T:C	4.57019e-93	-2.60136e-09	-2.05517
11614738	chr19:11614738:T:TG	4.55295e-93	-2.60136e-09	-2.05895
11615008	chr19:11615008:A:G	5.92047e-94	-2.47577	-1.62313
11615011	chr19:11615011:A:G	3.97168e-94	-2.82601	-1.67212
11615021	chr19:11615021:A:G	1.51523e-92	-2.60136e-09	-0.856576
11615219	chr19:11615219:TACAGGCCTGA:T	2.52331e-94	-2.82429	-2.12745
11615518	chr19:11615518:G:A	9.62016e-94	-1.85883	-1.75463
11616125	chr19:11616125:C:T	1.1668e-92	-2.60136e-09	-1.11788
11616163	chr19:11616163:G:A	3.29195e-93	-2.60136e-09	-2.38325
11616198	chr19:11616198:T:C	2.1199e-94	-2.81359	-2.31235
11616688	chr19:11616688:T:C	2.01615e-94	-2.81538	-2.36074
11616885	chr19:11616885:C:G	1.62506e-92	-2.60136e-09	-0.786599
11617634	chr19:11617634:G:A	2.9931e-93	-2.60136e-09	-2.47842
11617987	chr19:11617987:A:G	1.7863e-94	-2.84124	-2.45593
11618382	chr19:11618382:T:C	2.16219e-94	-2.81659	-2.2896
11618890	chr19:11618890:A:G	2.08803e-94	-2.8154	-2.32569
11619397	chr19:11619397:T:G	5.63728e-93	-2.60136e-09	-1.84533
11619409	chr19:11619409:C:T	3.71925e-93	-2.26121	-6.54159e-09
11619441	chr19:11619441:A:G	2.15008e-94	-2.81448	-2.29733
11619611	chr19:11619611:C:T	2.13419e-94	-2.79619	-2.32304
11619847	chr19:11619847:A:G	4.29424e-94	-2.83452	-1.58552
11619875	chr19:11619875:C:T	2.10611e-94	-2.82314	-2.30933
11620298	chr19:11620298:T:C	3.42519e-94	-2.42765	-2.21851
11620319	chr19:11620319:A:G	1.94265e-94	-2.7968	-2.41646
11620549	chr19:11620549:G:A	3.1787e-93	-2.60136e-09	-2.41826
11620576	chr19:11620576:G:A	2.08471e-94	-2.82182	-2.32086
11621248	chr19:11621248:C:T	4.70876e-93	-2.60136e-09	-2.0253
11621285	chr19:11621285:G:A	5.66979e-94	-2.81937	-1.32279
11621456	chr19:11621456:C:T	3.35371e-93	-2.36466	-6.54159e-09
11621582	chr19:11621582:T:C	2.10126e-94	-2.8193	-2.31548
11621639	chr19:11621639:C:A	3.40958e-93	-2.60136e-09	-2.34814
11621795	chr19:11621795:T:C	3.13489e-93	-2.60136e-09	-2.43213
11621957	chr19:11621957:C:G	2.08144e-93	-2.84167	-6.54159e-09
11622048	chr19:11622048:C:T	2.11364e-94	-2.82364	-2.30527
11622380	chr19:11622380:A:C	2.20326e-94	-2.79228	-2.29509
11622548	chr19:11622548:T:A	3.85863e-94	-2.37463	-2.15237
11622739	chr19:11622739:G:A	5.77822e-94	-2.09416	-2.02906
11622886	chr19:11622886:T:A	2.16015e-94	-2.79701	-2.31013
11622896	chr19:11622896:A:G	2.16768e-94	-2.79247	-2.31119
11622972	chr19:11622972:T:C	2.16665e-94	-2.78593	-2.3182
11623023	chr19:11623023:G:T	1.16844e-93	-1.42342	-1.99564
11623485	chr19:11623485:A:G	2.07295e-94	-2.79702	-2.35132
11623520	chr19:11623520:CAG:C	2.04995e-94	-2.80696	-2.35254
11624698	chr19:11624698:T:C	9.93979e-93	-2.33493	1.05674
11624713	chr19:11624713:G:A	2.98642e-93	-2.60136e-09	-2.48065
11624743	chr19:11624743:C:T	2.20077e-94	-2.83456	-2.25395
11625204	chr19:11625204:A:T	3.1391e-93	-2.60136e-09	-2.43079
11625521	chr19:11625521:C:T	1.41216e-92	-2.60136e-09	-0.927021
11625821	chr19:11625821:C:T	2.22588e-94	-2.77206	-2.3051
11625909	chr19:11625909:A:G	6.40059e-93	-2.60136e-09	-1.71834
11625920	chr19:11625920:C:T	1.89494e-92	-2.60136e-09	-0.632959
11626099	chr19:11626099:C:A	2.26805e-94	-2.68065	-2.37775
11626167	chr19:11626167:G:A	3.55218e-93	-2.60136e-09	-2.30717
11626797	chr19:11626797:G:A	2.55815e-94	-2.70459	-2.23344
11627112	chr19:11627112:A:G	3.02123e-94	-2.69158	-2.08007
11627294	chr19:11627294:AAAG:A	2.78592e-94	-2.73569	-2.11705
11627967	chr19:11627967:C:T	3.93899e-94	-2.17175	-2.33464
11628005	chr19:11628005:T:C	3.60262e-93	-2.60136e-09	-2.29307
11628161	chr19:11628161:G:A	2.31857e-93	-2.73378	-6.54159e-09
11628244	chr19:11628244:C:T	5.67386e-93	-2.60136e-09	-1.83886
11628280	chr19:11628280:T:G	2.7548e-93	-2.56138	-6.54159e-09
11628394	chr19:11628394:C:T	3.27719e-93	-2.60136e-09	-2.38774
11628411	chr19:11628411:T:C	2.45e-94	-2.78027	-2.20096
11628449	chr19:11628449:T:A	1.15794e-92	-2.60136e-09	-1.1255
11628494	chr19:11628494:G:A	7.5722e-94	-1.64752	-2.20531
11628527	chr19:11628527:T:A	2.23171e-94	-2.79238	-2.28217
11628529	chr19:11628529:T:A	4.76023e-93	-2.60136e-09	-2.01443
11628598	chr19:11628598:G:A	2.37596e-94	-2.785	-2.22691
11628674	chr19:11628674:G:C	3.18424e-94	-2.2846	-2.4345
11628733	chr19:11628733:C:T	2.43675e-94	-2.57119	-2.41546
11629136	chr19:11629136:T:A	3.10421e-93	-2.60136e-09	-2.44197
11629176	chr19:11629176:C:T	3.98535e-94	-2.07093	-2.42376
11629208	chr19:11629208:G:A	7.19339e-94	-2.81805	-1.0861
11629468	chr19:11629468:T:C	2.0361e-94	-2.81537	-2.3509
11629773	chr19:11629773:G:A	3.17527e-93	-2.60136e-09	-2.41934
11630182	chr19:11630182:T:A	2.99434e-93	-2.60136e-09	-2.478
11630505	chr19:11630505:C:A	4.48212e-94	-2.77746	-1.59976
11630961	chr19:11630961:T:C	7.56926e-91	-2.60136e-09	3.05454
11631347	chr19:11631347:C:T	5.01494e-93	-2.60136e-09	-1.96231
11631781	chr19:11631781:T:A	2.14747e-93	-2.69123	-0.11921
11631788	chr19:11631788:C:A	1.48395e-93	-2.84079	-0.339226
11631790	chr19:11631790:T:A	1.46864e-93	-2.84196	-0.348438
11632061	chr19:11632061:C:T	3.84142e-93	-2.60136e-09	-2.22889
11632738	chr19:11632738:G:A	3.84142e-93	-2.60136e-09	-2.22889
11632756	chr19:11632756:C:T	3.84142e-93	-2.60136e-09	-2.22889
11634572	chr19:11634572:C:T	2.65555e-93	-2.59808	-6.54159e-09
11634685	chr19:11634685:T:C	3.39639e-93	-2.60136e-09	-2.35202
11634753	chr19:11634753:G:A	3.32067e-93	-2.60136e-09	-2.37456
11634846	chr19:11634846:C:T	2.49941e-93	-2.65867	-6.54159e-09
11635007	chr19:11635007:C:T	3.30774e-93	-2.60136e-09	-2.37846
11635112	chr19:11635112:C:T	2.68588e-94	-2.41038	-2.47893
11635250	chr19:11635250:A:G	1.65442e-93	-2.83194	-0.239332
11635903	chr19:11635903:G:A	1.46637e-92	-2.60136e-09	-0.889353
11636892	chr19:11636892:T:C	3.11651e-93	-2.60136e-09	-2.43801
11636898	chr19:11636898:T:G	3.01715e-93	-2.60136e-09	-2.47042
11637121	chr19:11637121:C:T	3.05846e-93	-2.60136e-09	-2.45682
11637145	chr19:11637145:C:T	2.65939e-93	-2.59663	-6.54159e-09
11637369	chr19:11637369:C:T	3.07489e-93	-2.60136e-09	-2.45146
11637536	chr19:11637536:T:C	1.62573e-93	-2.80974	-0.279032
11638445	chr19:11638445:T:C	3.30252e-94	-2.8375	-1.84512
11638451	chr19:11638451:A:G	1.45571e-93	-1.09672	-2.10251
11638812	chr19:11638812:A:G	3.60921e-93	-2.60136e-09	-2.29124
11639027	chr19:11639027:G:T	3.05174e-93	-2.60136e-09	-2.45902
11639480	chr19:11639480:C:T	7.22476e-93	-2.60136e-09	-1.59722
11639515	chr19:11639515:G:T	4.90219e-93	-2.60136e-09	-1.98505
11639751	chr19:11639751:C:T	9.31471e-94	-2.68776	-0.957958
11640402	chr19:11640402:C:T	9.52008e-93	-2.60136e-09	-1.32133
11640867	chr19:11640867:A:T	6.96961e-94	-1.53123	-2.40453
11641173	chr19:11641173:T:C	8.75969e-94	-1.33843	-2.36872
11641420	chr19:11641420:C:T	2.27397e-93	-2.7532	-6.54159e-09
11641570	chr19:11641570:A:G	8.04684e-93	-1.48945	-6.54159e-09
11641659	chr19:11641659:G:T	3.01187e-93	-2.60136e-09	-2.47217
11641684	chr19:11641684:C:T	2.98839e-93	-2.60136e-09	-2.47999
11642213	chr19:11642213:GA:G	2.29188e-93	-2.74536	-6.54159e-09
11642216	chr19:11642216:A:G	2.29452e-93	-2.7442	-6.54159e-09
11642762	chr19:11642762:G:A	3.01369e-93	-2.60136e-09	-2.47156
11642911	chr19:11642911:G:A	6.70461e-94	-1.57985	-2.39467
11642922	chr19:11642922:C:T	9.70696e-93	-2.60136e-09	-1.30189
11643059	chr19:11643059:A:G	2.33037e-93	-2.7287	-6.54159e-09
11643371	chr19:11643371:C:A	4.87396e-93	-2.60136e-09	-1.99082
11643674	chr19:11643674:C:T	3.12673e-93	-2.60136e-09	-2.43474
11643988	chr19:11643988:G:A	9.44392e-93	-2.60136e-09	-1.32936
11644193	chr19:11644193:T:C	2.10677e-93	-2.82957	-6.54159e-09
11644237	chr19:11644237:A:G	3.64635e-93	-2.60136e-09	-2.281
11644343	chr19:11644343:C:T	1.5321e-93	-1.07837	-2.06972
11644682	chr19:11644682:C:T	2.51238e-93	-1.01135	-1.64215
11644821	chr19:11644821:C:A	4.16731e-93	-2.60136e-09	-2.14746
11644922	chr19:11644922:G:C	2.33473e-93	-1.05201	-1.67482
11644952	chr19:11644952:G:A	2.45501e-93	-2.6766	-6.54159e-09
11645231	chr19:11645231:T:A	1.42152e-93	-1.40335	-1.81965
11645256	chr19:11645256:T:C	5.01514e-94	-2.16558	-2.09928
11645296	chr19:11645296:A:G	4.49009e-93	-2.60136e-09	-2.07286
11645433	chr19:11645433:G:T	1.51606e-93	-1.16011	-1.99851
11645521	chr19:11645521:T:G	3.61391e-93	-2.60136e-09	-2.28994
11645569	chr19:11645569:C:T	3.82314e-93	-2.60136e-09	-2.23366
11645602	chr19:11645602:A:G	7.73425e-94	-1.52582	-2.30584
11645657	chr19:11645657:C:T	3.01795e-93	-2.60136e-09	-2.47015
11646005	chr19:11646005:C:G	7.49608e-91	-2.60136e-09	3.04482
11646369	chr19:11646369:C:T	4.29069e-93	-2.60136e-09	-2.11828
11646678	chr19:11646678:T:C	3.13238e-93	-2.60136e-09	-2.43293
11646827	chr19:11646827:C:T	2.23103e-92	-2.8416	2.37193
11646969	chr19:11646969:G:A	2.33042e-93	-2.72868	-6.54159e-09
11647148	chr19:11647148:C:T	2.3726e-93	-1.07942	-1.63132
11647290	chr19:11647290:A:G	2.31012e-92	-2.83825	2.40341
11647345	chr19:11647345:C:T	3.61955e-93	-2.60136e-09	-2.28838
11647536	chr19:11647536:A:G	4.08526e-93	-2.60136e-09	-2.16734
11647688	chr19:11647688:A:G	4.36776e-93	-2.60136e-09	-2.10048
11647956	chr19:11647956:T:C	4.07745e-93	-2.60136e-09	-2.16926
11648058	chr19:11648058:GT:G	1.55318e-92	-2.60136e-09	-0.831841
11648697	chr19:11648697:C:T	8.7372e-93	-2.84205	1.43491
11648740	chr19:11648740:G:A	4.18823e-93	-2.60136e-09	-2.14245
11648901	chr19:11648901:T:C	3.07675e-93	-2.60136e-09	-2.45085
11648924	chr19:11648924:A:G	6.51879e-94	-1.65758	-2.34505
11649030	chr19:11649030:G:T	2.87802e-93	-2.51763	-6.54159e-09
11649045	chr19:11649045:G:A	3.20022e-93	-2.60136e-09	-2.41151
11650008	chr19:11650008:A:G	2.35077e-93	-1.06429	-1.6557
11650213	chr19:11650213:C:G	8.70555e-93	-2.60136e-09	-1.41077
11650374	chr19:11650374:C:T	3.38785e-91	-2.60136e-09	2.25064
11650506	chr19:11650506:A:G	2.28342e-93	-1.07981	-1.66925
11650591	chr19:11650591:A:G	3.50931e-93	-2.60136e-09	-2.31931
11651287	chr19:11651287:C:A	2.20352e-93	-1.15267	-1.632
11651674	chr19:11651674:C:G	4.92275e-93	-2.60136e-09	-1.98086
11652195	chr19:11652195:T:C	6.64034e-94	-1.52725	-2.4569
11652226	chr19:11652226:G:T	4.07745e-93	-2.60136e-09	-2.16926
11652762	chr19:11652762:C:A	2.28715e-93	-2.74742	-6.54159e-09
11653166	chr19:11653166:T:C	1.22872e-93	-1.19032	-2.17843
11653225	chr19:11653225:C:T	3.50446e-93	-2.60136e-09	-2.32069
11653424	chr19:11653424:AT:A	2.09171e-93	-2.83675	-6.54159e-09
11653483	chr19:11653483:G:A	4.07745e-93	-2.60136e-09	-2.16926
11653541	chr19:11653541:G:A	2.99802e-93	-2.60136e-09	-2.47678
11653681	chr19:11653681:C:T	4.8491e-93	-2.83973	0.843793
11654536	chr19:11654536:A:G	3.27972e-93	-2.60136e-09	-2.38697
11654543	chr19:11654543:C:T	1.58524e-92	-2.60136e-09	-0.81141
11654740	chr19:11654740:C:A	8.84934e-93	-2.60136e-09	-1.39439
11655070	chr19:11655070:T:C	8.12966e-93	-2.60136e-09	-1.47921
11655337	chr19:11655337:A:G	9.44444e-94	-1.49346	-2.13843
11655661	chr19:11655661:T:A	2.98839e-93	-2.60136e-09	-2.47999
11655852	chr19:11655852:C:T	7.49608e-91	-2.60136e-09	3.04482
11656547	chr19:11656547:A:G	2.09723e-93	-2.83411	-6.54159e-09
11656719	chr19:11656719:A:T	6.58065e-92	0.611989	-6.54159e-09
11656854	chr19:11656854:T:C	1.83792e-93	-1.10822	-1.85788
11656862	chr19:11656862:C:T	1.04721e-93	-2.63649	-0.892108
11656957	chr19:11656957:G:T	2.33847e-93	-2.72523	-6.54159e-09
11657039	chr19:11657039:A:C	4.06883e-93	-2.60136e-09	-2.17137
11657184	chr19:11657184:A:G	7.37306e-94	-1.47032	-2.40916
11657236	chr19:11657236:T:C	2.97229e-92	-2.60136e-09	-0.182812
11657292	chr19:11657292:G:A	2.25474e-93	-2.76169	-6.54159e-09
11657433	chr19:11657433:G:A	4.20131e-93	-2.60136e-09	-2.13933
11658122	chr19:11658122:G:C	1.22546e-92	-1.06883	-6.54159e-09
11658130	chr19:11658130:A:G	5.26681e-93	-2.60136e-09	-1.9133
11658163	chr19:11658163:T:A	9.67626e-93	-2.60136e-09	-1.30505
11658501	chr19:11658501:C:T	2.6591e-93	-2.59674	-6.54159e-09
11658680	chr19:11658680:G:A	5.67461e-93	-2.60136e-09	-1.83873
11658687	chr19:11658687:C:T	5.70398e-93	-2.52501	0.691441
11658829	chr19:11658829:T:C	6.46826e-93	-2.70471	0.99689
11658961	chr19:11658961:C:T	2.14574e-93	-2.81124	-6.54159e-09
11659030	chr19:11659030:G:A	8.95482e-93	-2.60136e-09	-1.38254
11659061	chr19:11659061:G:A	3.71087e-93	-2.49027	0.226806
11659120	chr19:11659120:T:C	5.61244e-93	-2.47614	0.626396
11659502	chr19:11659502:T:C	1.28789e-92	-2.65771	1.63857
11659522	chr19:11659522:G:A	3.00379e-93	-2.60136e-09	-2.47485
11659537	chr19:11659537:T:A	7.86166e-93	-2.4659	0.95317
11659563	chr19:11659563:C:T	3.01844e-93	-2.60136e-09	-2.46999
11659565	chr19:11659565:G:T	4.65306e-93	-2.60642	0.569211
11659566	chr19:11659566:C:T	4.67222e-93	-2.60231	0.569211
11659593	chr19:11659593:C:A	3.13536e-93	-2.60136e-09	-2.43198
11659764	chr19:11659764:C:T	4.07581e-93	-2.59555	0.425895
11659827	chr19:11659827:C:T	3.00614e-93	-2.60136e-09	-2.47407
11660045	chr19:11660045:C:G	3.45668e-93	-2.5422	0.207776
11660143	chr19:11660143:C:T	2.09086e-93	-2.83715	-6.54159e-09
11660392	chr19:11660392:CATTT:C	2.68124e-93	-2.57072	-0.0177323
11660448	chr19:11660448:T:C	2.77937e-93	-2.57555	0.0230425
11660505	chr19:11660505:A:G	2.87749e-93	-2.56028	0.0424689
11660667	chr19:11660667:C:A	3.2671e-94	-2.4091	-2.28431
11660853	chr19:11660853:G:T	8.43604e-93	-2.59942	1.15721
11661256	chr19:11661256:C:T	3.10579e-93	-2.60136e-09	-2.44146
11661674	chr19:11661674:C:G	3.00037e-93	-2.60136e-09	-2.47599
11661898	chr19:11661898:A:C	4.61426e-93	-2.57336	0.527786
11661910	chr19:11661910:C:G	3.69858e-93	-2.60136e-09	-2.26678
11662261	chr19:11662261:G:A	1.37938e-93	-1.40454	-1.84855
11662310	chr19:11662310:T:G	1.93172e-93	-1.11935	-1.79696
11662765	chr19:11662765:T:A	5.00199e-94	-2.55636	-1.71111
11662982	chr19:11662982:C:T	1.35137e-92	-2.61401	1.64299
11663532	chr19:11663532:C:T	7.11785e-93	-2.60136e-09	-1.61212
11663741	chr19:11663741:G:T	1.33293e-92	-2.60136e-09	-0.984762
11664012	chr19:11664012:C:T	1.50578e-92	-2.60136e-09	-0.862831
11664791	chr19:11664791:CAAT:C	2.57082e-94	-2.66423	-2.26886
11664934	chr19:11664934:A:G	3.14507e-93	-2.60136e-09	-2.42889
11665000	chr19:11665000:G:T	6.97436e-93	-2.50024	0.86775
11665071	chr19:11665071:T:C	4.44211e-94	-2.11949	-2.26669
11665200	chr19:11665200:G:T	3.1397e-93	-2.60136e-09	-2.4306
11665817	chr19:11665817:G:A	2.56881e-93	-2.63129	-6.54159e-09
11667074	chr19:11667074:T:C	8.50937e-93	-1.96052	0.52696
11667080	chr19:11667080:C:T	9.47077e-94	-2.7036	-0.925507
11667211	chr19:11667211:G:C	2.85106e-93	-2.24801	-0.279024
11667224	chr19:11667224:C:T	1.6405e-92	-2.60136e-09	-0.777141
11667469	chr19:11667469:TTTTG:T	3.17635e-93	-2.60136e-09	-2.419
11667648	chr19:11667648:T:C	1.99306e-93	-2.64329	-0.241763
11667812	chr19:11667812:G:A	4.62664e-94	-2.34659	-1.99889
11667852	chr19:11667852:C:T	1.18485e-93	-1.90907	-1.49604
11668236	chr19:11668236:G:A	2.08531e-93	-2.83981	-6.54159e-09
11668251	chr19:11668251:C:G	7.73656e-93	-2.60136e-09	-1.52877
11668585	chr19:11668585:C:T	3.1766e-93	-2.60136e-09	-2.41892
11668613	chr19:11668613:G:A	3.16812e-93	-2.60136e-09	-2.42159
11668756	chr19:11668756:G:A	3.12716e-93	-2.60136e-09	-2.4346
11669356	chr19:11669356:A:G	3.04283e-93	-2.60136e-09	-2.46194
11669735	chr19:11669735:T:C	4.95533e-93	-2.49701	0.522742
11670073	chr19:11670073:C:T	2.99509e-93	-2.60136e-09	-2.47775
11670264	chr19:11670264:G:A	6.80875e-93	-2.60136e-09	-1.65652
11670555	chr19:11670555:A:G	3.75361e-93	-2.60136e-09	-2.25201
11670717	chr19:11670717:T:G	3.20372e-93	-2.60136e-09	-2.41042
11670946	chr19:11670946:A:G	3.17282e-93	-2.60136e-09	-2.42011
11671121	chr19:11671121:TC:T	1.88972e-92	-2.60136e-09	-0.635717
11671539	chr19:11671539:A:G	8.24475e-93	-2.39349	0.928338
11671582	chr19:11671582:A:C	1.73414e-92	-2.60136e-09	-0.721634
11671585	chr19:11671585:C:A	5.82522e-93	-2.34526	0.532724
11671878	chr19:11671878:G:C	2.98767e-93	-2.60136e-09	-2.48024
11671884	chr19:11671884:A:G	4.7883e-93	-2.37896	0.370407
11671929	chr19:11671929:C:A	3.06899e-93	-2.60136e-09	-2.45338
11671973	chr19:11671973:G:A	7.17561e-91	-2.60136e-09	3.00113
11672030	chr19:11672030:C:T	3.05799e-93	-2.60136e-09	-2.45697
11672068	chr19:11672068:C:T	3.01803e-93	-2.60136e-09	-2.47012
11672177	chr19:11672177:G:A	3.91669e-93	-2.60136e-09	-2.20948
11672238	chr19:11672238:C:T	2.21079e-92	-2.60136e-09	-0.478796
11672312	chr19:11672312:C:T	2.24244e-92	-2.60136e-09	-0.46458
11673334	chr19:11673334:G:C	2.17777e-92	-2.60136e-09	-0.493842
11673583	chr19:11673583:A:C	2.08273e-93	-2.84105	-6.54159e-09
11674358	chr19:11674358:A:G	4.40964e-94	-2.23916	-2.15436
11674486	chr19:11674486:G:A	3.90902e-93	-2.60136e-09	-2.21144
11674498	chr19:11674498:A:T	5.13216e-93	-2.60136e-09	-1.9392
11674617	chr19:11674617:A:G	3.10104e-93	-2.60136e-09	-2.44299
11675563	chr19:11675563:G:A	9.28008e-93	-2.60136e-09	-1.34686
11675665	chr19:11675665:T:C	3.90107e-93	-2.60136e-09	-2.21348
11675969	chr19:11675969:G:A	2.98751e-93	-2.60136e-09	-2.48029
11676292	chr19:11676292:T:G	2.09328e-93	-2.836	-6.54159e-09
11676405	chr19:11676405:T:C	2.56308e-92	-2.60136e-09	-0.330935
11676418	chr19:11676418:T:C	2.5243e-92	-2.60136e-09	-0.346182
11676427	chr19:11676427:T:A	2.98637e-93	-2.60136e-09	-2.48067
11676432	chr19:11676432:T:C	2.41274e-92	-2.60136e-09	-0.391381
11676448	chr19:11676448:T:C	3.3317e-93	-2.60136e-09	-2.37124
11676487	chr19:11676487:G:C	3.99209e-93	-2.36257	0.17216
11676896	chr19:11676896:G:A	3.14036e-93	-2.60136e-09	-2.43039
11677129	chr19:11677129:A:G	4.3846e-93	-2.34291	0.246275
11677135	chr19:11677135:G:A	3.83808e-93	-2.60136e-09	-2.22976
11677163	chr19:11677163:A:G	2.92931e-93	-2.53176	0.0317979
11677168	chr19:11677168:A:G	1.42924e-93	-2.3102	-0.907389
11677174	chr19:11677174:G:A	9.73204e-93	-1.29931	-6.54159e-09
11677282	chr19:11677282:C:T	3.0195e-93	-2.60136e-09	-2.46964
11677304	chr19:11677304:A:G	1.63643e-92	-2.58129	1.80166
11677321	chr19:11677321:C:T	1.84231e-93	-0.566947	-2.39676
11677335	chr19:11677335:C:T	5.65025e-93	0.603039	-2.44607
11677365	chr19:11677365:C:T	2.99903e-93	-2.60136e-09	-2.47644
11677438	chr19:11677438:G:A	4.29212e-94	-2.14757	-2.27296
11677696	chr19:11677696:G:A	2.20739e-92	-2.60136e-09	-0.480332
11677745	chr19:11677745:G:A	3.39116e-93	-2.60136e-09	-2.35356
11677818	chr19:11677818:TG:T	3.01016e-93	-2.60136e-09	-2.47274
11678045	chr19:11678045:A:G	5.26772e-93	-2.60136e-09	-1.91313
11678200	chr19:11678200:A:G	5.79398e-93	-2.52702	0.709106
11678337	chr19:11678337:C:T	2.99599e-93	-2.60136e-09	-2.47745
11678582	chr19:11678582:G:A	3.098e-93	-2.60136e-09	-2.44397
11678744	chr19:11678744:G:A	4.23303e-94	-2.1352	-2.29919
11679011	chr19:11679011:T:A	2.08062e-93	-2.84206	-6.54159e-09
11679097	chr19:11679097:G:A	1.04572e-92	-2.54181	1.31437
11679932	chr19:11679932:C:T	2.08068e-93	-2.84204	-6.54159e-09
11679933	chr19:11679933:G:A	3.31831e-93	-2.60136e-09	-2.37527
11680358	chr19:11680358:G:T	3.91463e-93	-2.60136e-09	-2.21001
11681008	chr19:11681008:G:T	1.5738e-92	-0.818651	-6.54159e-09
11681219	chr19:11681219:A:G	2.0831e-93	-2.84087	-6.54159e-09
11681341	chr19:11681341:G:A	3.15519e-93	-2.60136e-09	-2.42568
11681467	chr19:11681467:T:C	7.80006e-93	-2.36752	0.846924
11682207	chr19:11682207:T:TG	3.58008e-93	-2.39787	0.0985276
11682285	chr19:11682285:G:T	6.37696e-93	-2.60136e-09	-1.72204
11683259	chr19:11683259:G:T	5.37399e-93	-2.60136e-09	-1.89316
11683267	chr19:11683267:C:T	8.42509e-93	-1.44352	-6.54159e-09
11683271	chr19:11683271:TAATCCC:T	2.0829e-93	-2.84097	-6.54159e-09
11683416	chr19:11683416:T:C	2.45491e-92	-2.60136e-09	-0.374053
11683419	chr19:11683419:C:T	4.19198e-93	-2.35882	0.217266
11683786	chr19:11683786:G:T	2.08088e-93	-2.84194	-6.54159e-09
11684058	chr19:11684058:A:G	1.9642e-92	-2.60136e-09	-0.597057
11684107	chr19:11684107:A:G	4.87445e-93	-2.60136e-09	-1.99072
11684431	chr19:11684431:G:T	4.90403e-94	-2.19928	-2.08797
11684770	chr19:11684770:G:T	2.98914e-93	-2.60136e-09	-2.47974
11685082	chr19:11685082:C:G	3.9387e-93	-2.39181	0.187926
11685511	chr19:11685511:A:G	2.98742e-93	-2.60136e-09	-2.48032
11686054	chr19:11686054:G:T	3.59058e-93	-2.3965	0.100081
11686297	chr19:11686297:C:T	3.70701e-93	-2.39174	0.127233
11686437	chr19:11686437:T:A	4.62638e-94	-2.2644	-2.08114
11686654	chr19:11686654:A:C	2.09529e-93	-2.83504	-6.54159e-09
11687228	chr19:11687228:C:G	5.2706e-93	-2.60136e-09	-1.91258
11687355	chr19:11687355:A:G	3.01105e-93	-2.60136e-09	-2.47244
11687639	chr19:11687639:C:A	2.99808e-93	-2.60136e-09	-2.47676
11687837	chr19:11687837:C:G	3.22624e-93	-2.60136e-09	-2.40341
11687845	chr19:11687845:T:C	2.08207e-93	-2.84137	-6.54159e-09
11687882	chr19:11687882:T:G	3.13954e-93	-2.60136e-09	-2.43065
11687915	chr19:11687915:A:G	9.67444e-93	-2.46264	1.1574
11687950	chr19:11687950:C:T	1.11754e-92	-2.47283	1.31182
11688132	chr19:11688132:G:A	2.37325e-93	-2.71047	-6.54159e-09
11688194	chr19:11688194:C:T	2.14242e-93	-2.81279	-6.54159e-09
11688264	chr19:11688264:C:A	2.08161e-93	-2.84159	-6.54159e-09
11688467	chr19:11688467:G:C	3.45171e-93	-2.60136e-09	-2.33586
11689166	chr19:11689166:T:A	2.52987e-93	-2.64656	-6.54159e-09
11689205	chr19:11689205:A:G	1.85759e-94	-2.80139	-2.45664
11689315	chr19:11689315:G:A	2.72309e-93	-2.57296	-6.54159e-09
11689512	chr19:11689512:A:C	2.84651e-93	-2.4181	-0.110535
11689642	chr19:11689642:A:G	2.5092e-92	-2.60136e-09	-0.352178
11690024	chr19:11690024:A:G	4.49974e-94	-2.33075	-2.04254
11690097	chr19:11690097:C:T	2.08689e-93	-2.83905	-6.54159e-09
11690609	chr19:11690609:G:A	1.21598e-92	-2.60136e-09	-1.0766
11691047	chr19:11691047:G:A	3.40779e-93	-2.60136e-09	-2.34867
11691736	chr19:11691736:C:T	1.29205e-92	-2.60136e-09	-1.01592
11691795	chr19:11691795:A:G	3.65177e-93	-2.39314	0.113625
11692008	chr19:11692008:A:T	3.1497e-93	-2.60136e-09	-2.42742
11692018	chr19:11692018:A:C	3.14697e-93	-2.60136e-09	-2.42829
11693167	chr19:11693167:C:T	7.03118e-93	-2.60136e-09	-1.62437
11693419	chr19:11693419:C:T	2.06774e-92	-2.60136e-09	-0.54569
11693686	chr19:11693686:A:G	5.8455e-93	-1.90472	0.0956642
11693711	chr19:11693711:A:C	7.29534e-93	-1.80183	0.214335
11693871	chr19:11693871:C:T	2.9881e-93	-2.60136e-09	-2.48009
11694075	chr19:11694075:G:T	4.14892e-93	-2.60136e-09	-2.15188
11694229	chr19:11694229:T:A	2.08088e-93	-2.84194	-6.54159e-09
11694363	chr19:11694363:A:T	4.76597e-93	-2.60136e-09	-2.01323
11694402	chr19:11694402:T:C	3.13139e-93	-2.60136e-09	-2.43325
11694596	chr19:11694596:G:A	3.24622e-93	-2.60136e-09	-2.39724
11695128	chr19:11695128:T:TG	2.03445e-94	-2.83223	-2.33486
11695345	chr19:11695345:T:C	2.9886e-93	-2.60136e-09	-2.47992
11696628	chr19:11696628:T:C	2.15872e-92	-2.60136e-09	-0.50263
11696696	chr19:11696696:G:A	1.27292e-93	-1.60457	-1.72884
11697552	chr19:11697552:C:T	2.27486e-93	-2.75281	-6.54159e-09
11697671	chr19:11697671:G:C	3.62155e-93	-2.60136e-09	-2.28783
11697731	chr19:11697731:T:C	2.98698e-93	-2.60136e-09	-2.48047
11697899	chr19:11697899:A:C	9.76957e-91	-2.60136e-09	3.30971
11698000	chr19:11698000:G:T	8.18454e-94	-1.59756	-2.17751
11698073	chr19:11698073:G:A	2.99415e-93	-2.60136e-09	-2.47807
11698540	chr19:11698540:A:T	4.35735e-94	-2.84169	-1.56376
11698634	chr19:11698634:A:T	3.71775e-93	-2.60136e-09	-2.26161
11698860	chr19:11698860:T:C	2.08664e-93	-2.83917	-6.54159e-09
11698868	chr19:11698868:G:A	2.10649e-93	-2.8297	-6.54159e-09
11699095	chr19:11699095:G:A	5.11119e-93	-2.60136e-09	-1.9433
11699241	chr19:11699241:G:A	3.01137e-93	-2.60136e-09	-2.47233
11699353	chr19:11699353:T:C	8.00118e-93	-2.60136e-09	-1.49514
11699679	chr19:11699679:G:T	2.14577e-93	-2.81123	-6.54159e-09
11700536	chr19:11700536:C:CA	4.40016e-93	-2.60136e-09	-2.09309
11700811	chr19:11700811:T:C	5.48457e-93	-2.60136e-09	-1.87279
11700867	chr19:11700867:G:A	4.20391e-93	-2.60136e-09	-2.13871
11700969	chr19:11700969:G:T	3.21689e-93	-2.60136e-09	-2.40631
11701099	chr19:11701099:C:T	1.24333e-92	-2.60136e-09	-1.05435
11701130	chr19:11701130:G:A	2.17119e-92	-2.60136e-09	-0.496867
11701194	chr19:11701194:A:G	4.31895e-94	-2.05469	-2.35961
11701221	chr19:11701221:C:T	3.80493e-93	-2.60136e-09	-2.23843
11701266	chr19:11701266:C:T	4.2076e-93	-2.60136e-09	-2.13784
11701504	chr19:11701504:A:G	2.3872e-92	-2.60136e-09	-0.402023
11702192	chr19:11702192:C:A	2.89878e-94	-2.78466	-2.02837
11702194	chr19:11702194:G:A	2.83136e-94	-2.79083	-2.04573
11702329	chr19:11702329:G:A	1.30847e-92	-2.60136e-09	-1.00329
11702366	chr19:11702366:T:C	1.63721e-93	-2.65251	-0.429222
11702972	chr19:11702972:A:G	3.68458e-94	-2.80138	-1.77178
11703448	chr19:11703448:A:G	3.22432e-93	-2.60136e-09	-2.40401
11703633	chr19:11703633:G:A	4.1215e-94	-2.80352	-1.65758
11703665	chr19:11703665:A:G	2.12431e-93	-2.82128	-6.54159e-09
11703745	chr19:11703745:C:T	8.58155e-93	-2.60136e-09	-1.42511
11704191	chr19:11704191:G:A	3.56064e-93	-2.60136e-09	-2.30479
11704290	chr19:11704290:C:T	3.42095e-93	-2.60136e-09	-2.34481
11704559	chr19:11704559:G:T	3.22459e-93	-2.60136e-09	-2.40392
11704586	chr19:11704586:G:A	7.33065e-94	-1.45679	-2.42846
11704774	chr19:11704774:G:A	3.24779e-93	-2.60136e-09	-2.39675
11704836	chr19:11704836:G:A	8.30414e-93	-2.60136e-09	-1.45797
11705131	chr19:11705131:G:C	3.02746e-93	-2.60136e-09	-2.467
11705269	chr19:11705269:T:C	1.55332e-92	-2.60136e-09	-0.831746
11705278	chr19:11705278:T:C	7.27063e-94	-1.4387	-2.45478
11705315	chr19:11705315:G:A	3.9149e-93	-2.60136e-09	-2.20994
11705710	chr19:11705710:A:T	1.97931e-93	-2.61004	-0.281939
11705711	chr19:11705711:C:T	3.02866e-93	-2.60136e-09	-2.46661
11706253	chr19:11706253:G:T	3.03025e-93	-2.60136e-09	-2.46608
11706260	chr19:11706260:G:T	3.77061e-94	-2.65868	-1.8914
11706290	chr19:11706290:C:T	3.21122e-93	-2.60136e-09	-2.40808
11706311	chr19:11706311:C:T	4.356e-91	-2.60136e-09	2.502
11706594	chr19:11706594:C:T	3.36855e-93	-2.60136e-09	-2.36025
11707776	chr19:11707776:G:C	3.72788e-93	-2.60136e-09	-2.25889
11707811	chr19:11707811:T:A	3.72788e-93	-2.60136e-09	-2.25889
11708944	chr19:11708944:A:G	3.42577e-93	-2.60136e-09	-2.3434
11709448	chr19:11709448:C:T	6.96686e-93	-2.60136e-09	-1.63356
11709542	chr19:11709542:C:T	3.95665e-92	-2.60136e-09	0.103253
11709591	chr19:11709591:A:G	2.99276e-93	-2.60136e-09	-2.47853
11709702	chr19:11709702:C:A	2.40568e-94	-2.59891	-2.40057
11709778	chr19:11709778:G:A	2.99856e-93	-2.60136e-09	-2.4766
11710094	chr19:11710094:G:A	3.13295e-93	-2.43275	-6.54159e-09
11710214	chr19:11710214:T:C	2.60653e-94	-2.64552	-2.27378
11710344	chr19:11710344:G:A	3.52548e-93	-2.60136e-09	-2.31471
11711314	chr19:11711314:A:G	1.21516e-93	-2.44067	-0.939184
11711445	chr19:11711445:C:T	2.99664e-93	-2.60136e-09	-2.47724
11711497	chr19:11711497:G:C	2.11789e-94	-2.77674	-2.35016
11711625	chr19:11711625:T:C	3.01002e-94	-2.31851	-2.45686
11712015	chr19:11712015:G:A	3.18788e-93	-2.41537	-6.54159e-09
11712208	chr19:11712208:A:G	4.60729e-93	-2.60136e-09	-2.04709
11712232	chr19:11712232:T:G	3.3557e-93	-2.60136e-09	-2.36407
11712268	chr19:11712268:C:T	2.24098e-93	-2.76781	-6.54159e-09
11712692	chr19:11712692:A:G	3.14232e-93	-2.42977	-6.54159e-09
11712822	chr19:11712822:C:T	2.65984e-94	-2.47414	-2.4249
11713790	chr19:11713790:T:G	2.14876e-92	-0.507253	-6.54159e-09
11714115	chr19:11714115:T:A	8.46783e-94	-2.62873	-1.11231
11714132	chr19:11714132:A:G	4.75231e-93	-2.60136e-09	-2.0161
11714329	chr19:11714329:T:C	3.01445e-93	-2.60136e-09	-2.47131
11715492	chr19:11715492:G:A	2.98626e-93	-2.60136e-09	-2.48071
11715907	chr19:11715907:A:G	3.05106e-93	-2.60136e-09	-2.45924
11716000	chr19:11716000:G:A	3.92622e-94	-2.66215	-1.84749
11716143	chr19:11716143:T:C	2.31e-93	-2.73748	-6.54159e-09
11716304	chr19:11716304:T:C	2.55066e-94	-2.66136	-2.27961
11716400	chr19:11716400:G:A	5.91507e-93	-2.60136e-09	-1.79723
11716403	chr19:11716403:C:T	4.77179e-93	-2.60136e-09	-2.01201
11716874	chr19:11716874:C:A	2.03116e-94	-2.83868	-2.33003
11716928	chr19:11716928:C:T	4.32152e-94	-2.76944	-1.64427
11716984	chr19:11716984:T:C	2.49061e-93	-2.6622	-6.54159e-09
11717021	chr19:11717021:G:A	3.82695e-93	-2.60136e-09	-2.23266
11717282	chr19:11717282:A:G	5.77372e-94	-2.81101	-1.31299
11717348	chr19:11717348:T:C	5.30564e-94	-2.20029	-2.00825
11717434	chr19:11717434:G:A	2.5347e-93	-2.64465	-6.54159e-09
11717595	chr19:11717595:A:G	5.72728e-94	-2.19384	-1.93823
11718631	chr19:11718631:TTA:T	2.548e-93	-2.63942	-6.54159e-09
11718691	chr19:11718691:T:C	9.90194e-93	-2.60136e-09	-1.282
11718940	chr19:11718940:T:C	1.08713e-92	-2.60136e-09	-1.1886
11719359	chr19:11719359:G:A	1.74529e-92	-2.60136e-09	-0.715221
11719360	chr19:11719360:T:C	1.75179e-92	-2.60136e-09	-0.711505
11719499	chr19:11719499:A:G	2.44086e-93	-2.68238	-6.54159e-09
11719563	chr19:11719563:C:G	3.72799e-94	-2.78803	-1.77342
11720288	chr19:11720288:C:G	9.35355e-93	-2.60136e-09	-1.33897
11720574	chr19:11720574:T:C	4.51704e-94	-2.82343	-1.54602
11721228	chr19:11721228:G:A	8.17363e-93	-2.60136e-09	-1.47382
11721468	chr19:11721468:A:G	5.34549e-94	-2.26254	-1.93852
11722575	chr19:11722575:C:T	2.92867e-93	-2.50018	-6.54159e-09
11722904	chr19:11722904:G:A	2.39383e-93	-2.70183	-6.54159e-09
11723383	chr19:11723383:A:C	6.71681e-93	-2.60136e-09	-1.67012
11723480	chr19:11723480:C:T	3.12877e-94	-2.59914	-2.13753
11723592	chr19:11723592:T:C	3.79314e-94	-2.74916	-1.79496
11723792	chr19:11723792:G:A	1.04078e-92	-2.60136e-09	-1.23217
11723906	chr19:11723906:T:C	3.45385e-94	-2.17693	-2.4609
11724652	chr19:11724652:A:G	1.6104e-92	-2.60136e-09	-0.79566
11725511	chr19:11725511:A:G	1.12465e-93	-1.20171	-2.25554
11725580	chr19:11725580:T:C	1.98941e-94	-2.82886	-2.36061
11725662	chr19:11725662:G:T	5.36052e-94	-2.16402	-2.03424
11725772	chr19:11725772:C:G	1.64074e-93	-1.29621	-1.78337
11725855	chr19:11725855:A:G	2.15045e-93	-1.04247	-1.76658
11725887	chr19:11725887:G:A	2.10721e-93	-2.82936	-6.54159e-09
11726112	chr19:11726112:G:A	1.80872e-93	-1.08864	-1.89347
11726500	chr19:11726500:G:GGGTTTGGACCTCAGGAAT	1.95819e-93	-1.09787	-1.80483
11726565	chr19:11726565:T:G	1.54681e-93	-1.26073	-1.8778
11726877	chr19:11726877:C:T	2.16366e-93	-0.976118	-1.82681
11727485	chr19:11727485:G:A	3.12016e-93	-2.60136e-09	-2.43684
11728196	chr19:11728196:A:C	3.72369e-93	-2.6705	0.410486
11728331	chr19:11728331:G:A	3.38726e-94	-2.24758	-2.40972
11728410	chr19:11728410:T:C	2.37874e-92	-2.60136e-09	-0.405572
11728586	chr19:11728586:A:T	3.05105e-93	-2.60136e-09	-2.45924
11728712	chr19:11728712:A:G	1.71332e-93	-1.1414	-1.89489
11728780	chr19:11728780:G:A	1.6142e-93	-1.16291	-1.93298
11728795	chr19:11728795:T:G	9.07397e-94	-2.2183	-1.4536
11729107	chr19:11729107:G:A	4.62748e-93	-2.60136e-09	-2.04272
11729263	chr19:11729263:T:C	3.04689e-93	-2.46061	-6.54159e-09
11729950	chr19:11729950:C:T	6.54046e-91	-2.60136e-09	2.90845
11730567	chr19:11730567:C:T	1.57789e-92	-2.60136e-09	-0.816052
11730823	chr19:11730823:T:C	3.05273e-93	-2.60136e-09	-2.45869
11731249	chr19:11731249:T:A	4.05217e-93	-2.17548	-6.54159e-09
11731508	chr19:11731508:C:T	3.08949e-94	-2.31303	-2.43628
11731628	chr19:11731628:C:T	5.15819e-93	-2.60136e-09	-1.93414
11731775	chr19:11731775:T:C	6.43506e-93	-2.60551	0.892546
11732584	chr19:11732584:C:A	2.96143e-94	-2.33328	-2.45836
11733091	chr19:11733091:G:A	4.8675e-92	-2.60136e-09	0.310437
11733107	chr19:11733107:G:A	3.24626e-93	-2.60136e-09	-2.39722
11733791	chr19:11733791:C:T	5.52957e-93	-2.60136e-09	-1.86462
11734316	chr19:11734316:A:G	2.56497e-93	-0.920148	-1.71263
11734630	chr19:11734630:C:T	4.05702e-93	-2.60136e-09	-2.17428
11734819	chr19:11734819:G:A	9.90911e-93	-2.60136e-09	-1.28127
11734835	chr19:11734835:T:G	2.52223e-93	-0.952459	-1.69713
11734862	chr19:11734862:C:T	3.40805e-93	-2.60136e-09	-2.34859
11735158	chr19:11735158:C:T	3.15345e-93	-2.60136e-09	-2.42623
11735230	chr19:11735230:A:G	1.75622e-93	-1.27684	-1.73473
11735284	chr19:11735284:A:AC	3.91822e-94	-2.09657	-2.41511
11735682	chr19:11735682:G:A	2.76995e-93	-0.856057	-1.69984
11735714	chr19:11735714:C:T	4.3675e-92	-2.60136e-09	0.202048
11736007	chr19:11736007:A:ATCTCTACTAAAAAACAAGTC	1.64299e-92	-2.60136e-09	-0.775626
11736162	chr19:11736162:T:A	2.04028e-93	-1.13163	-1.73001
11736166	chr19:11736166:T:C	2.0317e-93	-1.1285	-1.73736
11736201	chr19:11736201:C:T	3.71081e-93	-2.60136e-09	-2.26348
11736362	chr19:11736362:C:CA	1.54573e-93	-1.33937	-1.79986
11736441	chr19:11736441:C:T	6.11496e-94	-2.63307	-1.4335
11736513	chr19:11736513:C:T	1.73611e-92	-2.60136e-09	-0.720498
11736604	chr19:11736604:T:C	6.79475e-94	-1.55608	-2.40508
11736800	chr19:11736800:G:A	6.50199e-94	-1.71814	-2.28706
11736875	chr19:11736875:C:A	3.50128e-93	-2.60136e-09	-2.3216
11736912	chr19:11736912:GAAGAA:G	2.9975e-93	-2.60136e-09	-2.47695
11737313	chr19:11737313:G:A	2.66378e-93	-2.59498	-6.54159e-09
11737581	chr19:11737581:TTTC:T	3.22337e-94	-2.22778	-2.47911
11737609	chr19:11737609:T:A	6.64222e-93	-1.68128	-6.54159e-09
11737824	chr19:11737824:G:A	2.84615e-93	-2.52876	-6.54159e-09
11738429	chr19:11738429:T:G	2.47131e-93	-1.69682	-0.973158
11738679	chr19:11738679:G:A	3.62978e-93	-2.60136e-09	-2.28556
11739020	chr19:11739020:A:G	3.76986e-94	-2.1784	-2.37187
11739026	chr19:11739026:C:A	3.26594e-94	-2.25154	-2.44223
11739342	chr19:11739342:C:T	2.18737e-92	-2.60136e-09	-0.489443
11739760	chr19:11739760:G:A	5.76214e-93	-2.60136e-09	-1.82342
11739928	chr19:11739928:C:G	1.42663e-91	-2.60136e-09	1.38576
11740306	chr19:11740306:A:G	8.20895e-92	-2.60136e-09	0.833082
11740730	chr19:11740730:A:G	5.50773e-94	-1.76168	-2.40949
11740885	chr19:11740885:A:G	4.32108e-93	-2.60136e-09	-2.11122
11741033	chr19:11741033:T:C	4.46628e-94	-2.03766	-2.3431
11741049	chr19:11741049:C:T	6.48906e-94	-1.76173	-2.24547
11741220	chr19:11741220:C:T	2.9882e-93	-2.60136e-09	-2.48006
11741328	chr19:11741328:G:A	3.93549e-94	-2.16332	-2.34395
11741392	chr19:11741392:C:G	5.14372e-94	-1.89789	-2.34164
11741634	chr19:11741634:A:G	3.93697e-94	-2.17296	-2.33394
11741734	chr19:11741734:C:T	2.98847e-93	-2.60136e-09	-2.47997
11741779	chr19:11741779:C:A	1.89515e-94	-2.80904	-2.42898
11741839	chr19:11741839:A:G	4.36513e-93	-2.60136e-09	-2.10108
11741955	chr19:11741955:T:TTG	4.0135e-94	-2.10469	-2.38296
11742366	chr19:11742366:A:G	2.35308e-93	-2.719	-6.54159e-09
11742643	chr19:11742643:C:T	4.25735e-94	-2.13197	-2.2967
11742903	chr19:11742903:C:T	4.12377e-94	-2.14001	-2.32053
11743202	chr19:11743202:A:G	4.11489e-94	-2.14293	-2.31977
11743225	chr19:11743225:C:G	7.27346e-94	-2.25169	-1.64139
11743229	chr19:11743229:A:G	7.29756e-93	-2.60136e-09	-1.58719
11743497	chr19:11743497:C:T	1.85978e-92	-2.60136e-09	-0.651688
11743517	chr19:11743517:C:T	4.32998e-93	-2.60136e-09	-2.10916
11743573	chr19:11743573:T:C	4.29898e-94	-2.09924	-2.3197
11743718	chr19:11743718:T:C	4.10968e-94	-2.14996	-2.31401
11743803	chr19:11743803:T:G	2.34719e-93	-2.72151	-6.54159e-09
11744204	chr19:11744204:A:G	7.1741e-93	-2.60136e-09	-1.60425
11744336	chr19:11744336:C:T	2.1189e-93	-2.82383	-6.54159e-09
11744360	chr19:11744360:C:T	3.15973e-93	-2.60136e-09	-2.42424
11744510	chr19:11744510:A:G	4.09654e-94	-2.14551	-2.32166
11744530	chr19:11744530:A:G	4.13561e-94	-2.13766	-2.32002
11744581	chr19:11744581:G:C	4.05508e-94	-2.17117	-2.30617
11744587	chr19:11744587:A:G	4.05536e-94	-2.1711	-2.30617
11744644	chr19:11744644:C:T	4.10493e-94	-2.16646	-2.29866
11744663	chr19:11744663:C:T	1.03351e-92	-2.60136e-09	-1.23918
11745086	chr19:11745086:C:A	6.03096e-94	-1.91931	-2.1611
11745164	chr19:11745164:G:A	2.98789e-93	-2.60136e-09	-2.48016
11745343	chr19:11745343:C:T	5.09277e-94	-1.95803	-2.29146
11745455	chr19:11745455:A:G	1.8259e-94	-2.81894	-2.4563
11745469	chr19:11745469:G:A	5.01844e-94	-1.98678	-2.27741
11745514	chr19:11745514:G:A	4.63646e-94	-2.02487	-2.31849
11745518	chr19:11745518:C:T	1.5665e-92	-2.60136e-09	-0.823302
11745576	chr19:11745576:C:A	5.32839e-93	-1.90168	-6.54159e-09
11745595	chr19:11745595:A:G	7.1559e-93	-2.60136e-09	-1.60679
11745832	chr19:11745832:A:C	3.07202e-93	-2.60136e-09	-2.45239
11745870	chr19:11745870:T:C	4.195e-94	-2.14283	-2.30059
11746287	chr19:11746287:A:T	7.65827e-93	-1.53894	-6.54159e-09
11746408	chr19:11746408:T:A	4.27427e-93	-2.60136e-09	-2.12212
11746431	chr19:11746431:T:G	4.46315e-93	-2.60136e-09	-2.07888
11746558	chr19:11746558:G:T	5.64787e-94	-1.93732	-2.20872
11746693	chr19:11746693:A:G	4.36861e-94	-2.09664	-2.30623
11746697	chr19:11746697:C:T	4.85618e-93	-2.60136e-09	-1.99448
11746782	chr19:11746782:T:C	4.74485e-94	-2.07916	-2.2411
11746898	chr19:11746898:C:T	4.29947e-93	-2.60136e-09	-2.11624
11747024	chr19:11747024:G:A	3.33015e-93	-2.60136e-09	-2.37171
11747071	chr19:11747071:C:T	4.6376e-93	-2.60136e-09	-2.04053
11747440	chr19:11747440:C:T	3.05668e-93	-2.60136e-09	-2.4574
11747467	chr19:11747467:A:G	6.95179e-94	-2.76654	-1.17177
11747669	chr19:11747669:A:G	4.59232e-94	-2.06981	-2.28311
11747812	chr19:11747812:A:G	3.51098e-94	-2.21396	-2.40745
11748299	chr19:11748299:A:G	2.09021e-93	-2.83746	-6.54159e-09
11748631	chr19:11748631:A:C	3.08098e-93	-2.60136e-09	-2.44948
11748775	chr19:11748775:G:C	4.44517e-94	-2.08687	-2.29863
11748779	chr19:11748779:T:C	2.8735e-94	-2.70823	-2.11356
11748837	chr19:11748837:T:C	4.72243e-94	-2.04496	-2.28003
11748843	chr19:11748843:C:T	2.08578e-93	-2.83959	-6.54159e-09
11748846	chr19:11748846:A:G	2.90118e-94	-2.67899	-2.1332
11748859	chr19:11748859:C:G	4.14314e-94	-2.04455	-2.41131
11748944	chr19:11748944:G:T	4.44387e-94	-2.06411	-2.32168
11748982	chr19:11748982:C:T	4.50194e-94	-2.00103	-2.37178
11749085	chr19:11749085:G:A	5.06123e-94	-1.94345	-2.31225
11749200	chr19:11749200:T:C	6.99375e-93	-2.60136e-09	-1.62971
11749418	chr19:11749418:A:G	3.82213e-94	-2.67729	-1.85922
11749516	chr19:11749516:TG:T	4.70573e-94	-2.04768	-2.28085
11749979	chr19:11749979:G:A	4.59603e-94	-2.0612	-2.29092
11750167	chr19:11750167:A:AT	2.3547e-93	-2.71832	-6.54159e-09
11750326	chr19:11750326:G:A	3.24616e-93	-2.60136e-09	-2.39726
11750471	chr19:11750471:C:T	2.35236e-93	-2.71931	-6.54159e-09
11750788	chr19:11750788:T:C	6.80792e-93	-2.60136e-09	-1.65664
11750908	chr19:11750908:C:T	4.63781e-93	-2.60136e-09	-2.04049
11751051	chr19:11751051:G:T	4.23745e-93	-2.60136e-09	-2.13077
11751120	chr19:11751120:C:T	4.68369e-94	-2.04717	-2.28606
11751129	chr19:11751129:GTTC:G	4.3567e-94	-2.12379	-2.28181
11751288	chr19:11751288:A:G	6.08512e-93	-2.60136e-09	-1.76888
11751529	chr19:11751529:CA:C	4.66804e-94	-2.02689	-2.30969
11751626	chr19:11751626:T:C	3.52598e-93	-2.60136e-09	-2.31457
11752215	chr19:11752215:G:A	6.63457e-94	-2.77667	-1.20835
11752414	chr19:11752414:G:C	4.80087e-94	-2.02355	-2.28496
11752950	chr19:11752950:A:G	2.46498e-93	-1.82025	-0.852301
11753062	chr19:11753062:T:C	4.51682e-94	-2.06737	-2.30213
11753396	chr19:11753396:T:C	3.53939e-93	-2.60136e-09	-2.31077
11753444	chr19:11753444:A:G	4.792e-94	-2.01582	-2.29455
11753509	chr19:11753509:C:T	4.72924e-94	-2.04376	-2.27979
11753697	chr19:11753697:C:A	2.24938e-93	-2.76408	-6.54159e-09
11754117	chr19:11754117:T:C	4.89819e-94	-2.52537	-1.76308
11754192	chr19:11754192:T:G	4.7773e-94	-2.04851	-2.26493
11754683	chr19:11754683:C:A	4.51932e-94	-2.08865	-2.2803
11754744	chr19:11754744:G:A	6.36412e-94	-2.75647	-1.27016
11754792	chr19:11754792:T:G	4.64208e-94	-2.04843	-2.29372
11755042	chr19:11755042:T:C	4.62886e-94	-2.06155	-2.28345
11755086	chr19:11755086:G:A	6.30865e-93	-2.60136e-09	-1.73281
11755095	chr19:11755095:T:A	3.37422e-94	-2.59953	-2.06162
11755171	chr19:11755171:T:G	4.91281e-94	-2.01173	-2.27373
11755323	chr19:11755323:AAAAAAAAAAAAAAAAAG:A	3.08428e-93	-2.60136e-09	-2.44841
11755395	chr19:11755395:C:G	4.32555e-94	-2.00806	-2.40471
11755599	chr19:11755599:A:G	4.80766e-94	-2.01885	-2.28825
11755695	chr19:11755695:G:T	4.77722e-94	-2.05014	-2.26331
11755724	chr19:11755724:C:T	5.02488e-94	-1.97386	-2.28905
11756659	chr19:11756659:G:T	4.67983e-94	-2.04	-2.29406
11756698	chr19:11756698:A:T	4.46028e-94	-2.09135	-2.29075
11756964	chr19:11756964:G:A	4.79165e-94	-2.03096	-2.27948
11756970	chr19:11756970:C:T	2.12915e-93	-2.819	-6.54159e-09
11757037	chr19:11757037:G:T	4.67243e-94	-2.04813	-2.2875
11757063	chr19:11757063:T:C	4.32962e-93	-2.60136e-09	-2.10925
11757422	chr19:11757422:A:G	6.9225e-93	-2.60136e-09	-1.63995
11757812	chr19:11757812:AT:A	4.43465e-94	-2.07104	-2.31683
11757824	chr19:11757824:C:T	3.2012e-93	-2.60136e-09	-2.4112
11757998	chr19:11757998:C:A	4.39395e-94	-2.06834	-2.32875
11758161	chr19:11758161:A:G	4.2139e-94	-2.11276	-2.32617
11758171	chr19:11758171:A:G	3.67151e-94	-2.23564	-2.34107
11758321	chr19:11758321:C:T	2.09013e-93	-2.8375	-6.54159e-09
11758457	chr19:11758457:C:T	4.58763e-93	-2.60136e-09	-2.05137
11758670	chr19:11758670:C:G	2.24132e-94	-2.77677	-2.29348
11759020	chr19:11759020:T:C	2.32657e-93	-2.73033	-6.54159e-09
11759203	chr19:11759203:A:G	1.13291e-92	-2.60136e-09	-1.14736
11759549	chr19:11759549:CA:C	3.3561e-93	-2.60136e-09	-2.36395
11759576	chr19:11759576:A:T	2.55416e-93	-0.49713	-2.13988
11759665	chr19:11759665:C:T	1.64574e-93	-0.657212	-2.41933
11759719	chr19:11759719:T:C	2.84153e-93	-0.579015	-1.95137
11759746	chr19:11759746:T:C	9.37742e-94	-1.69868	-1.94033
11759768	chr19:11759768:T:C	2.06169e-93	-0.565442	-2.28576
11759836	chr19:11759836:G:A	8.40617e-93	0.352772	-1.79853
11759902	chr19:11759902:A:T	1.98525e-92	0.00148588	-0.587886
11759911	chr19:11759911:A:G	8.09333e-94	-2.84164	-0.944632
11760242	chr19:11760242:T:A	7.50548e-93	-2.60136e-09	-1.5591
11760286	chr19:11760286:T:A	1.23e-93	-1.50849	-1.85922
11760328	chr19:11760328:T:A	1.29474e-92	-2.60136e-09	-1.01383
11760355	chr19:11760355:A:G	2.21599e-93	-1.32006	-1.45897
11760586	chr19:11760586:G:C	3.36019e-94	-2.31813	-2.34719
11760786	chr19:11760786:C:T	2.5282e-93	-1.2726	-1.37462
11760787	chr19:11760787:A:G	2.53518e-93	-1.24125	-1.40321
11760824	chr19:11760824:C:T	2.98702e-93	-2.60136e-09	-2.48045
11760939	chr19:11760939:C:A	2.68751e-93	-1.24107	-1.34504
11760992	chr19:11760992:A:G	2.10953e-93	-1.1751	-1.65316
11761032	chr19:11761032:A:G	2.13044e-93	-1.15846	-1.65994
11761195	chr19:11761195:TG:T	2.30168e-93	-0.974297	-1.76679
11761328	chr19:11761328:T:G	2.18607e-93	-1.12768	-1.66495
11761346	chr19:11761346:G:T	2.13119e-93	-1.15661	-1.66144
11761375	chr19:11761375:G:T	2.16526e-93	-1.15723	-1.64495
11761436	chr19:11761436:A:G	8.37618e-93	-2.60136e-09	-1.44934
11761592	chr19:11761592:C:T	3.00623e-93	-2.60136e-09	-2.47404
11761978	chr19:11761978:G:A	3.02625e-93	-2.60136e-09	-2.46741
11762567	chr19:11762567:A:C	2.23015e-93	-1.13955	-1.63311
11762844	chr19:11762844:C:T	9.52993e-93	-2.60136e-09	-1.32029
11763307	chr19:11763307:C:T	5.85136e-94	-2.81346	-1.29718
11763350	chr19:11763350:A:G	2.98742e-93	-2.60136e-09	-2.48032
11763419	chr19:11763419:A:G	2.98742e-93	-2.60136e-09	-2.48032
11763636	chr19:11763636:T:A	6.01525e-93	-2.60136e-09	-1.78043
11763926	chr19:11763926:A:G	6.09111e-94	-2.81822	-1.25226
11763927	chr19:11763927:T:C	5.50765e-93	-2.60136e-09	-1.86859
11763953	chr19:11763953:T:C	6.06276e-93	-2.60136e-09	-1.77256
11764054	chr19:11764054:A:T	2.98735e-93	-2.60136e-09	-2.48034
11764142	chr19:11764142:C:T	6.04603e-93	-2.60136e-09	-1.77533
11764232	chr19:11764232:T:C	3.41038e-93	-2.60136e-09	-2.3479
11764305	chr19:11764305:G:C	5.30901e-93	-2.60136e-09	-1.90532
11764372	chr19:11764372:C:T	7.34254e-93	-2.60136e-09	-1.58104
11764527	chr19:11764527:T:C	2.98622e-93	-2.60136e-09	-2.48072
11764552	chr19:11764552:T:C	8.42913e-93	-2.60136e-09	-1.44303
11764644	chr19:11764644:C:T	2.98695e-93	-2.60136e-09	-2.48047
11764654	chr19:11764654:G:A	6.6608e-93	-2.60136e-09	-1.67849
11764718	chr19:11764718:A:G	3.7394e-93	-2.60136e-09	-2.2558
11764886	chr19:11764886:A:C	3.00752e-93	-2.60136e-09	-2.47361
11764894	chr19:11764894:T:C	3.00809e-93	-2.60136e-09	-2.47342
11765218	chr19:11765218:G:A	8.27391e-93	-2.60136e-09	-1.46162
11765301	chr19:11765301:G:A	3.04783e-93	-2.60136e-09	-2.4603
11765412	chr19:11765412:T:C	2.98796e-93	-2.60136e-09	-2.48014
11765571	chr19:11765571:G:GCTC	4.96175e-93	-2.60136e-09	-1.97297
11765685	chr19:11765685:C:T	3.04962e-93	-2.60136e-09	-2.45971
11765693	chr19:11765693:T:G	2.9895e-93	-2.60136e-09	-2.47962
11765891	chr19:11765891:A:G	4.37612e-93	-2.60136e-09	-2.09857
11765940	chr19:11765940:A:G	4.73649e-93	-2.01943	-6.54159e-09
11766042	chr19:11766042:G:A	9.92087e-93	-1.28009	-6.54159e-09
11766110	chr19:11766110:G:A	2.52982e-93	-2.64658	-6.54159e-09
11766305	chr19:11766305:C:T	1.22819e-93	-2.7166	-0.652583
11766310	chr19:11766310:C:G	1.415e-92	-2.60136e-09	-0.925012
11767280	chr19:11767280:T:G	1.20789e-93	-2.78424	-0.601615
11767312	chr19:11767312:G:A	2.99848e-93	-2.60136e-09	-2.47662
11767365	chr19:11767365:G:C	3.02858e-93	-2.60136e-09	-2.46663
11767666	chr19:11767666:T:C	3.0112e-93	-2.60136e-09	-2.47239
11767767	chr19:11767767:T:C	3.00169e-93	-2.60136e-09	-2.47555
11767964	chr19:11767964:G:A	7.99865e-93	-2.60136e-09	-1.49546
11768595	chr19:11768595:C:T	1.93136e-92	-2.60136e-09	-0.61392
11768605	chr19:11768605:G:T	1.48577e-93	-2.7056	-0.473187
11768799	chr19:11768799:C:CT	3.09962e-93	-2.60136e-09	-2.44345
11768817	chr19:11768817:G:A	1.55505e-93	-2.69407	-0.439154
11768914	chr19:11768914:T:C	1.00229e-93	-2.69247	-0.879977
11768998	chr19:11768998:A:C	3.15007e-93	-2.60136e-09	-2.42731
11769110	chr19:11769110:A:G	6.02698e-93	-2.80335	1.02487
11769197	chr19:11769197:C:T	1.5106e-93	-2.69873	-0.463491
11769233	chr19:11769233:A:C	3.09962e-93	-2.60136e-09	-2.44345
11769489	chr19:11769489:A:G	5.48851e-93	-2.60136e-09	-1.87207
11769659	chr19:11769659:C:G	1.23128e-92	-2.79412	1.73003
11769761	chr19:11769761:C:T	7.00191e-94	-2.82981	-1.10132
11769864	chr19:11769864:C:T	1.17151e-92	-2.79388	1.68003
11769925	chr19:11769925:C:T	1.01941e-92	-2.80904	1.55613
11769963	chr19:11769963:C:T	1.31097e-93	-2.6965	-0.607461
11770094	chr19:11770094:C:G	3.09962e-93	-2.60136e-09	-2.44345
11770099	chr19:11770099:A:G	5.18844e-94	-2.83924	-1.39165
11770335	chr19:11770335:C:T	1.42828e-93	-2.72478	-0.493471
11770342	chr19:11770342:T:C	1.12079e-92	-2.78637	1.62826
11770397	chr19:11770397:T:C	1.08536e-92	-2.79695	1.60672
11770531	chr19:11770531:A:G	1.04933e-92	-2.80332	1.57933
11770621	chr19:11770621:A:G	1.03124e-92	-2.7984	1.55702
11770648	chr19:11770648:A:G	4.13281e-93	-2.60136e-09	-2.15577
11770709	chr19:11770709:C:T	1.13886e-92	-2.7659	1.62379
11770902	chr19:11770902:T:C	9.87167e-93	-2.60136e-09	-1.28506
11771304	chr19:11771304:A:G	2.09381e-93	-2.83574	-6.54159e-09
11771374	chr19:11771374:C:G	3.38529e-94	-2.62082	-2.03705
11771425	chr19:11771425:G:A	1.21204e-92	-2.79366	1.71382
11771441	chr19:11771441:G:A	4.09547e-93	-2.60136e-09	-2.16485
11771477	chr19:11771477:A:G	1.09375e-92	-2.78601	1.60348
11771546	chr19:11771546:C:T	1.11726e-92	-2.77983	1.61857
11771604	chr19:11771604:G:A	3.09996e-93	-2.60136e-09	-2.44334
11771665	chr19:11771665:A:AAG	3.11247e-93	-2.60136e-09	-2.43931
11771727	chr19:11771727:C:T	3.4483e-94	-2.63189	-2.00754
11771762	chr19:11771762:T:A	3.56191e-94	-2.63257	-1.97445
11771781	chr19:11771781:A:G	3.37532e-94	-2.64229	-2.01854
11771792	chr19:11771792:A:G	3.71323e-94	-2.6284	-1.93701
11771851	chr19:11771851:A:G	4.0916e-93	-2.60136e-09	-2.16579
11771904	chr19:11771904:T:C	3.44482e-94	-2.64268	-1.99776
11771939	chr19:11771939:C:G	3.18557e-94	-2.63048	-2.08821
11771971	chr19:11771971:T:C	3.47568e-94	-2.63444	-1.99708
11772017	chr19:11772017:C:T	3.59045e-94	-2.63243	-1.96661
11772140	chr19:11772140:A:C	3.47898e-94	-2.63287	-1.9977
11772192	chr19:11772192:C:CTT	3.43017e-94	-2.63175	-2.01296
11772348	chr19:11772348:G:A	3.44237e-94	-2.64081	-2.00034
11772824	chr19:11772824:T:C	1.63655e-93	-2.84207	-0.240072
11772845	chr19:11772845:A:G	3.34013e-94	-2.66272	-2.00859
11772897	chr19:11772897:C:A	5.59827e-93	-2.60136e-09	-1.85227
11772940	chr19:11772940:T:C	3.33514e-94	-2.6474	-2.0254
11773080	chr19:11773080:T:C	3.41403e-94	-2.63396	-2.01546
11773108	chr19:11773108:A:G	3.00421e-94	-2.74887	-2.02843
11773203	chr19:11773203:G:A	3.26099e-94	-2.62806	-2.06722
11773329	chr19:11773329:T:G	4.14058e-93	-2.60136e-09	-2.15389
11773709	chr19:11773709:C:T	3.4803e-94	-2.62705	-2.00315
11774338	chr19:11774338:T:A	8.64553e-93	-1.41769	-6.54159e-09
11774424	chr19:11774424:A:G	3.41737e-94	-2.63392	-2.01452
11774449	chr19:11774449:T:G	1.35276e-92	-2.60136e-09	-0.969997
11774450	chr19:11774450:C:G	3.41835e-94	-2.63972	-2.00843
11774556	chr19:11774556:G:A	1.92751e-92	-2.60136e-09	-0.615914
11774593	chr19:11774593:C:T	2.23582e-93	-2.77012	-6.54159e-09
11774962	chr19:11774962:G:A	2.71524e-94	-2.65858	-2.21985
11775161	chr19:11775161:G:C	4.10155e-93	-2.60136e-09	-2.16336
11775360	chr19:11775360:C:T	1.53451e-93	-2.7089	-0.437622
11775574	chr19:11775574:C:T	3.12741e-93	-2.60136e-09	-2.43452
11775658	chr19:11775658:T:C	3.14057e-94	-2.72143	-2.01148
11775834	chr19:11775834:A:G	3.12657e-94	-2.67929	-2.05808
11775889	chr19:11775889:A:G	4.0695e-93	-2.60136e-09	-2.17121
11776039	chr19:11776039:T:C	3.39794e-94	-2.63983	-2.01432
11776106	chr19:11776106:T:A	2.99501e-93	-2.60136e-09	-2.47778
11776397	chr19:11776397:T:G	2.99327e-93	-2.60136e-09	-2.47836
11777001	chr19:11777001:T:C	3.20729e-94	-2.61502	-2.09687
11777009	chr19:11777009:C:T	2.15031e-93	-2.80912	-6.54159e-09
11777141	chr19:11777141:T:G	4.0909e-93	-2.60136e-09	-2.16596
11777229	chr19:11777229:G:A	3.83647e-94	-2.61692	-1.91584
11777252	chr19:11777252:A:G	3.17259e-93	-2.42018	-6.54159e-09
11777595	chr19:11777595:A:T	1.2116e-92	-2.60136e-09	-1.0802
11777703	chr19:11777703:G:C	8.09479e-93	-2.60136e-09	-1.48351
11777747	chr19:11777747:T:A	2.25116e-93	-2.76328	-6.54159e-09
11778074	chr19:11778074:A:T	3.49573e-94	-2.65976	-1.96601
11778532	chr19:11778532:C:T	8.75705e-94	-2.73344	-0.974012
11778559	chr19:11778559:A:G	3.01179e-93	-2.60136e-09	-2.47219
11778617	chr19:11778617:G:A	9.00862e-93	-2.60136e-09	-1.37655
11779327	chr19:11779327:A:G	3.00918e-93	-2.60136e-09	-2.47306
11779328	chr19:11779328:A:G	3.54667e-93	-2.60136e-09	-2.30872
11779465	chr19:11779465:G:A	2.15876e-93	-2.80519	-6.54159e-09
11779542	chr19:11779542:G:A	3.02606e-93	-2.60136e-09	-2.46747
11779813	chr19:11779813:G:A	4.93561e-94	-2.69999	-1.58085
11780091	chr19:11780091:A:G	1.07483e-92	-2.60136e-09	-1.19998
11780168	chr19:11780168:G:A	3.01488e-93	-2.60136e-09	-2.47117
11780188	chr19:11780188:G:A	1.19514e-93	-2.82583	-0.570635
11780407	chr19:11780407:C:T	3.01345e-93	-2.60136e-09	-2.47164
11782014	chr19:11782014:G:A	3.55269e-93	-2.60136e-09	-2.30702
11782080	chr19:11782080:T:C	2.89764e-93	-2.51083	-6.54159e-09
11782200	chr19:11782200:A:G	1.42101e-92	-2.60136e-09	-0.920778
11782574	chr19:11782574:A:G	1.23585e-93	-2.84129	-0.52168
11782740	chr19:11782740:T:C	5.99725e-94	-2.56187	-1.52415
11782751	chr19:11782751:T:C	3.00404e-93	-2.60136e-09	-2.47477
11783047	chr19:11783047:C:T	2.24503e-94	-2.61516	-2.45344
11783382	chr19:11783382:C:T	1.93844e-92	-2.60136e-09	-0.610261
11783447	chr19:11783447:C:A	3.00525e-93	-2.60136e-09	-2.47437
11783487	chr19:11783487:A:C	3.5738e-93	-2.60136e-09	-2.3011
11783513	chr19:11783513:G:A	3.01421e-93	-2.60136e-09	-2.47139
11783720	chr19:11783720:C:G	3.33298e-94	-2.64891	-2.02454
11784063	chr19:11784063:G:A	3.70439e-94	-2.61005	-1.95775
11784369	chr19:11784369:TTGTC:T	6.85486e-94	-2.84186	-1.1105
11784471	chr19:11784471:T:A	6.22875e-93	-2.60136e-09	-1.74555
11784542	chr19:11784542:G:A	5.19101e-93	-2.60136e-09	-1.9278
11785160	chr19:11785160:G:A	9.75325e-93	-2.60136e-09	-1.29713
11785181	chr19:11785181:T:C	3.49479e-93	-2.60136e-09	-2.32346
11785218	chr19:11785218:G:A	3.18423e-93	-2.60136e-09	-2.41652
11785276	chr19:11785276:A:G	3.778e-93	-2.60136e-09	-2.24553
11785309	chr19:11785309:C:A	2.47194e-93	-2.75717	0.087446
11785637	chr19:11785637:C:T	3.80733e-93	-2.60136e-09	-2.2378
11785678	chr19:11785678:C:T	3.19061e-93	-2.60136e-09	-2.41452
11785784	chr19:11785784:G:T	8.58941e-93	-2.60136e-09	-1.4242
11785814	chr19:11785814:C:T	2.00078e-94	-2.83282	-2.35095
11785854	chr19:11785854:C:G	3.56434e-93	-2.60136e-09	-2.30375
11786448	chr19:11786448:A:T	3.13411e-93	-2.60136e-09	-2.43238
11786562	chr19:11786562:T:C	3.43217e-93	-2.34153	-6.54159e-09
11787345	chr19:11787345:T:C	3.14651e-93	-2.60136e-09	-2.42844
11788020	chr19:11788020:A:G	4.75015e-93	-2.79597	0.779416
11788561	chr19:11788561:A:G	7.83577e-94	-2.70012	-1.11849
11788585	chr19:11788585:A:G	2.09737e-93	-2.83404	-6.54159e-09
11788812	chr19:11788812:T:C	9.17847e-93	-2.76581	1.40794
11788981	chr19:11788981:A:C	3.53253e-93	-2.60136e-09	-2.31271
11789141	chr19:11789141:T:C	3.0117e-93	-2.60136e-09	-2.47222
11789662	chr19:11789662:A:G	3.52935e-93	-2.60136e-09	-2.31362
11789853	chr19:11789853:T:A	2.9864e-93	-2.60136e-09	-2.48066
11790319	chr19:11790319:A:T	4.82977e-94	-2.81827	-1.48425
11790424	chr19:11790424:T:C	3.53253e-93	-2.60136e-09	-2.31271
11790625	chr19:11790625:C:T	4.11646e-94	-2.76995	-1.69237
11790664	chr19:11790664:G:T	3.86107e-93	-2.60136e-09	-2.22378
11790810	chr19:11790810:T:C	1.78788e-94	-2.84001	-2.45627
11791002	chr19:11791002:A:G	6.80962e-93	-2.60136e-09	-1.65639
11791453	chr19:11791453:A:C	3.49552e-93	-2.60136e-09	-2.32325
11791513	chr19:11791513:A:G	8.23095e-93	-2.77047	1.30364
11791763	chr19:11791763:C:T	3.4775e-93	-2.60136e-09	-2.32841
11791986	chr19:11791986:A:C	3.16069e-92	-0.121355	-6.54159e-09
11792756	chr19:11792756:A:G	4.19436e-93	-2.77353	0.63254
11792786	chr19:11792786:C:A	3.27871e-93	-2.7914	0.404116
11793082	chr19:11793082:AAAG:A	5.17655e-93	-2.60136e-09	-1.93059
11793093	chr19:11793093:GAA:G	8.90168e-93	-2.60136e-09	-1.38849
11793555	chr19:11793555:A:G	2.29526e-93	-2.74388	-6.54159e-09
11793720	chr19:11793720:T:C	2.19905e-93	-2.7867	-6.54159e-09
11793970	chr19:11793970:G:C	1.48208e-92	-2.60136e-09	-0.878699
11794045	chr19:11794045:G:T	4.68914e-93	-1.4517	-0.577783
11794057	chr19:11794057:C:A	4.74507e-93	-2.60136e-09	-2.01762
11794274	chr19:11794274:G:A	3.88325e-94	-2.14132	-2.37932
11794528	chr19:11794528:A:G	2.0826e-94	-2.77732	-2.36638
11794902	chr19:11794902:A:G	2.43444e-92	-2.60136e-09	-0.382428
11795068	chr19:11795068:G:A	2.15101e-93	-2.80879	-6.54159e-09
11795115	chr19:11795115:A:G	4.6054e-93	-1.46998	-0.57752
11795669	chr19:11795669:C:T	3.73322e-94	-2.16787	-2.39217
11795873	chr19:11795873:GT:G	3.85597e-94	-2.08643	-2.44126
11796087	chr19:11796087:T:G	4.06049e-94	-2.09465	-2.38136
11796859	chr19:11796859:G:A	3.03181e-93	-2.46557	-6.54159e-09
11796867	chr19:11796867:G:A	4.63135e-93	-1.42683	-0.615053
11796906	chr19:11796906:C:T	2.13777e-94	-2.78222	-2.33533
11796977	chr19:11796977:T:C	4.06868e-94	-2.08852	-2.38548
11797034	chr19:11797034:T:C	3.00103e-93	-2.60136e-09	-2.47577
11797055	chr19:11797055:A:G	4.21379e-94	-2.06949	-2.36946
11797089	chr19:11797089:T:A	4.16935e-94	-2.07656	-2.373
11797322	chr19:11797322:G:A	3.30977e-93	-2.60136e-09	-2.37785
11797582	chr19:11797582:A:G	3.95444e-94	-2.11937	-2.3831
11797734	chr19:11797734:A:C	7.57211e-93	-2.60136e-09	-1.55026
11797955	chr19:11797955:A:G	4.55948e-94	-2.36024	-1.99987
11798201	chr19:11798201:T:C	2.16484e-93	-2.80238	-6.54159e-09
11798307	chr19:11798307:A:G	2.18555e-93	-2.79286	-6.54159e-09
11798401	chr19:11798401:A:G	4.80425e-93	-2.60136e-09	-2.00523
11798757	chr19:11798757:G:A	4.3162e-94	-2.12983	-2.28511
11798793	chr19:11798793:C:A	6.94346e-93	-1.42345	-0.213478
11799016	chr19:11799016:C:G	3.33877e-93	-2.60136e-09	-2.36913
11799448	chr19:11799448:G:A	3.7444e-93	-2.60136e-09	-2.25447
11799636	chr19:11799636:A:T	6.39322e-94	-2.00691	-2.01516
11799664	chr19:11799664:G:A	2.04451e-94	-2.79019	-2.37196
11799679	chr19:11799679:C:T	2.12545e-94	-2.78006	-2.34327
11799826	chr19:11799826:G:C	7.20355e-93	-2.60136e-09	-1.60015
11800163	chr19:11800163:TTTCTC:T	6.98589e-93	-2.60136e-09	-1.63084
11800490	chr19:11800490:T:A	3.72296e-93	-2.60136e-09	-2.26021
11800681	chr19:11800681:C:T	1.56921e-92	-0.821572	-6.54159e-09
11800731	chr19:11800731:A:T	4.07367e-94	-2.15469	-2.31808
11800735	chr19:11800735:A:G	8.27541e-93	-2.60136e-09	-1.46144
11800743	chr19:11800743:C:T	2.99943e-93	-2.60136e-09	-2.47631
11800812	chr19:11800812:T:C	4.49088e-94	-2.09968	-2.27559
11801436	chr19:11801436:C:A	5.03029e-94	-2.72275	-1.53909
11801847	chr19:11801847:T:C	7.53742e-93	-2.60136e-09	-1.55485
11801891	chr19:11801891:A:G	2.10418e-94	-2.73112	-2.40227
11803241	chr19:11803241:C:A	3.07765e-93	-2.60136e-09	-2.45056
11803263	chr19:11803263:G:A	3.29441e-93	-2.60136e-09	-2.3825
11803280	chr19:11803280:G:C	5.24071e-94	-2.39366	-1.8272
11803437	chr19:11803437:C:T	3.30061e-93	-2.60136e-09	-2.38062
11803902	chr19:11803902:G:A	5.39271e-93	-2.60136e-09	-1.88968
11804071	chr19:11804071:T:C	3.01121e-94	-2.46685	-2.30812
11804370	chr19:11804370:G:A	2.78324e-94	-2.53503	-2.31867
11804550	chr19:11804550:G:A	6.9148e-93	-2.60136e-09	-1.64107
11805773	chr19:11805773:G:T	3.13306e-93	-2.60136e-09	-2.43272
11806075	chr19:11806075:C:T	2.51307e-93	-2.65323	-6.54159e-09
11806404	chr19:11806404:C:T	3.40931e-93	-2.60136e-09	-2.34822
11807278	chr19:11807278:AT:A	7.38987e-94	-2.83632	-1.04089
11807770	chr19:11807770:T:C	5.81336e-93	-2.60136e-09	-1.81457
11807869	chr19:11807869:G:A	3.01495e-93	-2.60136e-09	-2.47114
11807939	chr19:11807939:G:C	4.83814e-94	-2.71522	-1.58556
11808063	chr19:11808063:C:A	2.02927e-93	-2.8333	-0.0337469
11808675	chr19:11808675:G:C	2.98626e-93	-2.60136e-09	-2.48071
11808805	chr19:11808805:T:A	2.40275e-94	-2.52007	-2.48062
11808823	chr19:11808823:C:T	2.99823e-93	-2.60136e-09	-2.47671
11808965	chr19:11808965:G:A	3.98981e-93	-2.60136e-09	-2.19099
11809805	chr19:11809805:C:T	3.15555e-93	-2.60136e-09	-2.42557
11810065	chr19:11810065:G:A	2.24196e-94	-2.76748	-2.30248
11810418	chr19:11810418:G:A	5.48689e-93	-2.60136e-09	-1.87237
11810457	chr19:11810457:C:T	5.86034e-94	-2.81373	-1.29538
11811029	chr19:11811029:C:A	3.02595e-93	-2.60136e-09	-2.4675
11811798	chr19:11811798:G:A	5.92884e-93	-1.79713	0.00223272
11812155	chr19:11812155:C:T	7.46761e-93	-2.60136e-09	-1.56415
11812246	chr19:11812246:A:G	1.08124e-92	-2.60136e-09	-1.19403
11813364	chr19:11813364:C:G	6.04815e-94	-2.815	-1.26256
11813934	chr19:11813934:G:A	3.0651e-94	-2.43691	-2.32032
11814234	chr19:11814234:C:G	1.48403e-92	-2.60136e-09	-0.877383
11814897	chr19:11814897:G:A	2.72757e-94	-2.53451	-2.3394
11814900	chr19:11814900:T:C	3.71455e-94	-2.81572	-1.74934
11815056	chr19:11815056:G:A	2.88706e-94	-2.43913	-2.37795
11815623	chr19:11815623:G:A	3.03042e-93	-2.60136e-09	-2.46603
11815632	chr19:11815632:C:T	8.48205e-93	-2.60136e-09	-1.43678
11815720	chr19:11815720:T:C	9.31243e-94	-2.70861	-0.937355
11815761	chr19:11815761:G:A	1.02647e-92	-2.60136e-09	-1.24602
11815793	chr19:11815793:C:T	7.05407e-94	-2.77015	-1.15356
11815819	chr19:11815819:C:T	3.20398e-93	-2.60136e-09	-2.41034
11816001	chr19:11816001:G:A	2.4989e-92	-2.60136e-09	-0.356293
11816493	chr19:11816493:G:A	3.57391e-93	-2.30107	-6.54159e-09
11816790	chr19:11816790:C:T	2.78032e-94	-2.5348	-2.31995
11816849	chr19:11816849:C:T	2.50327e-94	-2.80629	-2.15342
11817416	chr19:11817416:T:C	2.08703e-94	-2.68233	-2.45924
11817543	chr19:11817543:G:T	3.22417e-93	-2.60136e-09	-2.40405
11817553	chr19:11817553:C:T	1.60049e-93	-2.82908	-0.275336
11817581	chr19:11817581:A:T	9.32421e-93	-2.60136e-09	-1.34211
11817997	chr19:11817997:A:G	2.49866e-94	-2.8067	-2.15486
11818261	chr19:11818261:A:G	5.04697e-94	-1.77791	-2.48061
11818518	chr19:11818518:G:A	2.19202e-93	-2.7899	-6.54159e-09
11818587	chr19:11818587:T:A	3.15736e-93	-2.60136e-09	-2.42499
11818668	chr19:11818668:G:A	9.3511e-93	-2.60136e-09	-1.33923
11818841	chr19:11818841:A:G	2.38402e-93	-2.70594	-6.54159e-09
11819150	chr19:11819150:A:G	2.74932e-94	-2.53679	-2.32917
11819184	chr19:11819184:G:A	5.54973e-93	-2.60136e-09	-1.86098
11819663	chr19:11819663:G:T	3.02595e-93	-2.60136e-09	-2.4675
11819715	chr19:11819715:C:T	7.7141e-93	-2.79022	1.25854
11820087	chr19:11820087:C:T	6.18088e-93	-2.60136e-09	-1.75327
11820262	chr19:11820262:G:C	2.13027e-93	-2.813	-0.00548169
11820268	chr19:11820268:G:C	5.50034e-93	-2.60136e-09	-1.86992
11820278	chr19:11820278:G:A	2.99703e-93	-2.60136e-09	-2.47711
11820298	chr19:11820298:G:A	6.74429e-93	-2.79675	1.13071
11820334	chr19:11820334:A:G	3.02595e-93	-2.60136e-09	-2.4675
11820362	chr19:11820362:A:G	6.77319e-94	-2.81899	-1.14535
11820464	chr19:11820464:C:T	3.15339e-93	-2.60136e-09	-2.42625
11820505	chr19:11820505:G:A	3.02632e-93	-2.60136e-09	-2.46738
11821279	chr19:11821279:G:A	8.46064e-93	-2.60136e-09	-1.4393
11821341	chr19:11821341:G:C	5.25692e-93	-2.60136e-09	-1.91518
11821677	chr19:11821677:A:AC	2.66472e-92	-0.292045	-6.54159e-09
11821977	chr19:11821977:T:C	3.14852e-93	-2.60136e-09	-2.42779
11822038	chr19:11822038:T:A	8.63984e-93	-1.614	0.195658
11822223	chr19:11822223:A:G	2.78975e-94	-2.53501	-2.31635
11822318	chr19:11822318:C:T	3.14233e-93	-2.60136e-09	-2.42976
11822432	chr19:11822432:A:G	1.48403e-92	-2.60136e-09	-0.877383
11823315	chr19:11823315:A:G	1.88835e-94	-2.76208	-2.47953
11823347	chr19:11823347:T:C	3.13158e-93	-2.60136e-09	-2.43319
11823362	chr19:11823362:C:A	1.123e-92	-2.60136e-09	-1.15614
11823903	chr19:11823903:G:A	1.07914e-92	-2.60136e-09	-1.19598
11823940	chr19:11823940:C:T	7.19624e-92	0.701415	-6.54159e-09
11824202	chr19:11824202:G:A	3.05385e-93	-2.45833	-6.54159e-09
11824241	chr19:11824241:A:ATATGC	7.55848e-93	-1.55206	-6.54159e-09
11824677	chr19:11824677:A:C	6.1397e-94	-2.76733	-1.29521
11824853	chr19:11824853:G:A	3.48813e-93	-2.60136e-09	-2.32536
11825443	chr19:11825443:ATCATACC:A	2.45697e-94	-2.70588	-2.2725
11825616	chr19:11825616:A:C	9.32589e-93	-2.60136e-09	-1.34193
11825636	chr19:11825636:A:G	9.37641e-93	-2.60136e-09	-1.33653
11825700	chr19:11825700:T:A	9.24683e-93	-1.4392	0.0887522
11825800	chr19:11825800:TTC:T	2.26073e-93	-2.75904	-6.54159e-09
11826101	chr19:11826101:G:A	7.09749e-94	-2.81061	-1.10696
11826604	chr19:11826604:T:C	6.06554e-94	-2.81847	-1.25622
11826627	chr19:11826627:G:A	5.52874e-94	-2.80763	-1.35972
11827212	chr19:11827212:T:C	6.2263e-94	-2.82218	-1.22636
11827268	chr19:11827268:TAGTC:T	6.35643e-94	-2.81959	-1.20826
11827294	chr19:11827294:C:G	6.8852e-93	-2.60136e-09	-1.64535
11827302	chr19:11827302:A:G	6.36498e-94	-2.81543	-1.21108
11827310	chr19:11827310:G:A	6.42885e-94	-2.81807	-1.19845
11827326	chr19:11827326:G:A	6.7802e-94	-2.81345	-1.14986
11827447	chr19:11827447:A:G	7.4008e-94	-2.82597	-1.04976
11827843	chr19:11827843:G:A	7.39378e-94	-2.79453	-1.08214
11828199	chr19:11828199:G:A	3.02606e-93	-2.60136e-09	-2.46747
11828302	chr19:11828302:T:TC	2.03217e-94	-2.69626	-2.47195
11828334	chr19:11828334:G:A	5.59493e-94	-2.81135	-1.34411
11828614	chr19:11828614:A:G	5.20147e-93	-2.60136e-09	-1.92579
11828647	chr19:11828647:G:A	1.1215e-92	-2.60136e-09	-1.15748
11828663	chr19:11828663:T:G	6.65708e-94	-2.82365	-1.15798
11828766	chr19:11828766:C:T	6.51269e-93	-2.60136e-09	-1.70098
11828887	chr19:11828887:C:T	2.50138e-92	-0.355301	-6.54159e-09
11828964	chr19:11828964:A:G	7.06423e-94	-2.82077	-1.1015
11829064	chr19:11829064:A:G	4.88672e-94	-1.81125	-2.47954
11829419	chr19:11829419:G:A	7.13263e-94	-2.81735	-1.09528
11829455	chr19:11829455:A:G	2.52405e-94	-2.80372	-2.14773
11829819	chr19:11829819:T:C	1.11486e-92	-2.60136e-09	-1.16341
11829946	chr19:11829946:G:A	2.67005e-94	-2.58502	-2.3102
11829951	chr19:11829951:T:C	7.52155e-93	-2.60136e-09	-1.55696
11830047	chr19:11830047:C:T	3.02595e-93	-2.60136e-09	-2.4675
11830048	chr19:11830048:G:A	6.76325e-94	-2.8164	-1.14941
11830115	chr19:11830115:G:T	8.99384e-93	-2.60136e-09	-1.37819
11830347	chr19:11830347:T:C	8.74275e-93	-2.60136e-09	-1.4065
11830441	chr19:11830441:A:G	9.39254e-94	-2.82069	-0.816711
11830717	chr19:11830717:C:G	1.25863e-93	-2.83201	-0.512702
11830802	chr19:11830802:G:A	6.78289e-94	-2.81232	-1.15059
11830860	chr19:11830860:A:G	6.60772e-94	-2.81843	-1.17064
11830939	chr19:11830939:T:A	6.55526e-92	-2.60136e-09	0.608125
11831052	chr19:11831052:G:A	6.77969e-94	-2.81502	-1.14837
11831439	chr19:11831439:C:G	2.4976e-94	-2.7105	-2.25148
11831547	chr19:11831547:A:G	2.29329e-94	-2.71951	-2.32782
11831800	chr19:11831800:A:C	2.24303e-94	-2.72735	-2.34214
11831956	chr19:11831956:G:A	2.52339e-94	-2.80092	-2.15079
11832070	chr19:11832070:T:C	4.55201e-93	-2.60136e-09	-2.05916
11832567	chr19:11832567:G:A	3.05176e-93	-2.60136e-09	-2.45901
11832882	chr19:11832882:G:A	2.45643e-94	-2.53771	-2.4409
11833008	chr19:11833008:G:A	6.53534e-94	-2.82789	-1.1722
11833251	chr19:11833251:A:G	6.79652e-94	-2.814	-1.1469
11833455	chr19:11833455:T:C	3.02081e-93	-2.60136e-09	-2.4692
11833507	chr19:11833507:G:A	6.76526e-94	-2.82084	-1.14468
11833941	chr19:11833941:T:A	9.369e-93	-2.60136e-09	-1.33732
11834074	chr19:11834074:T:A	8.65026e-93	-2.60136e-09	-1.41714
11834091	chr19:11834091:C:A	2.5317e-94	-2.81749	-2.13093
11834451	chr19:11834451:A:T	2.00366e-93	-2.79352	-0.0862343
11834652	chr19:11834652:G:A	2.98636e-93	-2.60136e-09	-2.48067
11834672	chr19:11834672:A:G	6.58991e-94	-2.81644	-1.17534
11835249	chr19:11835249:C:T	3.16848e-93	-2.60136e-09	-2.42148
11835551	chr19:11835551:T:C	5.32394e-93	-2.80135	0.898836
11835578	chr19:11835578:A:G	6.63637e-94	-2.82083	-1.16392
11835765	chr19:11835765:T:C	3.16717e-94	-2.58711	-2.13737
11836165	chr19:11836165:C:A	4.88938e-94	-2.75355	-1.5367
11836308	chr19:11836308:C:G	3.05518e-94	-2.78228	-1.9782
11836467	chr19:11836467:A:G	6.81693e-94	-2.81937	-1.13853
11836590	chr19:11836590:G:A	3.01448e-93	-2.60136e-09	-2.4713
11836676	chr19:11836676:G:T	6.5819e-94	-2.82385	-1.16914
11836721	chr19:11836721:T:C	6.77921e-94	-2.8165	-1.14696
11837258	chr19:11837258:T:G	1.59571e-93	-2.82921	-0.278198
11837280	chr19:11837280:A:G	2.64639e-94	-2.54622	-2.3579
11837574	chr19:11837574:C:T	2.66993e-94	-2.53967	-2.35559
11837677	chr19:11837677:G:T	2.36804e-94	-2.73011	-2.28515
11838098	chr19:11838098:ATATATTTG:A	3.3772e-93	-2.60136e-09	-2.35768
11838601	chr19:11838601:T:C	2.71714e-94	-2.54472	-2.33301
11838633	chr19:11838633:A:C	7.99164e-93	-1.49633	-6.54159e-09
11838967	chr19:11838967:T:C	1.03671e-93	-2.556	-0.982674
11839527	chr19:11839527:G:A	6.56725e-93	-1.69263	-6.54159e-09
11839683	chr19:11839683:G:A	8.23328e-93	-1.46654	-6.54159e-09
11839710	chr19:11839710:T:C	5.40453e-94	-2.53552	-1.65456
11840093	chr19:11840093:C:T	3.98484e-93	-2.60136e-09	-2.19223
11840371	chr19:11840371:C:A	5.24423e-94	-2.83155	-1.38864
11840655	chr19:11840655:A:G	5.49131e-94	-2.55481	-1.61934
11840711	chr19:11840711:T:A	4.05959e-93	-2.17365	-6.54159e-09
11840762	chr19:11840762:G:A	3.03149e-93	-2.60136e-09	-2.46568
11841219	chr19:11841219:C:T	8.93122e-93	-2.60136e-09	-1.38518
11841306	chr19:11841306:G:A	3.21817e-94	-2.31455	-2.39395
11841322	chr19:11841322:G:A	3.00813e-93	-2.60136e-09	-2.47341
11841364	chr19:11841364:G:A	4.51666e-94	-2.58905	-1.78049
11841508	chr19:11841508:A:C	5.53197e-94	-2.50818	-1.65859
11841973	chr19:11841973:T:A	1.05689e-92	-2.60136e-09	-1.21682
11842320	chr19:11842320:T:A	3.02575e-93	-2.60136e-09	-2.46757
11842335	chr19:11842335:G:C	3.01495e-93	-2.60136e-09	-2.47114
11842544	chr19:11842544:G:T	3.01467e-93	-2.60136e-09	-2.47124
11842673	chr19:11842673:C:T	3.19103e-93	-2.60136e-09	-2.41439
11842872	chr19:11842872:T:A	3.02572e-93	-2.60136e-09	-2.46758
11842928	chr19:11842928:T:C	2.98879e-93	-2.60136e-09	-2.47986
11843279	chr19:11843279:G:A	3.21345e-93	-2.60136e-09	-2.40738
11843747	chr19:11843747:T:C	5.85694e-94	-2.54025	-1.56943
11843990	chr19:11843990:G:A	3.19103e-93	-2.60136e-09	-2.41439
11844817	chr19:11844817:T:C	5.60738e-94	-2.56251	-1.59073
11844952	chr19:11844952:G:A	1.25022e-93	-2.79763	-0.553775
11844957	chr19:11844957:C:T	3.10253e-93	-2.60136e-09	-2.44251
11845032	chr19:11845032:G:C	4.67974e-93	-2.60136e-09	-2.03149
11845196	chr19:11845196:A:G	4.72672e-93	-2.60136e-09	-2.0215
11845303	chr19:11845303:G:A	9.55752e-93	-2.60136e-09	-1.3174
11845439	chr19:11845439:G:A	3.09489e-93	-2.60136e-09	-2.44498
11845809	chr19:11845809:T:C	5.92979e-94	-2.52659	-1.57074
11846151	chr19:11846151:CAT:C	5.8578e-94	-2.53213	-1.5774
11846190	chr19:11846190:C:T	8.40686e-93	-2.60136e-09	-1.44568
11846245	chr19:11846245:A:G	5.63016e-94	-2.54773	-1.60145
11846740	chr19:11846740:G:A	3.07565e-93	-2.60136e-09	-2.45121
11846937	chr19:11846937:A:G	9.50647e-93	-2.60136e-09	-1.32276
11846981	chr19:11846981:G:A	9.54346e-93	-2.60136e-09	-1.31887
11847408	chr19:11847408:A:G	9.46531e-93	-2.60136e-09	-1.3271
11847855	chr19:11847855:T:C	9.49068e-93	-2.60136e-09	-1.32442
11847978	chr19:11847978:G:C	2.99244e-93	-2.60136e-09	-2.47864
11848020	chr19:11848020:C:T	2.45179e-94	-2.7741	-2.20639
11848047	chr19:11848047:G:C	1.5481e-92	-2.60136e-09	-0.835113
11848078	chr19:11848078:G:A	3.18816e-93	-2.41529	-6.54159e-09
11848242	chr19:11848242:A:G	1.61077e-93	-0.659385	-2.43863
11848749	chr19:11848749:T:C	2.6404e-93	-2.6038	-6.54159e-09
11849060	chr19:11849060:C:T	2.99299e-93	-2.60136e-09	-2.47846
11849267	chr19:11849267:T:C	7.74212e-93	-2.60136e-09	-1.52805
11849348	chr19:11849348:C:G	3.09046e-93	-2.60136e-09	-2.44641
11849665	chr19:11849665:C:T	5.46979e-93	-1.12462	-0.75087
11849773	chr19:11849773:T:A	5.13349e-93	-1.19961	-0.739336
11849804	chr19:11849804:A:G	4.56057e-93	-1.30352	-0.753763
11849854	chr19:11849854:G:A	3.1023e-93	-2.60136e-09	-2.44259
11849861	chr19:11849861:G:C	5.21287e-93	-1.17935	-0.744251
11849893	chr19:11849893:G:T	3.11214e-93	-2.60136e-09	-2.43942
11850100	chr19:11850100:G:A	6.36267e-94	-2.75285	-1.27402
11850118	chr19:11850118:G:A	3.22132e-93	-2.60136e-09	-2.40494
11850124	chr19:11850124:T:A	6.45153e-94	-2.75246	-1.26054
11851067	chr19:11851067:T:C	9.43328e-93	-2.60136e-09	-1.33048
11851272	chr19:11851272:T:C	7.95871e-93	-1.16101	-0.339451
11851805	chr19:11851805:C:T	4.69946e-92	-2.60136e-09	0.275304
11851818	chr19:11851818:T:C	8.76064e-93	-1.11592	-0.288541
11851916	chr19:11851916:G:A	4.96148e-94	-1.8366	-2.43901
11852399	chr19:11852399:C:A	8.35665e-94	-2.72996	-1.0243
11852406	chr19:11852406:G:C	4.93703e-93	-2.60136e-09	-1.97797
11852756	chr19:11852756:C:T	4.61982e-93	-2.60136e-09	-2.04437
11852765	chr19:11852765:C:T	5.715e-93	-1.83163	-6.54159e-09
11853126	chr19:11853126:C:T	3.05771e-93	-2.60136e-09	-2.45706
11853291	chr19:11853291:C:G	2.48527e-93	-2.66435	-6.54159e-09
11853387	chr19:11853387:G:C	4.79691e-93	-2.60136e-09	-2.00676
11853393	chr19:11853393:G:A	2.43113e-94	-2.84015	-2.14881
11853724	chr19:11853724:T:C	5.50066e-93	-2.60136e-09	-1.86986
11854011	chr19:11854011:G:A	3.08033e-93	-2.60136e-09	-2.44969
11854055	chr19:11854055:T:A	3.24898e-93	-2.60136e-09	-2.39639
11854590	chr19:11854590:T:G	3.29074e-93	-2.60136e-09	-2.38362
11854689	chr19:11854689:C:G	6.30333e-93	-2.60136e-09	-1.73365
11854811	chr19:11854811:T:C	7.18334e-93	-2.60136e-09	-1.60296
11854912	chr19:11854912:C:T	2.35404e-94	-2.67309	-2.34809
11854913	chr19:11854913:T:C	1.57592e-92	-1.12164	0.304332
11854992	chr19:11854992:C:T	5.80387e-93	-1.8162	-6.54159e-09
11855103	chr19:11855103:A:G	4.06152e-94	-2.7749	-1.70086
11855352	chr19:11855352:G:C	7.55496e-93	-2.60136e-09	-1.55252
11855373	chr19:11855373:C:T	4.35951e-94	-1.94028	-2.46467
11855381	chr19:11855381:G:GT	3.2917e-93	-2.60136e-09	-2.38333
11855416	chr19:11855416:A:G	3.52132e-93	-1.0259	-1.28999
11855771	chr19:11855771:G:T	7.17492e-93	-2.60136e-09	-1.60414
11855857	chr19:11855857:C:T	3.29085e-93	-2.60136e-09	-2.38358
11855863	chr19:11855863:G:A	5.34772e-93	-1.89806	-6.54159e-09
11855868	chr19:11855868:C:T	1.04191e-92	-1.30315	0.0720601
11855977	chr19:11855977:A:G	1.53085e-92	-1.14533	0.299007
11856096	chr19:11856096:G:A	4.00061e-94	-2.01402	-2.47684
11856189	chr19:11856189:A:C	6.66267e-93	-2.60136e-09	-1.67821
11856192	chr19:11856192:C:A	8.21428e-94	-1.62605	-2.14539
11856324	chr19:11856324:T:C	2.83073e-94	-2.49348	-2.3433
11856332	chr19:11856332:T:G	9.93706e-93	-2.60136e-09	-1.27846
11856989	chr19:11856989:A:G	6.04543e-93	-1.77543	-6.54159e-09
11857002	chr19:11857002:A:C	9.43858e-94	-1.61346	-2.01905
11857024	chr19:11857024:C:G	1.01723e-92	-2.60136e-09	-1.25506
11857249	chr19:11857249:C:T	3.13361e-93	-2.60136e-09	-2.43254
11857623	chr19:11857623:G:A	7.26284e-94	-1.59336	-2.30118
11857688	chr19:11857688:G:A	2.16661e-93	-2.80156	-6.54159e-09
11857730	chr19:11857730:C:T	3.01209e-93	-2.60136e-09	-2.4721
11858170	chr19:11858170:A:T	7.09975e-94	-1.73223	-2.18502
11858427	chr19:11858427:C:T	3.17252e-93	-2.60136e-09	-2.4202
11859047	chr19:11859047:T:C	4.5285e-93	-2.60136e-09	-2.06434
11859274	chr19:11859274:C:T	3.01969e-93	-2.60136e-09	-2.46957
11859349	chr19:11859349:A:G	5.81218e-93	-1.81477	-6.54159e-09
11859369	chr19:11859369:G:A	3.06744e-93	-2.60136e-09	-2.45389
11859972	chr19:11859972:G:A	5.20219e-93	-2.60136e-09	-1.92565
11860322	chr19:11860322:A:G	3.28159e-93	-2.60136e-09	-2.3864
11860477	chr19:11860477:C:T	4.9327e-93	-2.60136e-09	-1.97884
11860553	chr19:11860553:C:G	4.94953e-93	-2.60136e-09	-1.97544
11860555	chr19:11860555:G:A	2.60978e-94	-2.43761	-2.48044
11860799	chr19:11860799:A:G	3.28086e-93	-2.60136e-09	-2.38662
11860875	chr19:11860875:A:G	5.94727e-93	-2.60136e-09	-1.7918
11861012	chr19:11861012:C:T	5.38536e-93	-2.60136e-09	-1.89104
11861101	chr19:11861101:G:T	2.98778e-93	-2.60136e-09	-2.4802
11861537	chr19:11861537:T:G	5.01204e-93	-2.60136e-09	-1.96289
11861684	chr19:11861684:G:A	4.58465e-94	-2.25535	-2.09925
11861785	chr19:11861785:T:C	1.81512e-94	-2.83954	-2.44163
11861831	chr19:11861831:A:T	6.53023e-93	-1.69829	-6.54159e-09
11861836	chr19:11861836:T:A	4.60313e-94	-2.25604	-2.09453
11862667	chr19:11862667:A:G	7.41723e-93	-2.60136e-09	-1.57092
11862705	chr19:11862705:G:A	2.24608e-93	-2.76554	-6.54159e-09
11862959	chr19:11862959:C:T	3.51743e-93	-2.60136e-09	-2.317
11863045	chr19:11863045:GCC:G	7.40365e-93	-2.60136e-09	-1.57276
11863436	chr19:11863436:A:G	2.61034e-92	-1.48472	1.17205
11863440	chr19:11863440:A:G	4.7558e-94	-2.40212	-1.91583
11863616	chr19:11863616:C:G	5.28802e-94	-2.83602	-1.37585
11863665	chr19:11863665:G:T	2.79695e-94	-2.36841	-2.48038
11864055	chr19:11864055:G:A	3.26733e-93	-2.39076	-6.54159e-09
11864068	chr19:11864068:G:A	1.4953e-92	-2.60136e-09	-0.869818
11864803	chr19:11864803:T:C	3.34917e-93	-2.60136e-09	-2.36602
11865082	chr19:11865082:G:T	6.61238e-93	-1.68579	-6.54159e-09
11865237	chr19:11865237:C:T	2.81544e-94	-2.36168	-2.48052
11865575	chr19:11865575:C:T	3.34002e-93	-2.60136e-09	-2.36875
11865884	chr19:11865884:G:A	4.8753e-93	-2.60136e-09	-1.99055
11866157	chr19:11866157:A:G	3.06382e-93	-2.60136e-09	-2.45507
11866172	chr19:11866172:C:T	4.43701e-93	-2.60136e-09	-2.08475
11866332	chr19:11866332:G:A	4.54861e-93	-2.60136e-09	-2.05991
11866757	chr19:11866757:G:C	6.13288e-94	-1.64174	-2.42191
11866996	chr19:11866996:C:T	4.70092e-94	-2.42366	-1.9059
11867204	chr19:11867204:C:T	2.78992e-94	-2.37092	-2.48038
11867315	chr19:11867315:A:G	3.23633e-93	-2.60136e-09	-2.40029
11868083	chr19:11868083:T:C	4.43856e-93	-2.60136e-09	-2.0844
11868251	chr19:11868251:C:T	5.95755e-93	-2.60136e-09	-1.79007
11868418	chr19:11868418:C:T	3.12057e-93	-2.60136e-09	-2.43671
11868490	chr19:11868490:C:G	6.86664e-93	-1.64805	-6.54159e-09
11868821	chr19:11868821:T:C	5.93716e-94	-1.67138	-2.42471
11868854	chr19:11868854:T:C	3.38772e-94	-2.28135	-2.37581
11869160	chr19:11869160:A:G	5.94731e-93	-2.60136e-09	-1.79179
11869495	chr19:11869495:TG:T	8.8819e-93	-2.60136e-09	-1.39071
11869517	chr19:11869517:T:C	4.64035e-94	-2.36018	-1.98235
11869566	chr19:11869566:A:ATGTAAACTTTACTTTTCATGCTTATGTACTTTAATTTTTATTTCAAC	3.03534e-93	-2.60136e-09	-2.46441
11869747	chr19:11869747:C:G	3.00999e-93	-2.60136e-09	-2.47279
11869761	chr19:11869761:A:G	1.63743e-92	-2.60136e-09	-0.779016
11869879	chr19:11869879:G:A	1.58117e-92	-2.60136e-09	-0.81398
11869909	chr19:11869909:G:A	4.60827e-93	-2.60136e-09	-2.04688
11870006	chr19:11870006:T:C	6.99718e-94	-1.56566	-2.36614
11870023	chr19:11870023:G:C	6.76352e-94	-1.60213	-2.36364
11870038	chr19:11870038:C:T	3.07898e-94	-2.30032	-2.45239
11870138	chr19:11870138:G:A	3.00751e-93	-2.60136e-09	-2.47362
11870159	chr19:11870159:G:A	1.01867e-92	-2.60136e-09	-1.25365
11870519	chr19:11870519:T:A	7.97056e-93	-2.60136e-09	-1.49897
11870527	chr19:11870527:G:A	3.19882e-93	-2.60136e-09	-2.41195
11870560	chr19:11870560:T:C	6.52543e-94	-1.63925	-2.36235
11870693	chr19:11870693:C:G	8.83682e-93	-2.60136e-09	-1.3958
11870730	chr19:11870730:C:T	8.8695e-93	-2.60136e-09	-1.39211
11870775	chr19:11870775:C:T	1.59346e-92	-2.60136e-09	-0.806234
11870939	chr19:11870939:C:A	3.00153e-93	-2.60136e-09	-2.47561
11871685	chr19:11871685:A:C	5.07199e-93	-2.60136e-09	-1.951
11871836	chr19:11871836:G:A	2.75618e-93	-2.56088	-6.54159e-09
11872454	chr19:11872454:A:T	3.64488e-93	-2.60136e-09	-2.28141
11872548	chr19:11872548:T:A	3.76052e-93	-2.60136e-09	-2.25017
11873030	chr19:11873030:A:G	5.16122e-93	-2.60136e-09	-1.93356
11873040	chr19:11873040:T:C	5.09894e-93	-2.60136e-09	-1.9457
11873252	chr19:11873252:C:T	1.36389e-92	-2.60136e-09	-0.961805
11873302	chr19:11873302:T:G	5.14128e-93	-2.60136e-09	-1.93743
11873533	chr19:11873533:C:A	5.15518e-93	-2.60136e-09	-1.93473
11873598	chr19:11873598:A:G	4.83991e-93	-2.60136e-09	-1.99783
11874019	chr19:11874019:C:T	3.20917e-93	-2.60136e-09	-2.40872
11874026	chr19:11874026:A:G	4.56323e-94	-2.08823	-2.27105
11874201	chr19:11874201:TGAG:T	1.89388e-94	-2.75954	-2.47914
11874212	chr19:11874212:T:C	1.02657e-92	-2.60136e-09	-1.24592
11874339	chr19:11874339:G:A	2.11203e-93	-2.82708	-6.54159e-09
11874436	chr19:11874436:G:C	3.96308e-93	-2.60136e-09	-2.19771
11875108	chr19:11875108:C:T	7.72694e-93	-1.53002	-6.54159e-09
11875916	chr19:11875916:TA:T	2.41367e-93	-2.69358	-6.54159e-09
11876022	chr19:11876022:T:C	1.02971e-92	-2.60136e-09	-1.24287
11876219	chr19:11876219:C:T	3.44671e-93	-2.60136e-09	-2.33731
11876483	chr19:11876483:T:C	7.5806e-93	-2.60136e-09	-1.54914
11876530	chr19:11876530:C:T	3.02104e-93	-2.60136e-09	-2.46913
11876615	chr19:11876615:T:C	4.20574e-93	-2.60136e-09	-2.13828
11876715	chr19:11876715:C:T	3.0507e-93	-2.60136e-09	-2.45936
11876878	chr19:11876878:G:A	3.35629e-93	-2.60136e-09	-2.36389
11877190	chr19:11877190:A:G	3.5899e-94	-2.24685	-2.35234
11877508	chr19:11877508:A:C	2.45577e-94	-2.54684	-2.43204
11877700	chr19:11877700:G:A	3.43672e-94	-2.296	-2.34679
11877935	chr19:11877935:T:C	6.04603e-93	-1.77533	-6.54159e-09
11878156	chr19:11878156:A:G	2.31151e-94	-2.59366	-2.44576
11878159	chr19:11878159:A:G	2.31312e-94	-2.58822	-2.45049
11878611	chr19:11878611:A:G	3.2089e-93	-2.4088	-6.54159e-09
11878658	chr19:11878658:G:A	7.4694e-93	-1.56391	-6.54159e-09
11878703	chr19:11878703:G:A	4.17409e-94	-2.42107	-2.02734
11878748	chr19:11878748:G:GA	5.93054e-93	-2.60136e-09	-1.79461
11878882	chr19:11878882:G:A	9.63914e-93	-1.3089	-6.54159e-09
11878933	chr19:11878933:A:T	3.99129e-94	-2.0304	-2.4628
11879327	chr19:11879327:G:A	3.12858e-94	-2.55925	-2.17748
11879776	chr19:11879776:T:C	3.63985e-93	-2.60136e-09	-2.28279
11879800	chr19:11879800:C:T	2.15008e-93	-2.80922	-6.54159e-09
11879830	chr19:11879830:A:G	1.04703e-92	-2.60136e-09	-1.22619
11880097	chr19:11880097:G:C	3.54221e-93	-2.60136e-09	-2.30998
11880299	chr19:11880299:G:A	3.78663e-93	-2.60136e-09	-2.24325
11880403	chr19:11880403:T:C	1.23839e-93	-2.17654	-1.18438
11880423	chr19:11880423:G:A	7.15921e-93	-1.60633	-6.54159e-09
11881147	chr19:11881147:C:T	3.3212e-94	-2.32073	-2.35626
11881358	chr19:11881358:G:A	2.47987e-93	-2.66652	-6.54159e-09
11881446	chr19:11881446:G:A	4.20861e-94	-2.6601	-1.78008
11881541	chr19:11881541:G:A	3.97525e-93	-2.60136e-09	-2.19464
11881614	chr19:11881614:C:A	6.15266e-93	-2.60136e-09	-1.75784
11882166	chr19:11882166:C:T	1.51812e-92	-0.854672	-6.54159e-09
11882321	chr19:11882321:G:A	3.16283e-93	-2.60136e-09	-2.42326
11882399	chr19:11882399:G:A	1.13579e-93	-0.994918	-2.45248
11882430	chr19:11882430:A:G	3.52752e-93	-2.60136e-09	-2.31413
11882790	chr19:11882790:T:C	2.50098e-94	-2.77787	-2.18276
11882988	chr19:11882988:G:T	6.14366e-93	-2.60136e-09	-1.75931
11883385	chr19:11883385:C:T	1.37197e-93	-0.786372	-2.47211
11883565	chr19:11883565:G:C	6.13315e-93	-2.60136e-09	-1.76102
11884103	chr19:11884103:C:T	7.28001e-93	-2.60136e-09	-1.5896
11884251	chr19:11884251:A:G	1.16377e-93	-1.08221	-2.34085
11884336	chr19:11884336:T:C	2.46972e-94	-2.81999	-2.15322
11884462	chr19:11884462:C:T	1.12569e-92	-2.60136e-09	-1.15375
11884611	chr19:11884611:C:G	2.93142e-94	-2.76802	-2.03381
11884688	chr19:11884688:T:C	5.17495e-93	-2.60136e-09	-1.9309
11884693	chr19:11884693:C:T	5.30257e-94	-1.82021	-2.38891
11884736	chr19:11884736:A:G	4.10033e-93	-2.60136e-09	-2.16366
11885286	chr19:11885286:C:T	4.81042e-94	-2.6168	-1.68973
11885348	chr19:11885348:TA:T	1.03947e-92	-2.60136e-09	-1.23344
11885959	chr19:11885959:T:A	3.59103e-93	-2.60136e-09	-2.29629
11886066	chr19:11886066:A:G	3.59405e-93	-2.60136e-09	-2.29545
11886088	chr19:11886088:G:A	8.58273e-94	-2.83533	-0.892233
11886096	chr19:11886096:G:A	4.35791e-94	-1.95766	-2.44766
11886176	chr19:11886176:A:G	4.47609e-94	-2.03849	-2.34008
11886349	chr19:11886349:C:T	3.08737e-93	-2.60136e-09	-2.44741
11886368	chr19:11886368:T:C	9.43823e-94	-2.73062	-0.901926
11886382	chr19:11886382:C:A	7.66683e-94	-2.83448	-1.00593
11886608	chr19:11886608:T:C	9.09061e-94	-2.82909	-0.840977
11886795	chr19:11886795:G:T	8.26164e-94	-1.28596	-2.47973
11886830	chr19:11886830:C:T	1.03029e-93	-2.80328	-0.741612
11886900	chr19:11886900:C:G	1.04217e-92	-2.60136e-09	-1.23084
11887352	chr19:11887352:A:T	1.59907e-93	-2.70484	-0.400468
11887364	chr19:11887364:A:G	7.55597e-93	-2.83115	1.27876
11887515	chr19:11887515:G:C	2.28545e-93	-2.74817	-6.54159e-09
11887941	chr19:11887941:C:T	5.13758e-93	-1.93815	-6.54159e-09
11887962	chr19:11887962:C:T	2.05685e-92	-2.84066	2.28969
11888106	chr19:11888106:C:T	2.99389e-93	-2.60136e-09	-2.47816
11888221	chr19:11888221:A:G	2.60602e-93	-2.6169	-6.54159e-09
11888263	chr19:11888263:T:C	3.87953e-93	-2.60136e-09	-2.21902
11888366	chr19:11888366:C:T	2.13349e-93	-2.81697	-6.54159e-09
11888949	chr19:11888949:C:CG	9.72044e-94	-2.83642	-0.76666
11889026	chr19:11889026:A:G	3.5149e-93	-2.60136e-09	-2.31772
11889209	chr19:11889209:T:A	3.08282e-93	-2.60136e-09	-2.44888
11889425	chr19:11889425:T:G	4.56168e-93	-2.60136e-09	-2.05704
11889480	chr19:11889480:A:G	9.0232e-93	-2.60136e-09	-1.37493
11889579	chr19:11889579:C:G	3.11612e-93	-2.60136e-09	-2.43814
11889639	chr19:11889639:C:T	6.48586e-93	-2.60136e-09	-1.7051
11890134	chr19:11890134:C:T	1.83034e-94	-2.83195	-2.44086
11890342	chr19:11890342:G:A	6.02457e-93	-2.60136e-09	-1.77888
11890355	chr19:11890355:G:A	4.40405e-94	-2.73823	-1.65656
11890820	chr19:11890820:A:G	6.07576e-93	-2.60136e-09	-1.77042
11891296	chr19:11891296:T:C	3.88921e-93	-2.60136e-09	-2.21652
11891451	chr19:11891451:A:G	3.32666e-92	-2.60136e-09	-0.0701762
11891599	chr19:11891599:C:T	2.02798e-94	-2.81622	-2.35406
11892170	chr19:11892170:G:A	3.01671e-93	-2.60136e-09	-2.47056
11892298	chr19:11892298:G:C	4.93376e-94	-2.80123	-1.47998
11892344	chr19:11892344:T:G	2.66773e-93	-2.75771	0.164211
11892431	chr19:11892431:G:A	3.95907e-93	-2.60136e-09	-2.19872
11893024	chr19:11893024:G:A	2.51342e-93	-2.65308	-6.54159e-09
11893456	chr19:11893456:A:G	1.85918e-94	-2.83739	-2.41979
11893617	chr19:11893617:G:A	2.19757e-93	-2.75908	-0.0282922
11894209	chr19:11894209:G:A	2.98688e-93	-2.60136e-09	-2.4805
11894497	chr19:11894497:A:G	4.14848e-93	-2.60136e-09	-2.15199
11894784	chr19:11894784:G:A	3.09838e-93	-2.44385	-6.54159e-09
11895045	chr19:11895045:G:A	4.59667e-93	-2.60136e-09	-2.0494
11895129	chr19:11895129:A:T	1.96884e-93	-2.75947	-0.137815
11895137	chr19:11895137:G:C	4.57642e-93	-2.05381	-6.54159e-09
11895302	chr19:11895302:G:T	1.91375e-94	-2.83993	-2.38832
11896419	chr19:11896419:T:C	6.14899e-93	-1.75844	-6.54159e-09
11896508	chr19:11896508:G:A	2.0365e-93	-2.83969	-0.0238082
11896667	chr19:11896667:A:G	3.45984e-94	-2.84206	-1.79403
11897245	chr19:11897245:G:A	1.58819e-93	-2.73414	-0.377988
11897304	chr19:11897304:G:A	3.58382e-93	-2.60136e-09	-2.2983
11897502	chr19:11897502:G:C	1.88076e-94	-2.84008	-2.40555
11897507	chr19:11897507:C:T	4.12191e-93	-2.15841	-6.54159e-09
11897549	chr19:11897549:T:C	3.67048e-93	-2.60136e-09	-2.27441
11897740	chr19:11897740:T:C	6.88454e-93	-1.68666	0.0412102
11897815	chr19:11897815:T:G	3.57875e-93	-2.60136e-09	-2.29971
11897925	chr19:11897925:A:C	3.40791e-93	-2.60136e-09	-2.34863
11898118	chr19:11898118:A:T	2.30534e-93	-2.72036	-0.0191379
11898273	chr19:11898273:T:C	3.7868e-94	-2.83336	-1.71243
11898304	chr19:11898304:C:T	3.02777e-93	-2.60136e-09	-2.4669
11898511	chr19:11898511:C:T	6.08522e-94	-2.3767	-1.69475
11899131	chr19:11899131:A:G	2.14191e-93	-2.82565	0.012623
11899335	chr19:11899335:A:G	3.59479e-93	-2.60136e-09	-2.29524
11899383	chr19:11899383:C:T	4.22572e-93	-2.13354	-6.54159e-09
11899617	chr19:11899617:G:A	2.10849e-93	-2.82876	-6.54159e-09
11899753	chr19:11899753:T:A	8.19614e-93	-2.60136e-09	-1.47107
11900483	chr19:11900483:A:G	3.53038e-93	-2.60136e-09	-2.31332
11900891	chr19:11900891:T:C	2.09669e-93	-2.83437	-6.54159e-09
11901096	chr19:11901096:A:G	4.6313e-93	-2.04189	-6.54159e-09
11901144	chr19:11901144:G:A	6.07889e-94	-2.44158	-1.63091
11901317	chr19:11901317:G:A	3.57707e-94	-2.82461	-1.77816
11901421	chr19:11901421:G:T	8.40127e-94	-2.65556	-1.09337
11901596	chr19:11901596:C:T	6.15681e-94	-2.4302	-1.62956
11901984	chr19:11901984:T:C	7.06147e-94	-2.41873	-1.50393
11902696	chr19:11902696:C:T	2.30489e-93	-2.7397	-6.54159e-09
11903195	chr19:11903195:G:A	2.88243e-93	-2.51609	-6.54159e-09
11903459	chr19:11903459:A:G	1.9228e-93	-2.68962	-0.231333
11903540	chr19:11903540:C:G	6.6573e-94	-1.68951	-2.29209
11903812	chr19:11903812:G:A	3.30744e-94	-2.78015	-1.90099
11903924	chr19:11903924:G:A	3.44749e-93	-2.60136e-09	-2.33708
11904384	chr19:11904384:G:C	3.60244e-93	-2.60136e-09	-2.29312
11904730	chr19:11904730:G:A	5.43197e-94	-2.70321	-1.48181
11904786	chr19:11904786:T:C	3.16246e-93	-2.60136e-09	-2.42338
11905200	chr19:11905200:G:T	3.00155e-93	-2.60136e-09	-2.4756
11906243	chr19:11906243:A:G	3.51949e-94	-2.76699	-1.85201
11906449	chr19:11906449:A:G	1.80436e-94	-2.83864	-2.44847
11906542	chr19:11906542:C:A	3.54409e-93	-2.30945	-6.54159e-09
11906743	chr19:11906743:A:T	2.09779e-93	-2.83384	-6.54159e-09
11907009	chr19:11907009:G:A	2.02938e-92	-2.60136e-09	-0.564414
11907070	chr19:11907070:A:G	7.42337e-94	-2.67306	-1.19962
11907139	chr19:11907139:A:G	1.54624e-92	1.50146	-2.33778
11907387	chr19:11907387:T:C	3.43061e-93	-2.60136e-09	-2.34199
11907501	chr19:11907501:A:G	4.14595e-94	-2.51575	-1.93944
11908236	chr19:11908236:T:C	3.46283e-93	-2.60136e-09	-2.33264
11908588	chr19:11908588:A:G	1.84027e-94	-2.83973	-2.42767
11908706	chr19:11908706:A:G	3.35302e-93	-2.60136e-09	-2.36487
11908709	chr19:11908709:G:A	4.37629e-94	-2.51682	-1.88429
11908920	chr19:11908920:G:A	3.14749e-93	-2.60136e-09	-2.42812
11910289	chr19:11910289:G:A	3.10381e-93	-2.60136e-09	-2.4421
11910461	chr19:11910461:T:C	3.07415e-94	-2.34367	-2.41062
11910562	chr19:11910562:A:C	4.51799e-93	-2.60136e-09	-2.06666
11910616	chr19:11910616:G:A	3.18942e-93	-2.60136e-09	-2.41489
11910885	chr19:11910885:A:C	4.31315e-93	-2.11306	-6.54159e-09
11910995	chr19:11910995:G:A	3.68519e-94	-2.16241	-2.41058
11911182	chr19:11911182:A:G	4.09777e-93	-2.60136e-09	-2.16429
11911374	chr19:11911374:G:A	3.4756e-93	-2.60136e-09	-2.32896
11911421	chr19:11911421:A:C	3.85745e-93	-2.60136e-09	-2.22472
11912455	chr19:11912455:C:A	7.52036e-94	-2.43687	-1.42283
11913114	chr19:11913114:A:G	3.78948e-93	-2.60136e-09	-2.2425
11913582	chr19:11913582:G:A	1.03359e-93	-2.76754	-0.774148
11913640	chr19:11913640:C:T	3.62301e-93	-2.60136e-09	-2.28742
11914067	chr19:11914067:C:T	3.4414e-93	-2.60136e-09	-2.33885
11914556	chr19:11914556:A:G	7.9511e-94	-2.43347	-1.37053
11914603	chr19:11914603:G:C	3.29004e-93	-2.60136e-09	-2.38383
11914671	chr19:11914671:G:A	2.77532e-93	-2.55396	-6.54159e-09
11914703	chr19:11914703:A:T	1.77308e-94	-2.84091	-2.46369
11914757	chr19:11914757:C:T	4.44892e-93	-2.08207	-6.54159e-09
11915179	chr19:11915179:T:C	3.41735e-93	-2.60136e-09	-2.34586
11915344	chr19:11915344:C:T	2.12421e-93	-2.82133	-6.54159e-09
11916223	chr19:11916223:C:G	3.24985e-93	-2.60136e-09	-2.39612
11916378	chr19:11916378:G:A	3.46176e-93	-2.60136e-09	-2.33295
11916469	chr19:11916469:G:T	7.40044e-94	-2.71739	-1.15838
11916869	chr19:11916869:T:C	4.74205e-93	-2.60136e-09	-2.01826
11917127	chr19:11917127:G:A	1.82779e-92	-2.60136e-09	-0.669035
11917616	chr19:11917616:C:T	9.15297e-94	-2.42683	-1.23641
11918110	chr19:11918110:C:T	3.04585e-93	-2.60136e-09	-2.46095
11918272	chr19:11918272:C:T	3.82646e-93	-2.60136e-09	-2.23279
11918314	chr19:11918314:C:A	2.81171e-94	-2.84155	-2.00197
11918614	chr19:11918614:G:A	4.81175e-94	-2.70864	-1.59762
11919725	chr19:11919725:G:C	3.68561e-93	-2.60136e-09	-2.27029
11919826	chr19:11919826:C:G	4.78926e-94	-2.70729	-1.60365
11919980	chr19:11919980:G:A	1.83755e-92	-2.60136e-09	-0.663712
11920301	chr19:11920301:C:G	4.44338e-94	-2.54727	-1.83863
11920654	chr19:11920654:GA:G	2.98694e-93	-2.60136e-09	-2.48048
11921715	chr19:11921715:C:T	4.24596e-93	-2.60136e-09	-2.12876
11922524	chr19:11922524:T:G	9.46401e-94	-2.36675	-1.26307
11922593	chr19:11922593:A:T	3.90398e-94	-2.81743	-1.69789
11922673	chr19:11922673:G:T	4.81331e-93	-2.60136e-09	-2.00334
11923413	chr19:11923413:T:C	3.90005e-93	-2.60136e-09	-2.21374
11923790	chr19:11923790:G:A	3.49327e-93	-2.60136e-09	-2.32389
11923791	chr19:11923791:G:C	3.63553e-94	-2.7661	-1.82046
11924082	chr19:11924082:A:G	3.44306e-93	-2.60136e-09	-2.33837
11924722	chr19:11924722:C:T	3.0302e-93	-2.60136e-09	-2.4661
11925014	chr19:11925014:G:GAC	3.83972e-93	-2.60136e-09	-2.22933
11925053	chr19:11925053:G:A	4.23914e-93	-2.13037	-6.54159e-09
11925161	chr19:11925161:G:A	3.67303e-93	-2.60136e-09	-2.27371
11925286	chr19:11925286:G:A	3.0409e-93	-2.60136e-09	-2.46257
11925751	chr19:11925751:G:C	2.75574e-92	1.78261	-2.04106
11925927	chr19:11925927:G:A	4.84613e-93	-1.99655	-6.54159e-09
11926046	chr19:11926046:G:A	4.02812e-93	-2.60136e-09	-2.18143
11926348	chr19:11926348:C:G	2.33173e-94	-2.7713	-2.2594
11926428	chr19:11926428:G:A	3.8327e-93	-2.60136e-09	-2.23116
11926680	chr19:11926680:C:T	2.99184e-93	-2.60136e-09	-2.47884
11926729	chr19:11926729:A:G	2.31424e-94	-2.77822	-2.26001
11927411	chr19:11927411:C:T	3.30669e-93	-2.60136e-09	-2.37878
11927580	chr19:11927580:A:G	3.03625e-93	-2.60136e-09	-2.46411
11928395	chr19:11928395:T:C	3.95405e-93	-0.419716	-1.78027
11928449	chr19:11928449:T:TGTAGTCTTACTACAGAGATCAGTAGTGAAGAG	4.177e-93	-2.60136e-09	-2.14514
11928458	chr19:11928458:C:T	3.22375e-93	-2.60136e-09	-2.40418
11928504	chr19:11928504:G:A	3.05088e-93	-2.60136e-09	-2.4593
11928517	chr19:11928517:G:A	2.20804e-94	-2.82877	-2.25644
11929468	chr19:11929468:C:T	2.46758e-93	-2.67149	-6.54159e-09
11929570	chr19:11929570:C:A	3.02905e-93	-2.46648	-6.54159e-09
11930721	chr19:11930721:C:T	2.80391e-93	-2.54371	-6.54159e-09
11931580	chr19:11931580:C:T	3.30462e-93	-2.37941	-6.54159e-09
11931770	chr19:11931770:A:G	2.2146e-93	-2.77966	-6.54159e-09
11931853	chr19:11931853:C:T	3.246e-93	-2.39731	-6.54159e-09
11932149	chr19:11932149:A:G	2.15288e-93	-2.80792	-6.54159e-09
11932307	chr19:11932307:A:G	1.30751e-92	-1.00402	-6.54159e-09
11932319	chr19:11932319:G:C	3.0608e-93	-2.60136e-09	-2.45605
11932440	chr19:11932440:T:C	3.21197e-93	-2.60136e-09	-2.40784
11933042	chr19:11933042:A:G	1.24927e-92	-1.04959	-6.54159e-09
11933801	chr19:11933801:C:T	2.88105e-93	-2.51657	-6.54159e-09
11933848	chr19:11933848:A:G	2.72275e-93	-2.57309	-6.54159e-09
11934109	chr19:11934109:A:G	3.02456e-93	-2.46796	-6.54159e-09
11934651	chr19:11934651:A:G	3.09209e-93	-2.44588	-6.54159e-09
11935101	chr19:11935101:G:A	2.92839e-93	-2.50028	-6.54159e-09
11935331	chr19:11935331:G:C	2.31055e-94	-2.75861	-2.28121
11935511	chr19:11935511:C:T	1.97742e-92	-0.590348	-6.54159e-09
11935521	chr19:11935521:T:C	2.82352e-94	-2.42215	-2.41718
11935866	chr19:11935866:G:C	2.3639e-94	-2.77685	-2.24015
11936078	chr19:11936078:A:G	2.30955e-94	-2.79378	-2.24648
11936347	chr19:11936347:C:A	2.43993e-94	-2.7822	-2.20314
11936554	chr19:11936554:G:A	2.45674e-94	-2.62689	-2.35158
11936600	chr19:11936600:A:T	3.03634e-93	-2.60136e-09	-2.46408
11936756	chr19:11936756:C:T	3.83208e-93	-2.60136e-09	-2.23132
11936773	chr19:11936773:TC:T	2.99848e-93	-2.60136e-09	-2.47662
11936829	chr19:11936829:G:A	2.41085e-94	-2.78381	-2.21353
11936986	chr19:11936986:T:C	2.50005e-94	-2.48297	-2.47803
11937207	chr19:11937207:T:C	3.16554e-93	-2.4224	-6.54159e-09
11937488	chr19:11937488:TCC:T	3.37588e-93	-2.60136e-09	-2.35807
11937709	chr19:11937709:C:T	3.03437e-93	-2.60136e-09	-2.46472
11937746	chr19:11937746:CCAAGGTG:C	5.22401e-93	-2.60136e-09	-1.92146
11937930	chr19:11937930:G:A	2.98639e-93	-2.60136e-09	-2.48066
11938089	chr19:11938089:G:C	2.98626e-93	-2.60136e-09	-2.48071
11938092	chr19:11938092:G:A	3.33751e-93	-2.60136e-09	-2.3695
11938278	chr19:11938278:A:C	5.695e-94	-2.41926	-1.71846
11938322	chr19:11938322:T:C	3.26712e-93	-2.60136e-09	-2.39082
11938793	chr19:11938793:A:G	3.82277e-93	-2.23375	-6.54159e-09
11938834	chr19:11938834:TC:T	4.90114e-93	-1.98526	-6.54159e-09
11938939	chr19:11938939:C:T	3.02995e-93	-2.60136e-09	-2.46618
11939064	chr19:11939064:G:A	3.55903e-93	-2.30524	-6.54159e-09
11939328	chr19:11939328:A:C	4.64732e-93	-2.03844	-6.54159e-09
11939373	chr19:11939373:T:A	2.25038e-93	-2.76363	-6.54159e-09
11939401	chr19:11939401:T:A	3.36907e-93	-2.60136e-09	-2.36009
11939408	chr19:11939408:C:T	3.47344e-93	-2.60136e-09	-2.32958
11939606	chr19:11939606:C:G	2.10728e-93	-2.82933	-6.54159e-09
11940008	chr19:11940008:C:T	3.72613e-93	-2.60136e-09	-2.25936
11940079	chr19:11940079:G:A	4.15296e-93	-2.60136e-09	-2.15091
11940453	chr19:11940453:C:T	3.28379e-93	-2.60136e-09	-2.38573
11940547	chr19:11940547:G:A	2.09577e-93	-2.83481	-6.54159e-09
11940829	chr19:11940829:G:A	5.42457e-94	-2.44454	-1.74184
11940899	chr19:11940899:G:A	3.40435e-94	-2.76144	-1.89081
11940940	chr19:11940940:A:G	3.29324e-94	-2.77397	-1.91147
11941013	chr19:11941013:C:G	3.01001e-94	-2.65668	-2.11869
11941281	chr19:11941281:C:T	4.46246e-93	-2.60136e-09	-2.07903
11941355	chr19:11941355:C:T	3.78721e-93	-2.60136e-09	-2.2431
11941645	chr19:11941645:G:A	4.42404e-93	-2.60136e-09	-2.08768
11941646	chr19:11941646:C:T	7.23543e-93	-2.60136e-09	-1.59574
11941692	chr19:11941692:G:A	3.07193e-93	-2.60136e-09	-2.45242
11942344	chr19:11942344:A:T	4.4489e-93	-2.60136e-09	-2.08207
11942381	chr19:11942381:C:T	2.99924e-93	-2.60136e-09	-2.47637
11942504	chr19:11942504:A:G	8.04291e-94	-1.31223	-2.4803
11942562	chr19:11942562:G:A	4.0676e-93	-2.60136e-09	-2.17167
11942883	chr19:11942883:A:G	3.31659e-93	-2.60136e-09	-2.37579
11943391	chr19:11943391:G:A	3.35984e-94	-2.76437	-1.90105
11943724	chr19:11943724:C:T	2.0219e-92	-2.60136e-09	-0.568108
11943974	chr19:11943974:T:C	3.46337e-94	-2.76438	-1.87069
11944322	chr19:11944322:T:TTAAA	3.48304e-94	-2.76689	-1.86252
11944381	chr19:11944381:A:G	3.62834e-93	-2.28595	-6.54159e-09
11944469	chr19:11944469:A:G	6.0112e-93	-1.7811	-6.54159e-09
11944586	chr19:11944586:C:T	2.38063e-93	-2.70736	-6.54159e-09
11945132	chr19:11945132:A:C	4.8876e-93	-1.98803	-6.54159e-09
11945146	chr19:11945146:C:T	3.44787e-93	-2.60136e-09	-2.33697
11945325	chr19:11945325:T:G	3.73735e-93	-2.60136e-09	-2.25635
11945564	chr19:11945564:G:A	3.47124e-93	-2.60136e-09	-2.33022
11945849	chr19:11945849:G:A	4.88027e-93	-1.98953	-6.54159e-09
11945931	chr19:11945931:G:A	3.47124e-93	-2.60136e-09	-2.33022
11946232	chr19:11946232:C:T	4.1322e-93	-2.60136e-09	-2.15592
11946276	chr19:11946276:T:C	3.61627e-94	-2.3653	-2.22657
11946794	chr19:11946794:C:T	2.98669e-93	-2.60136e-09	-2.48056
11946807	chr19:11946807:C:T	1.48036e-93	-2.83379	-0.348656
11946944	chr19:11946944:C:T	6.61085e-94	-2.336	-1.6526
11947101	chr19:11947101:A:G	5.57671e-94	-2.45138	-1.70733
11947521	chr19:11947521:A:G	8.90186e-94	-1.21241	-2.47864
11947526	chr19:11947526:G:A	8.83207e-94	-1.22028	-2.47864
11947721	chr19:11947721:C:T	1.40379e-93	-0.817873	-2.41768
11947757	chr19:11947757:G:A	3.63676e-94	-2.76379	-1.82243
11947888	chr19:11947888:G:A	5.17094e-93	-2.60136e-09	-1.93167
11947907	chr19:11947907:C:T	5.33218e-93	-2.60136e-09	-1.90097
11948208	chr19:11948208:A:G	4.86683e-93	-1.99229	-6.54159e-09
11948985	chr19:11948985:C:G	3.05347e-93	-2.60136e-09	-2.45845
11949485	chr19:11949485:G:A	4.5512e-93	-2.60136e-09	-2.05934
11949971	chr19:11949971:A:G	4.28045e-93	-2.60136e-09	-2.12067
11950457	chr19:11950457:G:A	4.87948e-93	-1.98969	-6.54159e-09
11950490	chr19:11950490:G:A	3.00965e-93	-2.60136e-09	-2.4729
11950569	chr19:11950569:C:T	4.18727e-93	-2.60136e-09	-2.14268
11950718	chr19:11950718:TTAAA:T	2.30476e-93	-2.73975	-6.54159e-09
11950928	chr19:11950928:G:A	3.06194e-93	-2.60136e-09	-2.45568
11951034	chr19:11951034:C:T	6.23869e-93	-2.60136e-09	-1.74396
11952038	chr19:11952038:G:A	5.54278e-94	-2.41987	-1.74495
11952845	chr19:11952845:A:G	2.78643e-94	-2.42823	-2.42432
11952931	chr19:11952931:G:T	2.99161e-93	-2.60136e-09	-2.47892
11952956	chr19:11952956:C:T	5.20135e-93	-1.92581	-6.54159e-09
11953051	chr19:11953051:G:A	4.13447e-93	-2.60136e-09	-2.15537
11953275	chr19:11953275:G:A	2.98719e-93	-2.60136e-09	-2.48039
11953371	chr19:11953371:C:T	4.13626e-93	-2.60136e-09	-2.15494
11953956	chr19:11953956:T:G	2.95031e-94	-2.71137	-2.08403
11954195	chr19:11954195:G:A	5.52922e-94	-2.4261	-1.74117
11954274	chr19:11954274:C:G	3.34145e-93	-2.60136e-09	-2.36832
11954737	chr19:11954737:C:A	3.37471e-93	-2.60136e-09	-2.35842
11954744	chr19:11954744:C:CT	3.44977e-93	-2.60136e-09	-2.33642
11955339	chr19:11955339:C:T	3.47318e-93	-2.60136e-09	-2.32966
11955957	chr19:11955957:T:A	5.7211e-93	-2.60136e-09	-1.83057
11955967	chr19:11955967:G:A	9.49726e-94	-1.16221	-2.4641
11956677	chr19:11956677:G:A	2.98719e-93	-2.60136e-09	-2.48039
11957093	chr19:11957093:T:C	4.01504e-93	-2.60136e-09	-2.18468
11957123	chr19:11957123:G:A	4.33161e-93	-2.10879	-6.54159e-09
11958031	chr19:11958031:T:G	3.84575e-93	-2.60136e-09	-2.22776
11958268	chr19:11958268:GTAA:G	3.0536e-94	-2.77982	-1.98117
11958269	chr19:11958269:T:G	4.71708e-93	-2.02354	-6.54159e-09
11958565	chr19:11958565:C:T	2.0047e-94	-2.70214	-2.47968
11958628	chr19:11958628:A:G	3.39139e-93	-2.60136e-09	-2.35349
11958629	chr19:11958629:T:G	2.21779e-94	-2.78993	-2.29087
11958640	chr19:11958640:G:A	2.98931e-93	-2.60136e-09	-2.47969
11958653	chr19:11958653:C:G	2.24255e-94	-2.58928	-2.48041
11958722	chr19:11958722:G:A	6.53028e-93	-2.60136e-09	-1.69828
11959025	chr19:11959025:G:T	4.95291e-93	-1.97475	-6.54159e-09
11959161	chr19:11959161:T:G	3.37201e-94	-2.76057	-1.90124
11959244	chr19:11959244:A:G	4.14949e-93	-2.60136e-09	-2.15174
11959569	chr19:11959569:G:A	3.47124e-93	-2.60136e-09	-2.33022
11959893	chr19:11959893:ACTCTT:A	2.61441e-93	-2.61369	-6.54159e-09
11960030	chr19:11960030:T:G	6.29464e-94	-2.73074	-1.30688
11960096	chr19:11960096:G:A	7.97607e-94	-2.68885	-1.11201
11960313	chr19:11960313:C:T	4.89971e-93	-1.98555	-6.54159e-09
11960414	chr19:11960414:C:CT	3.00104e-93	-2.60136e-09	-2.47577
11960802	chr19:11960802:C:A	3.00104e-93	-2.60136e-09	-2.47577
11960918	chr19:11960918:T:C	7.92079e-94	-2.69119	-1.11663
11961112	chr19:11961112:T:C	7.78326e-94	-2.69231	-1.13303
11961127	chr19:11961127:T:C	2.62277e-93	-2.6105	-6.54159e-09
11962144	chr19:11962144:G:A	3.96515e-93	-2.60136e-09	-2.19718
11962145	chr19:11962145:T:C	7.42875e-94	-2.61998	-1.25197
11962288	chr19:11962288:C:G	4.53808e-93	-2.60136e-09	-2.06222
11962716	chr19:11962716:T:C	3.41616e-93	-2.60136e-09	-2.34621
11962836	chr19:11962836:A:C	4.8734e-94	-1.81818	-2.47535
11962914	chr19:11962914:T:C	4.68425e-93	-2.60136e-09	-2.03052
11962919	chr19:11962919:C:A	4.58857e-93	-2.60136e-09	-2.05116
11963092	chr19:11963092:T:A	2.37569e-93	-2.70944	-6.54159e-09
11963456	chr19:11963456:C:G	3.13287e-94	-2.50727	-2.22809
11963485	chr19:11963485:T:C	2.99673e-93	-2.60136e-09	-2.47721
11964227	chr19:11964227:C:G	2.18332e-94	-2.75413	-2.34234
11964257	chr19:11964257:G:C	2.98557e-94	-2.52971	-2.25382
11964364	chr19:11964364:A:T	6.82243e-93	-2.60136e-09	-1.65451
11964623	chr19:11964623:C:T	3.12748e-94	-2.5003	-2.23679
11964660	chr19:11964660:C:G	4.19165e-93	-2.60136e-09	-2.14163
11964772	chr19:11964772:TTGAG:T	3.05339e-93	-2.60136e-09	-2.45847
11964974	chr19:11964974:T:G	4.66064e-93	-2.03558	-6.54159e-09
11965356	chr19:11965356:C:T	3.11078e-94	-2.50243	-2.24001
11965604	chr19:11965604:AATT:A	3.3243e-94	-2.45132	-2.22474
11965630	chr19:11965630:A:G	2.98636e-93	-2.60136e-09	-2.48067
11965913	chr19:11965913:C:A	3.23787e-94	-2.48324	-2.21916
11966036	chr19:11966036:G:A	1.61591e-92	1.63815	-2.43039
11966266	chr19:11966266:C:T	3.17933e-94	-2.4903	-2.23034
11966400	chr19:11966400:A:G	3.22286e-94	-2.49977	-2.20728
11966466	chr19:11966466:T:A	6.42376e-93	-2.60136e-09	-1.71473
11966562	chr19:11966562:T:C	3.86312e-94	-2.10602	-2.41982
11966807	chr19:11966807:G:A	3.78423e-93	-2.60136e-09	-2.24389
11966825	chr19:11966825:C:T	2.13976e-94	-2.74964	-2.36698
11967162	chr19:11967162:T:C	3.00692e-94	-2.53429	-2.2421
11967560	chr19:11967560:C:T	3.06642e-94	-2.5244	-2.2324
11967655	chr19:11967655:G:A	2.96042e-94	-2.58285	-2.20913
11968318	chr19:11968318:C:G	4.60329e-93	-2.04796	-6.54159e-09
11968463	chr19:11968463:T:A	3.20298e-94	-2.48532	-2.22791
11968467	chr19:11968467:C:T	3.37043e-93	-2.60136e-09	-2.35969
11968883	chr19:11968883:G:A	2.17445e-94	-2.74467	-2.35586
11969032	chr19:11969032:A:G	3.12485e-94	-2.5073	-2.23062
11969265	chr19:11969265:C:T	4.05397e-94	-2.05834	-2.41928
11969310	chr19:11969310:C:T	2.47026e-94	-2.51739	-2.4556
11969399	chr19:11969399:C:T	3.41845e-93	-2.60136e-09	-2.34554
11969445	chr19:11969445:CTAGTTATG:C	3.62026e-93	-2.60136e-09	-2.28818
11969722	chr19:11969722:C:T	3.87436e-93	-2.60136e-09	-2.22035
11969852	chr19:11969852:A:C	4.61423e-94	-1.91324	-2.43493
11969909	chr19:11969909:C:T	3.16994e-94	-2.48967	-2.23394
11970034	chr19:11970034:G:A	3.16189e-93	-2.60136e-09	-2.42356
11970055	chr19:11970055:A:G	3.92103e-93	-2.60136e-09	-2.20837
11970106	chr19:11970106:G:T	3.3888e-93	-2.60136e-09	-2.35425
11970168	chr19:11970168:C:T	3.56608e-93	-2.60136e-09	-2.30326
11970333	chr19:11970333:C:T	3.16189e-93	-2.60136e-09	-2.42356
11970792	chr19:11970792:A:G	2.33871e-94	-2.61402	-2.41369
11970800	chr19:11970800:G:A	2.72039e-94	-2.44015	-2.43639
11970880	chr19:11970880:G:A	3.3703e-93	-2.60136e-09	-2.35973
11971325	chr19:11971325:G:A	3.08057e-94	-2.52673	-2.22547
11971448	chr19:11971448:T:C	8.32689e-94	-1.35037	-2.40745
11971488	chr19:11971488:G:T	1.22905e-92	-2.60136e-09	-1.0659
11971916	chr19:11971916:G:A	5.68166e-93	-2.60136e-09	-1.83749
11972396	chr19:11972396:A:T	4.48228e-94	-1.95954	-2.41765
11972822	chr19:11972822:T:A	4.66021e-93	-2.60136e-09	-2.03567
11972826	chr19:11972826:T:G	3.27493e-93	-2.60136e-09	-2.38843
11973017	chr19:11973017:A:G	3.51846e-93	-2.60136e-09	-2.3167
11973103	chr19:11973103:CAT:C	4.13397e-93	-2.60136e-09	-2.15549
11973261	chr19:11973261:A:G	4.44205e-94	-2.00012	-2.38608
11973597	chr19:11973597:C:T	3.13209e-93	-2.60136e-09	-2.43303
11973736	chr19:11973736:A:T	2.24487e-94	-2.61764	-2.45102
11973739	chr19:11973739:G:T	1.9116e-94	-2.752	-2.47737
11974222	chr19:11974222:G:T	3.12695e-93	-2.60136e-09	-2.43467
11974359	chr19:11974359:A:G	4.81785e-94	-1.89181	-2.41317
11974470	chr19:11974470:A:G	4.65412e-93	-2.03698	-6.54159e-09
11974538	chr19:11974538:C:T	3.26102e-93	-2.60136e-09	-2.39269
11974838	chr19:11974838:AGT:A	2.09918e-93	-2.83318	-6.54159e-09
11974852	chr19:11974852:C:T	4.20478e-93	-2.60136e-09	-2.13851
11975002	chr19:11975002:A:G	3.01195e-93	-2.60136e-09	-2.47214
11975165	chr19:11975165:G:C	4.37948e-94	-1.98867	-2.41172
11975168	chr19:11975168:A:G	2.24506e-94	-2.73831	-2.33027
11975400	chr19:11975400:TTTA:T	4.77581e-94	-2.19449	-2.11926
11975443	chr19:11975443:G:A	2.20407e-94	-2.77161	-2.31539
11975449	chr19:11975449:C:G	7.10779e-94	-1.56297	-2.35315
11975458	chr19:11975458:C:T	2.44762e-94	-2.53698	-2.44522
11975632	chr19:11975632:T:C	3.09259e-93	-2.60136e-09	-2.44572
11976130	chr19:11976130:G:C	2.42487e-94	-2.54347	-2.44806
11976323	chr19:11976323:T:C	2.22596e-94	-2.75028	-2.32685
11976378	chr19:11976378:G:C	2.21412e-94	-2.75151	-2.33095
11976500	chr19:11976500:A:G	4.66364e-94	-1.94881	-2.38871
11976510	chr19:11976510:T:C	2.20731e-94	-2.7306	-2.35494
11976780	chr19:11976780:C:T	4.46962e-93	-2.07743	-6.54159e-09
11977001	chr19:11977001:C:G	3.15044e-93	-2.60136e-09	-2.42719
11977067	chr19:11977067:G:A	2.98634e-93	-2.60136e-09	-2.48068
11977349	chr19:11977349:C:T	4.70779e-94	-1.97644	-2.35165
11977522	chr19:11977522:A:G	3.05362e-93	-2.60136e-09	-2.4584
11977573	chr19:11977573:A:AT	4.44026e-94	-1.99956	-2.38704
11977674	chr19:11977674:C:T	4.59077e-94	-1.96719	-2.38608
11977690	chr19:11977690:A:C	4.57821e-94	-1.9699	-2.38611
11977733	chr19:11977733:G:A	2.98665e-93	-2.60136e-09	-2.48057
11977800	chr19:11977800:G:A	4.57776e-94	-1.97003	-2.38608
11978252	chr19:11978252:G:A	3.09705e-93	-2.60136e-09	-2.44428
11978549	chr19:11978549:G:T	4.56899e-94	-1.97194	-2.38608
11978734	chr19:11978734:T:C	4.65376e-94	-1.94896	-2.39068
11978889	chr19:11978889:G:A	2.98639e-93	-2.60136e-09	-2.48066
11978894	chr19:11978894:T:C	4.5767e-94	-1.96857	-2.38777
11979088	chr19:11979088:G:A	2.47733e-94	-2.76522	-2.20491
11979132	chr19:11979132:C:T	5.00487e-94	-1.88266	-2.38424
11979168	chr19:11979168:A:G	4.93686e-94	-1.90555	-2.37503
11979239	chr19:11979239:G:A	3.11673e-94	-2.37853	-2.362
11979589	chr19:11979589:T:C	2.02394e-94	-2.69195	-2.48031
11979607	chr19:11979607:C:T	3.18829e-93	-2.60136e-09	-2.41524
11979847	chr19:11979847:C:A	4.23966e-93	-2.13025	-6.54159e-09
11979950	chr19:11979950:C:A	2.30716e-94	-2.71933	-2.32197
11979971	chr19:11979971:A:G	3.83207e-93	-2.60136e-09	-2.23132
11980032	chr19:11980032:A:T	4.59716e-94	-1.97001	-2.38186
11980193	chr19:11980193:A:G	4.49537e-94	-1.98819	-2.38608
11980223	chr19:11980223:C:A	4.56925e-94	-1.95548	-2.40249
11980387	chr19:11980387:A:AAG	2.16365e-93	-2.80293	-6.54159e-09
11980554	chr19:11980554:G:A	4.57566e-94	-1.97049	-2.38608
11980798	chr19:11980798:C:T	2.77973e-93	-2.55238	-6.54159e-09
11980844	chr19:11980844:G:A	2.17407e-94	-2.75763	-2.34308
11981015	chr19:11981015:G:A	3.1005e-93	-2.60136e-09	-2.44317
11981143	chr19:11981143:G:A	2.17296e-94	-2.8415	-2.25972
11981188	chr19:11981188:G:A	4.93107e-94	-1.89568	-2.38608
11981244	chr19:11981244:C:T	3.32229e-93	-2.60136e-09	-2.37407
11981435	chr19:11981435:A:G	4.58896e-94	-1.94307	-2.41059
11981762	chr19:11981762:T:C	2.1065e-93	-2.8297	-6.54159e-09
11981881	chr19:11981881:A:T	2.43771e-94	-2.54232	-2.44393
11982284	chr19:11982284:G:A	4.85266e-94	-1.91171	-2.38608
11982407	chr19:11982407:G:A	2.74329e-94	-2.72726	-2.1409
11982493	chr19:11982493:A:G	3.22301e-93	-2.60136e-09	-2.40441
11982607	chr19:11982607:G:T	4.69969e-94	-1.94419	-2.38563
11982687	chr19:11982687:T:C	2.08529e-94	-2.66526	-2.47715
11982891	chr19:11982891:T:C	3.88705e-93	-2.60136e-09	-2.21708
11983108	chr19:11983108:T:C	2.21247e-94	-2.73887	-2.34433
11983249	chr19:11983249:C:T	2.41653e-94	-2.54356	-2.45142
11983304	chr19:11983304:G:A	4.85236e-94	-1.91071	-2.38714
11983319	chr19:11983319:A:G	2.9863e-93	-2.60136e-09	-2.48069
11983552	chr19:11983552:A:G	4.6433e-94	-1.95675	-2.38514
11983749	chr19:11983749:G:C	4.4515e-94	-1.98057	-2.40351
11983845	chr19:11983845:G:A	2.10644e-93	-2.82973	-6.54159e-09
11983924	chr19:11983924:C:G	2.49892e-94	-2.5079	-2.45356
11983967	chr19:11983967:G:A	3.16367e-93	-2.60136e-09	-2.42299
11984131	chr19:11984131:C:T	4.72559e-94	-1.91375	-2.41057
11984442	chr19:11984442:G:T	3.41037e-93	-2.60136e-09	-2.34791
11984463	chr19:11984463:G:T	4.35559e-94	-1.99181	-2.41405
11984773	chr19:11984773:A:G	6.43168e-93	-2.60136e-09	-1.71349
11984783	chr19:11984783:T:C	4.05581e-94	-2.05259	-2.42457
11984815	chr19:11984815:C:T	2.11639e-94	-2.65879	-2.46882
11984881	chr19:11984881:C:T	4.46895e-94	-1.95597	-2.42419
11984918	chr19:11984918:A:G	4.38217e-94	-2.00788	-2.39189
11984973	chr19:11984973:T:A	2.14395e-94	-2.7125	-2.40216
11985040	chr19:11985040:GGGATT:G	2.16814e-94	-2.66519	-2.43825
11985091	chr19:11985091:T:C	3.04265e-93	-2.60136e-09	-2.462
11985257	chr19:11985257:C:G	2.17446e-94	-2.62031	-2.48022
11985493	chr19:11985493:A:G	4.00806e-93	-2.18642	-6.54159e-09
11985647	chr19:11985647:T:C	2.52054e-94	-2.53673	-2.41611
11985921	chr19:11985921:G:T	8.70242e-93	-2.60136e-09	-1.41113
11986254	chr19:11986254:T:C	2.99472e-93	-2.60136e-09	-2.47788
11986290	chr19:11986290:G:GAAAAA	1.22724e-92	-2.60136e-09	-1.06738
11986486	chr19:11986486:T:C	2.76878e-93	-2.55632	-6.54159e-09
11986551	chr19:11986551:A:G	1.7798e-94	-2.82979	-2.47102
11986564	chr19:11986564:C:T	3.66431e-93	-2.60136e-09	-2.27609
11986630	chr19:11986630:T:A	1.77018e-94	-2.8278	-2.47843
11986661	chr19:11986661:T:C	3.029e-92	-2.60136e-09	-0.163912
11986878	chr19:11986878:AC:A	3.29656e-93	-2.60136e-09	-2.38185
11987600	chr19:11987600:G:A	3.80047e-93	-2.60136e-09	-2.2396
11987622	chr19:11987622:G:T	2.3272e-94	-2.68547	-2.34717
11987887	chr19:11987887:C:T	2.3724e-94	-2.53274	-2.48067
11988347	chr19:11988347:TTGGC:T	2.14953e-94	-2.71019	-2.40187
11988360	chr19:11988360:A:G	1.8622e-94	-2.83526	-2.42029
11988476	chr19:11988476:A:G	1.90007e-94	-2.81449	-2.42094
11989215	chr19:11989215:A:G	3.77346e-93	-2.60136e-09	-2.24674
11989249	chr19:11989249:T:C	3.79728e-93	-2.24044	-6.54159e-09
11990083	chr19:11990083:A:G	3.2662e-93	-2.60136e-09	-2.3911
11990244	chr19:11990244:T:C	1.82173e-94	-2.8207	-2.45683
11990359	chr19:11990359:G:A	3.21197e-93	-2.60136e-09	-2.40784
11990555	chr19:11990555:G:T	3.87857e-93	-2.21926	-6.54159e-09
11990579	chr19:11990579:T:G	1.94825e-94	-2.82003	-2.39036
11990975	chr19:11990975:T:C	1.87596e-94	-2.81321	-2.43498
11991094	chr19:11991094:G:A	5.35748e-93	-2.60136e-09	-1.89623
11991274	chr19:11991274:G:GTA	3.00617e-93	-2.60136e-09	-2.47406
11991446	chr19:11991446:T:C	3.17733e-93	-2.41869	-6.54159e-09
11991459	chr19:11991459:C:T	3.17261e-93	-2.60136e-09	-2.42017
11991467	chr19:11991467:C:T	2.56466e-94	-2.6882	-2.24729
11992058	chr19:11992058:G:C	2.99996e-93	-2.60136e-09	-2.47613
11992140	chr19:11992140:A:C	3.67846e-93	-2.27223	-6.54159e-09
11992147	chr19:11992147:A:G	3.67372e-93	-2.27352	-6.54159e-09
11992190	chr19:11992190:G:C	3.77889e-93	-2.2453	-6.54159e-09
11992581	chr19:11992581:A:G	1.16445e-92	-2.60136e-09	-1.1199
11992601	chr19:11992601:G:A	3.80054e-93	-2.60136e-09	-2.23959
11992761	chr19:11992761:TAC:T	3.96378e-93	-2.19753	-6.54159e-09
11992907	chr19:11992907:C:CTTA	2.36569e-94	-2.72002	-2.29622
11993091	chr19:11993091:G:A	1.16177e-92	1.03945	-2.16165
11993174	chr19:11993174:T:C	1.91248e-94	-2.78818	-2.44073
11993464	chr19:11993464:T:G	3.01008e-93	-2.60136e-09	-2.47276
11993505	chr19:11993505:G:C	1.87458e-94	-2.83046	-2.41847
11994215	chr19:11994215:G:A	4.36925e-93	-2.60136e-09	-2.10014
11994594	chr19:11994594:A:G	1.93224e-94	-2.78453	-2.43411
11994809	chr19:11994809:A:G	2.15464e-94	-2.73121	-2.37848
11994867	chr19:11994867:G:A	3.05529e-93	-2.60136e-09	-2.45785
11995182	chr19:11995182:T:C	3.87064e-93	-2.60136e-09	-2.22131
11995506	chr19:11995506:G:A	4.10754e-93	-2.60136e-09	-2.1619
11996019	chr19:11996019:G:A	2.37582e-94	-2.75462	-2.25735
11996068	chr19:11996068:CCTT:C	3.58195e-93	-2.60136e-09	-2.29882
11996168	chr19:11996168:C:T	3.50164e-94	-2.84182	-1.78226
11996451	chr19:11996451:G:C	3.00631e-93	-2.60136e-09	-2.47401
11997007	chr19:11997007:C:T	2.16648e-93	-2.80162	-6.54159e-09
11997721	chr19:11997721:C:T	3.12265e-93	-2.60136e-09	-2.43605
11997929	chr19:11997929:G:T	3.15433e-93	-2.60136e-09	-2.42595
11998063	chr19:11998063:C:T	2.98805e-93	-2.60136e-09	-2.48011
11998715	chr19:11998715:A:G	1.30174e-92	-2.60136e-09	-1.00845
11999035	chr19:11999035:G:A	3.68117e-93	-2.60136e-09	-2.2715
11999204	chr19:11999204:T:C	1.75926e-94	-2.83441	-2.47801
11999236	chr19:11999236:C:T	3.15241e-93	-2.60136e-09	-2.42656
11999325	chr19:11999325:A:G	4.1088e-93	-2.60136e-09	-2.1616
11999423	chr19:11999423:T:A	1.87218e-94	-2.78841	-2.4618
11999889	chr19:11999889:AGCAGGCCATCAGCTGGCGGATGAG:A	3.28663e-93	-2.60136e-09	-2.38487
11999968	chr19:11999968:G:A	3.195e-93	-2.60136e-09	-2.41314
12000331	chr19:12000331:C:T	5.03865e-93	-2.60136e-09	-1.95759
12000521	chr19:12000521:T:G	3.72755e-93	-2.60136e-09	-2.25898
12001172	chr19:12001172:G:A	3.7582e-93	-2.60136e-09	-2.25079
12001603	chr19:12001603:G:A	3.04976e-93	-2.60136e-09	-2.45967
12001689	chr19:12001689:G:A	3.06322e-93	-2.60136e-09	-2.45526
12001911	chr19:12001911:G:A	3.21281e-93	-2.60136e-09	-2.40758
12001912	chr19:12001912:C:T	4.0025e-93	-2.60136e-09	-2.18781
12002373	chr19:12002373:G:A	4.73592e-93	-2.60136e-09	-2.01955
12002898	chr19:12002898:A:G	4.15583e-93	-2.60136e-09	-2.15022
12003336	chr19:12003336:G:C	3.05995e-93	-2.60136e-09	-2.45633
12003351	chr19:12003351:C:T	2.13909e-93	-2.81435	-6.54159e-09
12004147	chr19:12004147:AAAC:A	3.1608e-93	-2.60136e-09	-2.4239
12004154	chr19:12004154:A:C	3.00381e-93	-2.60136e-09	-2.47485
12005191	chr19:12005191:A:G	2.51553e-94	-2.84131	-2.11352
12005313	chr19:12005313:G:T	2.04514e-94	-2.77981	-2.38203
12006099	chr19:12006099:G:C	2.45037e-94	-2.76505	-2.21602
12006148	chr19:12006148:G:A	2.40775e-93	-2.69604	-6.54159e-09
12006288	chr19:12006288:A:G	3.17243e-93	-2.60136e-09	-2.42023
12006420	chr19:12006420:C:T	3.1959e-93	-2.60136e-09	-2.41286
12006602	chr19:12006602:G:A	4.66217e-93	-0.0717193	-1.96353
12007328	chr19:12007328:T:A	3.24984e-93	-2.60136e-09	-2.39612
12007411	chr19:12007411:C:G	3.20148e-93	-2.60136e-09	-2.41112
12008336	chr19:12008336:GGTATCCTT:G	3.41546e-93	-2.60136e-09	-2.34642
12008536	chr19:12008536:T:C	3.0896e-93	-2.60136e-09	-2.44669
12009088	chr19:12009088:C:A	2.24744e-94	-2.76798	-2.29955
12009127	chr19:12009127:T:A	3.17691e-93	-2.60136e-09	-2.41882
12009454	chr19:12009454:A:G	5.20698e-93	-2.60136e-09	-1.92473
12009521	chr19:12009521:C:T	6.39437e-94	-2.45847	-1.56342
12009581	chr19:12009581:C:T	1.08807e-92	-0.466918	-0.720821
12010033	chr19:12010033:G:T	1.8839e-94	-2.76395	-2.48002
12010072	chr19:12010072:C:CT	4.37749e-93	-2.60136e-09	-2.09825
12010143	chr19:12010143:T:C	3.65316e-93	-2.60136e-09	-2.27914
12010205	chr19:12010205:G:T	3.18273e-93	-2.60136e-09	-2.41699
12010520	chr19:12010520:C:T	3.20056e-93	-2.60136e-09	-2.4114
12010643	chr19:12010643:C:T	2.27351e-94	-2.77655	-2.27944
12010744	chr19:12010744:G:A	2.71731e-93	-0.525605	-2.04948
12010799	chr19:12010799:G:A	3.15953e-93	-2.60136e-09	-2.4243
12010967	chr19:12010967:C:T	3.17978e-93	-2.60136e-09	-2.41792
12011516	chr19:12011516:T:C	3.07825e-93	-2.60136e-09	-2.45037
12011658	chr19:12011658:T:G	3.07155e-93	-2.60136e-09	-2.45255
12011886	chr19:12011886:G:A	2.81904e-92	-2.60136e-09	-0.235747
12012099	chr19:12012099:G:A	3.07156e-93	-2.60136e-09	-2.45254
12012341	chr19:12012341:C:T	1.82552e-94	-2.79579	-2.47967
12012428	chr19:12012428:G:A	2.26979e-94	-2.779	-2.27862
12012447	chr19:12012447:A:G	2.44237e-93	-2.68176	-6.54159e-09
12012614	chr19:12012614:C:A	2.22722e-94	-2.77666	-2.2999
12012682	chr19:12012682:A:G	2.17403e-93	-2.79815	-6.54159e-09
12012804	chr19:12012804:TCTA:T	2.10388e-93	-2.83095	-6.54159e-09
12013304	chr19:12013304:A:G	4.96957e-94	-2.78351	-1.49047
12013374	chr19:12013374:G:A	3.09863e-93	-2.60136e-09	-2.44377
12013418	chr19:12013418:C:T	2.69437e-92	-2.60136e-09	-0.280981
12013577	chr19:12013577:A:G	3.35041e-93	-2.60136e-09	-2.36564
12013784	chr19:12013784:T:A	2.98969e-93	-2.60136e-09	-2.47956
12013807	chr19:12013807:A:G	2.19331e-93	-2.78932	-6.54159e-09
12014046	chr19:12014046:A:T	4.63843e-93	-2.60136e-09	-2.04035
12014305	chr19:12014305:C:T	3.09601e-93	-2.60136e-09	-2.44461
12014530	chr19:12014530:G:A	2.81229e-94	-2.72272	-2.12059
12014790	chr19:12014790:T:C	4.75947e-93	-2.60136e-09	-2.01459
12016555	chr19:12016555:G:A	4.69792e-93	-2.60136e-09	-2.02761
12016810	chr19:12016810:C:A	3.06181e-93	-2.60136e-09	-2.45572
12016942	chr19:12016942:A:G	3.08763e-93	-2.60136e-09	-2.44732
12016961	chr19:12016961:T:C	1.81432e-94	-2.83886	-2.44274
12017206	chr19:12017206:T:C	2.64701e-94	-2.75026	-2.15362
12017321	chr19:12017321:G:A	4.29038e-93	-2.60136e-09	-2.11835
12017396	chr19:12017396:T:C	3.83916e-93	-2.60136e-09	-2.22947
12017493	chr19:12017493:A:G	1.90267e-94	-2.75361	-2.48045
12018173	chr19:12018173:G:A	4.30989e-93	-2.60136e-09	-2.11382
12018583	chr19:12018583:C:T	6.45402e-93	-1.71003	-6.54159e-09
12018675	chr19:12018675:C:G	6.37558e-93	-2.60136e-09	-1.72225
12018943	chr19:12018943:A:C	2.72158e-93	-2.57352	-6.54159e-09
12019662	chr19:12019662:A:G	1.87784e-94	-2.76678	-2.48042
12019932	chr19:12019932:TAATA:T	3.92838e-93	-2.60136e-09	-2.2065
12020329	chr19:12020329:G:A	2.98702e-93	-2.60136e-09	-2.48045
12020459	chr19:12020459:T:G	3.11495e-93	-2.60136e-09	-2.43852
12020789	chr19:12020789:C:T	3.57864e-93	-2.60136e-09	-2.29974
12020855	chr19:12020855:C:G	1.92377e-94	-2.74682	-2.4762
12020890	chr19:12020890:C:T	4.5581e-94	-2.64963	-1.71078
12021217	chr19:12021217:G:A	3.66202e-93	-2.60136e-09	-2.27671
12021287	chr19:12021287:CCTT:C	1.99115e-92	-0.583433	-6.54159e-09
12021628	chr19:12021628:A:T	4.31869e-93	-2.60136e-09	-2.11178
12021959	chr19:12021959:C:T	3.99206e-93	-2.60136e-09	-2.19042
12022108	chr19:12022108:C:T	3.1393e-93	-2.60136e-09	-2.43073
12022339	chr19:12022339:TATC:T	4.15935e-93	-2.60136e-09	-2.14937
12022721	chr19:12022721:G:A	3.79182e-93	-2.60136e-09	-2.24188
12022877	chr19:12022877:C:T	2.42282e-93	-2.6898	-6.54159e-09
12022954	chr19:12022954:G:C	2.45769e-94	-2.76111	-2.21699
12023474	chr19:12023474:G:A	2.6353e-94	-2.74361	-2.16471
12024060	chr19:12024060:G:A	2.98736e-93	-2.60136e-09	-2.48034
12024166	chr19:12024166:A:T	3.66262e-94	-2.48962	-2.08952
12024550	chr19:12024550:G:A	4.31869e-93	-2.60136e-09	-2.11178
12024956	chr19:12024956:T:G	4.31869e-93	-2.60136e-09	-2.11178
12025063	chr19:12025063:T:C	3.23089e-93	-2.60136e-09	-2.40197
12025217	chr19:12025217:T:G	2.37477e-94	-2.83706	-2.17535
12025322	chr19:12025322:G:A	3.06549e-93	-2.60136e-09	-2.45452
12025410	chr19:12025410:A:C	3.02682e-93	-2.60136e-09	-2.46722
12025568	chr19:12025568:G:A	3.11407e-93	-2.60136e-09	-2.4388
12025708	chr19:12025708:A:T	1.86368e-94	-2.77423	-2.48053
12026205	chr19:12026205:C:T	2.0983e-93	-2.8336	-6.54159e-09
12026691	chr19:12026691:T:G	3.282e-93	-2.60136e-09	-2.38628
12026696	chr19:12026696:G:A	3.31631e-93	-2.60136e-09	-2.37588
12027324	chr19:12027324:C:T	3.29827e-93	-2.60136e-09	-2.38133
12027376	chr19:12027376:C:T	3.9969e-93	-2.60136e-09	-2.18921
12027629	chr19:12027629:C:T	3.56934e-93	-2.60136e-09	-2.30235
12027709	chr19:12027709:C:T	4.32043e-93	-2.60136e-09	-2.11137
12028299	chr19:12028299:A:G	3.70785e-93	-2.60136e-09	-2.26428
12028454	chr19:12028454:A:T	3.23236e-93	-2.60136e-09	-2.40152
12029081	chr19:12029081:C:T	3.98294e-93	-2.60136e-09	-2.19271
12029446	chr19:12029446:C:T	2.33936e-94	-2.7751	-2.25233
12029944	chr19:12029944:C:T	8.58938e-93	-2.60136e-09	-1.4242
12030411	chr19:12030411:A:G	1.8428e-94	-2.83884	-2.42719
12030712	chr19:12030712:A:G	1.7717e-94	-2.84018	-2.4652
12030924	chr19:12030924:A:G	2.98672e-93	-2.60136e-09	-2.48055
12031915	chr19:12031915:G:T	2.22923e-93	-2.77307	-6.54159e-09
12032104	chr19:12032104:T:A	1.83752e-94	-2.7889	-2.47999
12033215	chr19:12033215:T:G	2.76198e-93	-2.55878	-6.54159e-09
12033423	chr19:12033423:G:T	3.00788e-93	-2.60136e-09	-2.47349
12033541	chr19:12033541:G:A	4.72402e-93	-2.60136e-09	-2.02207
12033778	chr19:12033778:C:T	2.98988e-93	-2.60136e-09	-2.47949
12034433	chr19:12034433:C:T	3.16767e-93	-2.60136e-09	-2.42173
12035059	chr19:12035059:G:A	3.03394e-93	-2.46487	-6.54159e-09
12035178	chr19:12035178:C:G	4.62253e-93	-2.60136e-09	-2.04379
12035555	chr19:12035555:T:C	2.20638e-94	-2.69049	-2.39547
12036132	chr19:12036132:C:T	3.23139e-93	-2.60136e-09	-2.40182
12037347	chr19:12037347:A:G	2.30854e-94	-2.83649	-2.20421
12037446	chr19:12037446:C:T	3.29013e-93	-2.60136e-09	-2.3838
12038132	chr19:12038132:A:G	2.49848e-94	-2.62376	-2.33787
12038536	chr19:12038536:G:C	9.0619e-94	-1.67425	-1.99899
12038721	chr19:12038721:G:A	1.12483e-92	-2.60136e-09	-1.15451
12039015	chr19:12039015:T:C	3.10939e-93	-2.60136e-09	-2.4403
12039059	chr19:12039059:T:A	2.24136e-94	-2.65446	-2.41577
12039116	chr19:12039116:G:A	3.03893e-93	-2.60136e-09	-2.46322
12039228	chr19:12039228:G:A	3.0409e-93	-2.60136e-09	-2.46257
12039709	chr19:12039709:T:G	1.0579e-92	-2.60136e-09	-1.21586
12039778	chr19:12039778:G:A	2.12752e-94	-2.72647	-2.39589
12039934	chr19:12039934:C:T	2.98788e-93	-2.60136e-09	-2.48016
12040192	chr19:12040192:C:T	5.49908e-93	-2.60136e-09	-1.87015
12040706	chr19:12040706:G:A	3.27142e-93	-2.60136e-09	-2.3895
12040811	chr19:12040811:C:T	2.50941e-94	-2.66825	-2.28902
12041071	chr19:12041071:A:G	2.99485e-93	-2.60136e-09	-2.47784
12041087	chr19:12041087:G:A	3.16207e-93	-2.60136e-09	-2.4235
12041449	chr19:12041449:G:A	5.77192e-93	-2.60136e-09	-1.82172
12041552	chr19:12041552:G:A	2.66059e-94	-2.60461	-2.29415
12041654	chr19:12041654:G:T	3.10742e-93	-2.60136e-09	-2.44094
12042774	chr19:12042774:A:T	2.89815e-94	-2.65257	-2.16067
12043522	chr19:12043522:C:T	2.98627e-93	-2.60136e-09	-2.4807
12043633	chr19:12043633:G:A	3.04473e-94	-2.46989	-2.29401
12043706	chr19:12043706:G:A	4.14055e-93	-2.60136e-09	-2.1539
12043720	chr19:12043720:T:A	6.02955e-93	-2.60136e-09	-1.77806
12043984	chr19:12043984:G:C	3.86108e-93	0.253103	-2.47689
12044505	chr19:12044505:C:T	3.07535e-93	-2.60136e-09	-2.45131
12045400	chr19:12045400:C:T	4.12573e-93	-2.60136e-09	-2.15749
12045520	chr19:12045520:T:C	1.99407e-94	-2.70786	-2.47928
12045754	chr19:12045754:G:A	3.10437e-94	-2.50005	-2.24445
12045926	chr19:12045926:G:A	3.9869e-93	-2.60136e-09	-2.19171
12045970	chr19:12045970:C:T	3.03045e-92	-2.60136e-09	-0.163432
12046024	chr19:12046024:A:G	2.26091e-93	-2.75896	-6.54159e-09
12046080	chr19:12046080:A:G	2.21645e-94	-2.61899	-2.46241
12046438	chr19:12046438:G:A	3.25905e-94	-2.42246	-2.27342
12046692	chr19:12046692:G:C	6.73627e-93	-1.66722	-6.54159e-09
12047245	chr19:12047245:C:T	1.0673e-92	-2.60136e-09	-1.20701
12047985	chr19:12047985:C:T	3.90128e-93	-2.60136e-09	-2.21343
12049222	chr19:12049222:G:A	2.13043e-93	-2.8184	-6.54159e-09
12049250	chr19:12049250:CAGG:C	9.19817e-94	-1.66674	-1.99157
12049947	chr19:12049947:G:A	3.90098e-93	-2.60136e-09	-2.2135
12050411	chr19:12050411:CA:C	3.88009e-93	-2.60136e-09	-2.21887
12050415	chr19:12050415:A:T	3.88009e-93	-2.60136e-09	-2.21887
12050430	chr19:12050430:T:C	2.98652e-93	-2.60136e-09	-2.48062
12051035	chr19:12051035:G:A	2.90628e-94	-2.51395	-2.29649
12051171	chr19:12051171:C:T	2.99118e-93	-2.60136e-09	-2.47906
12051270	chr19:12051270:T:C	1.86516e-94	-2.78557	-2.4684
12051471	chr19:12051471:G:A	3.33211e-93	-2.60136e-09	-2.37112
12051897	chr19:12051897:G:A	2.82384e-94	-2.52312	-2.3161
12051959	chr19:12051959:G:A	3.06724e-93	-2.60136e-09	-2.45395
12052141	chr19:12052141:A:G	3.02855e-93	-2.60136e-09	-2.46664
12052591	chr19:12052591:G:T	5.10834e-93	-2.60136e-09	-1.94385
12054075	chr19:12054075:G:A	2.98655e-93	-2.60136e-09	-2.48061
12054173	chr19:12054173:T:C	5.72016e-94	-1.67673	-2.45659
12054614	chr19:12054614:T:C	2.07202e-94	-2.69829	-2.4505
12054659	chr19:12054659:G:A	3.07529e-93	-2.60136e-09	-2.45133
12054831	chr19:12054831:T:G	4.83747e-93	0.407477	-2.40581
12054955	chr19:12054955:T:C	3.22347e-94	-2.34777	-2.35909
12055367	chr19:12055367:A:G	2.46798e-94	-2.57887	-2.39504
12055554	chr19:12055554:T:C	2.2106e-94	-2.64358	-2.44047
12055594	chr19:12055594:A:G	4.45051e-93	-2.60136e-09	-2.08171
12055620	chr19:12055620:T:C	5.20668e-93	-2.60136e-09	-1.92479
12055750	chr19:12055750:C:T	2.1565e-94	-2.6531	-2.45572
12056212	chr19:12056212:C:T	2.99733e-93	-2.60136e-09	-2.47701
12056538	chr19:12056538:C:T	1.94938e-94	-2.8392	-2.3706
12056942	chr19:12056942:A:G	2.43744e-93	-2.68378	-6.54159e-09
12057399	chr19:12057399:C:T	2.19861e-93	-2.7869	-6.54159e-09
12057462	chr19:12057462:C:T	3.11311e-93	-2.60136e-09	-2.43911
12057528	chr19:12057528:G:C	3.76667e-94	-2.43276	-2.11837
12057540	chr19:12057540:G:A	4.59893e-93	-2.60136e-09	-2.04891
12057976	chr19:12057976:T:C	5.08111e-94	-1.87385	-2.37793
12058348	chr19:12058348:A:C	1.78345e-94	-2.82145	-2.47731
12058496	chr19:12058496:A:G	1.40138e-93	-0.787752	-2.44952
12059147	chr19:12059147:G:A	1.75427e-94	-2.83607	-2.47919
12059151	chr19:12059151:T:C	3.71172e-93	-2.60136e-09	-2.26323
12059223	chr19:12059223:G:A	2.09384e-92	-2.60136e-09	-0.533142
12059272	chr19:12059272:TG:T	2.05492e-94	-2.78291	-2.37417
12059274	chr19:12059274:TTTG:T	2.02492e-94	-2.78102	-2.39076
12060027	chr19:12060027:G:A	3.39599e-93	-2.60136e-09	-2.35213
12061014	chr19:12061014:G:A	3.02336e-93	-2.60136e-09	-2.46836
12061127	chr19:12061127:C:T	3.49134e-93	-2.60136e-09	-2.32444
12061189	chr19:12061189:C:T	5.63688e-94	-1.67441	-2.47357
12061234	chr19:12061234:C:G	4.53438e-93	-2.60136e-09	-2.06304
12061302	chr19:12061302:T:G	3.1651e-93	-2.60136e-09	-2.42254
12061366	chr19:12061366:G:C	3.28645e-93	-2.60136e-09	-2.38492
12061513	chr19:12061513:G:A	1.78402e-94	-2.82448	-2.47396
12061526	chr19:12061526:G:A	3.14907e-93	-2.60136e-09	-2.42762
12061919	chr19:12061919:G:A	4.59527e-93	-2.60136e-09	-2.0497
12062094	chr19:12062094:G:A	4.09021e-93	-2.60136e-09	-2.16613
12062197	chr19:12062197:T:C	3.73392e-93	-2.60136e-09	-2.25727
12062591	chr19:12062591:C:T	3.43078e-93	-2.60136e-09	-2.34194
12062622	chr19:12062622:C:T	3.46138e-93	-2.60136e-09	-2.33306
12062762	chr19:12062762:T:C	2.19443e-93	-0.320637	-2.46817
12064051	chr19:12064051:T:C	6.64678e-94	-1.5254	-2.45778
12064617	chr19:12064617:A:T	2.0153e-94	-2.80567	-2.37088
12065193	chr19:12065193:C:T	3.1274e-93	-2.60136e-09	-2.43453
12065234	chr19:12065234:G:T	1.32865e-92	-2.60136e-09	-0.987981
12065286	chr19:12065286:C:T	5.03036e-94	-1.79003	-2.47179
12065439	chr19:12065439:G:A	3.08154e-93	-2.60136e-09	-2.4493
12065609	chr19:12065609:A:AT	2.60462e-92	-2.60136e-09	-0.314858
12065711	chr19:12065711:C:T	3.18677e-93	-2.60136e-09	-2.41572
12065849	chr19:12065849:G:A	3.03997e-93	-2.60136e-09	-2.46288
12065894	chr19:12065894:T:C	7.83567e-94	-1.44423	-2.3744
12065975	chr19:12065975:G:A	3.27403e-93	-2.60136e-09	-2.38871
12065979	chr19:12065979:G:A	3.03969e-93	-2.60136e-09	-2.46297
12066072	chr19:12066072:A:T	1.2768e-92	-2.60136e-09	-1.02779
12067107	chr19:12067107:G:A	3.86639e-93	-2.60136e-09	-2.22241
12067126	chr19:12067126:G:T	2.32761e-93	-0.260673	-2.46921
12067135	chr19:12067135:G:A	8.19575e-93	-2.60136e-09	-1.47111
12067155	chr19:12067155:G:A	3.43099e-93	-2.60136e-09	-2.34188
12067743	chr19:12067743:C:T	5.1396e-93	0.441535	-2.37929
12067866	chr19:12067866:C:T	1.02496e-92	-2.60136e-09	-1.24749
12068455	chr19:12068455:G:A	4.7219e-93	-2.60136e-09	-2.02252
12068897	chr19:12068897:G:A	4.66379e-93	0.363311	-2.39821
12069289	chr19:12069289:T:A	3.42771e-93	-2.60136e-09	-2.34284
12069308	chr19:12069308:G:C	2.73722e-91	2.03739	-6.54159e-09
12069896	chr19:12069896:G:A	3.23363e-93	-2.60136e-09	-2.40112
12069945	chr19:12069945:C:T	3.17923e-93	-2.60136e-09	-2.41809
12070043	chr19:12070043:A:C	3.35972e-93	-2.60136e-09	-2.36287
12070181	chr19:12070181:G:A	4.20214e-93	0.212557	-2.35169
12070287	chr19:12070287:A:G	2.99235e-93	-2.60136e-09	-2.47867
12070633	chr19:12070633:A:C	3.30368e-93	-2.60136e-09	-2.37969
12070725	chr19:12070725:A:G	4.51487e-93	0.31813	-2.38548
12070793	chr19:12070793:G:A	3.28504e-93	-2.60136e-09	-2.38535
12071860	chr19:12071860:G:A	1.7599e-93	-0.539675	-2.4698
12072075	chr19:12072075:T:C	8.67432e-94	-1.36613	-2.35082
12072588	chr19:12072588:T:C	3.22256e-93	-2.60136e-09	-2.40455
12072646	chr19:12072646:C:T	5.63459e-93	0.600795	-2.4466
12072669	chr19:12072669:C:T	6.77734e-93	-2.60136e-09	-1.66114
12073208	chr19:12073208:G:A	3.00247e-93	-2.60136e-09	-2.47529
12073402	chr19:12073402:C:T	4.67237e-93	-2.60136e-09	-2.03306
12073448	chr19:12073448:G:A	8.67026e-93	-2.60136e-09	-1.41483
12073451	chr19:12073451:C:T	3.58773e-93	0.0205459	-2.31776
12073676	chr19:12073676:G:A	3.06686e-93	-2.60136e-09	-2.45408
12073688	chr19:12073688:A:AT	3.41746e-93	0.00174348	-2.34757
12073970	chr19:12073970:G:T	6.76874e-93	-2.60136e-09	-1.66241
12074287	chr19:12074287:G:A	7.74007e-94	-1.47493	-2.35598
12075333	chr19:12075333:T:C	7.67525e-94	-1.47486	-2.36446
12075796	chr19:12075796:A:G	3.35425e-93	-0.010067	-2.35443
12075917	chr19:12075917:A:G	1.80619e-93	-2.81997	-0.163536
12076042	chr19:12076042:G:C	8.90471e-94	-1.34594	-2.34479
12076107	chr19:12076107:G:T	2.76304e-94	-2.81484	-2.04615
12076155	chr19:12076155:ATTATC:A	2.25734e-93	-2.76054	-6.54159e-09
12076336	chr19:12076336:C:G	2.36991e-93	-2.71188	-6.54159e-09
12076395	chr19:12076395:A:G	8.14175e-94	-1.31822	-2.46209
12076731	chr19:12076731:G:A	2.99235e-93	-2.60136e-09	-2.47867
12076773	chr19:12076773:A:C	3.93608e-93	-2.60136e-09	-2.20454
12076806	chr19:12076806:T:C	2.31873e-93	-2.73371	-6.54159e-09
12076870	chr19:12076870:A:T	7.77651e-93	-2.60136e-09	-1.52362
12077046	chr19:12077046:T:G	8.29546e-94	-1.43377	-2.32783
12077092	chr19:12077092:G:A	3.70855e-94	-2.13307	-2.4336
12077451	chr19:12077451:A:G	8.27291e-94	-1.41035	-2.35398
12077815	chr19:12077815:A:G	4.44888e-93	0.324202	-2.40628
12077953	chr19:12077953:T:C	2.44341e-93	-0.200672	-2.48066
12078076	chr19:12078076:G:A	4.53417e-93	0.330363	-2.39345
12078205	chr19:12078205:C:T	4.71345e-93	-2.60136e-09	-2.02431
12078329	chr19:12078329:A:G	3.13737e-93	-2.60136e-09	-2.43134
12078564	chr19:12078564:C:T	2.88917e-93	-0.0423627	-2.4714
12078760	chr19:12078760:A:G	3.45754e-93	-2.60136e-09	-2.33417
12078817	chr19:12078817:T:C	4.29664e-93	0.290054	-2.40695
12078892	chr19:12078892:T:C	1.49932e-93	-2.72831	-0.441405
12079153	chr19:12079153:T:TC	3.521e-93	-2.60136e-09	-2.31598
12079387	chr19:12079387:C:T	3.18667e-93	-2.60136e-09	-2.41575
12080160	chr19:12080160:G:A	3.12755e-93	-2.60136e-09	-2.43448
12080246	chr19:12080246:A:G	4.72208e-93	0.437243	-2.45972
12080256	chr19:12080256:A:G	5.41119e-93	0.468339	-2.3546
12080282	chr19:12080282:A:G	3.28593e-93	-2.60136e-09	-2.38508
12080418	chr19:12080418:A:G	3.57266e-93	-0.0263998	-2.27502
12080639	chr19:12080639:A:G	3.43351e-93	-2.60136e-09	-2.34115
12080749	chr19:12080749:A:G	9.06976e-94	-1.33628	-2.33609
12081529	chr19:12081529:C:T	3.2739e-93	-2.60136e-09	-2.38875
12081631	chr19:12081631:A:G	3.30265e-93	-2.60136e-09	-2.38
12082272	chr19:12082272:T:C	9.76982e-94	-1.23309	-2.36493
12082350	chr19:12082350:G:T	8.91334e-93	-2.60136e-09	-1.38718
12082511	chr19:12082511:A:G	7.8613e-93	-2.60136e-09	-1.51278
12082586	chr19:12082586:A:G	7.76072e-93	-2.60136e-09	-1.52565
12082821	chr19:12082821:G:A	2.99138e-93	-2.60136e-09	-2.47899
12082826	chr19:12082826:T:C	5.52741e-93	-2.60136e-09	-1.86501
12083580	chr19:12083580:A:T	3.10915e-93	-0.0105292	-2.42985
12083607	chr19:12083607:A:G	4.4238e-93	0.320732	-2.40846
12083641	chr19:12083641:A:G	4.0138e-93	-2.60136e-09	-2.18499
12083888	chr19:12083888:C:T	6.75419e-93	-2.60136e-09	-1.66457
12084180	chr19:12084180:G:A	4.4295e-93	0.250196	-2.33664
12084207	chr19:12084207:G:A	7.58901e-93	-2.60136e-09	-1.54803
12084910	chr19:12084910:TCG:T	2.93938e-94	-2.8281	-1.97102
12085375	chr19:12085375:G:A	2.84111e-94	-2.82209	-2.01103
12085571	chr19:12085571:A:C	6.19733e-93	-2.60136e-09	-1.75061
12085604	chr19:12085604:A:G	3.00685e-93	-2.60136e-09	-2.47383
12086478	chr19:12086478:C:G	1.83377e-92	-2.60136e-09	-0.665768
12087050	chr19:12087050:T:G	7.51571e-93	-2.60136e-09	-1.55773
12087073	chr19:12087073:C:T	3.07219e-93	-2.60136e-09	-2.45234
12087155	chr19:12087155:C:T	4.44672e-93	-2.60136e-09	-2.08256
12087339	chr19:12087339:T:G	6.62395e-93	0.537412	-2.22145
12087720	chr19:12087720:C:A	2.20557e-93	-2.78374	-6.54159e-09
12088064	chr19:12088064:AG:A	6.33858e-93	-2.60136e-09	-1.72807
12088234	chr19:12088234:A:AT	6.33858e-93	-2.60136e-09	-1.72807
12088496	chr19:12088496:G:A	2.2923e-93	-2.74517	-6.54159e-09
12088504	chr19:12088504:T:C	9.26552e-93	-2.60136e-09	-1.34843
12088829	chr19:12088829:ATAAT:A	8.60121e-93	-2.60136e-09	-1.42283
12088940	chr19:12088940:G:A	5.39774e-93	0.583048	-2.4718
12089104	chr19:12089104:T:C	2.99129e-93	-2.60136e-09	-2.47902
12089562	chr19:12089562:C:T	5.63411e-93	-2.60136e-09	-1.84589
12089708	chr19:12089708:T:C	6.26419e-93	-2.60136e-09	-1.73988
12090144	chr19:12090144:C:T	5.76746e-93	-1.8225	-6.54159e-09
12090834	chr19:12090834:C:T	3.00814e-93	-2.60136e-09	-2.47341
12091040	chr19:12091040:G:A	3.01052e-93	-2.60136e-09	-2.47262
12091075	chr19:12091075:C:T	2.16337e-93	-2.80306	-6.54159e-09
12091466	chr19:12091466:C:A	3.00473e-93	-2.60136e-09	-2.47454
12091626	chr19:12091626:G:A	5.62537e-93	-2.60136e-09	-1.84744
12091928	chr19:12091928:A:G	5.61109e-93	-2.60136e-09	-1.84998
12091973	chr19:12091973:G:A	7.94193e-94	-2.82727	-0.977887
12092072	chr19:12092072:A:G	5.593e-93	-2.60136e-09	-1.85321
12092079	chr19:12092079:T:C	9.143e-93	-2.60136e-09	-1.36174
12092292	chr19:12092292:A:C	5.55925e-93	-2.60136e-09	-1.85927
12092416	chr19:12092416:G:A	5.61109e-93	-2.60136e-09	-1.84998
12092534	chr19:12092534:C:T	2.15781e-93	-2.80563	-6.54159e-09
12092784	chr19:12092784:A:G	5.61109e-93	-2.60136e-09	-1.84998
12092795	chr19:12092795:G:C	6.00134e-93	-2.60136e-09	-1.78275
12093116	chr19:12093116:C:T	5.61785e-93	-2.60136e-09	-1.84878
12093570	chr19:12093570:G:A	5.70953e-93	-2.60136e-09	-1.83259
12094188	chr19:12094188:C:T	5.46513e-93	-2.60136e-09	-1.87634
12094189	chr19:12094189:G:A	2.87583e-93	-2.51839	-6.54159e-09
12094586	chr19:12094586:C:T	5.86686e-93	-2.60136e-09	-1.80541
12094952	chr19:12094952:A:C	5.44633e-93	-2.60136e-09	-1.87979
12094994	chr19:12094994:C:T	3.15124e-93	-2.60136e-09	-2.42693
12095204	chr19:12095204:C:T	2.19508e-94	-2.80671	-2.28438
12095217	chr19:12095217:AAAT:A	3.57173e-93	-2.60136e-09	-2.30168
12095676	chr19:12095676:A:G	5.30949e-93	-2.60136e-09	-1.90523
12095731	chr19:12095731:G:T	3.10691e-93	-2.4411	-6.54159e-09
12096253	chr19:12096253:A:C	5.60477e-93	-2.60136e-09	-1.85111
12096424	chr19:12096424:A:G	3.52278e-93	-2.60136e-09	-2.31548
12096923	chr19:12096923:T:C	7.92513e-93	-2.60136e-09	-1.50469
12097021	chr19:12097021:GTAATT:G	5.59785e-93	-2.60136e-09	-1.85235
12097602	chr19:12097602:T:G	5.59609e-93	-2.60136e-09	-1.85266
12097669	chr19:12097669:TG:T	7.34383e-93	0.638124	-2.21899
12097891	chr19:12097891:A:G	5.5961e-93	-2.60136e-09	-1.85266
12098081	chr19:12098081:A:G	5.6237e-93	-2.60136e-09	-1.84774
12098088	chr19:12098088:T:C	5.6237e-93	-2.60136e-09	-1.84774
12098124	chr19:12098124:A:G	3.21079e-93	-2.60136e-09	-2.40821
12098169	chr19:12098169:G:A	4.55894e-93	-2.60136e-09	-2.05764
12098340	chr19:12098340:T:C	5.61109e-93	-2.60136e-09	-1.84998
12098352	chr19:12098352:C:T	2.08509e-93	-2.83992	-6.54159e-09
12098367	chr19:12098367:G:A	3.0023e-93	-2.60136e-09	-2.47535
12098369	chr19:12098369:T:G	5.61949e-93	-2.60136e-09	-1.84849
12098456	chr19:12098456:T:C	5.61109e-93	-2.60136e-09	-1.84998
12098694	chr19:12098694:T:C	5.61109e-93	-2.60136e-09	-1.84998
12098698	chr19:12098698:C:T	5.81988e-93	-1.81345	-6.54159e-09
12098801	chr19:12098801:G:A	7.46964e-93	0.638866	-2.20275
12099120	chr19:12099120:A:G	5.61109e-93	-2.60136e-09	-1.84998
12099154	chr19:12099154:G:A	8.24336e-93	-2.60136e-09	-1.46532
12099449	chr19:12099449:G:A	9.85472e-93	-2.60136e-09	-1.28678
12099868	chr19:12099868:A:G	5.58725e-93	-2.60136e-09	-1.85424
12099884	chr19:12099884:A:G	5.57838e-93	-2.60136e-09	-1.85583
12100376	chr19:12100376:A:G	1.0213e-93	-1.84227	-1.71138
12100459	chr19:12100459:T:G	2.56414e-92	-2.60136e-09	-0.330519
12100691	chr19:12100691:G:C	5.88207e-93	-2.60136e-09	-1.80282
12100756	chr19:12100756:C:T	5.61109e-93	-2.60136e-09	-1.84998
12101052	chr19:12101052:G:A	5.62497e-93	-2.60136e-09	-1.84751
12101187	chr19:12101187:A:G	5.42447e-92	-2.60136e-09	0.418777
12101443	chr19:12101443:A:G	3.02766e-93	-2.60136e-09	-2.46694
12101460	chr19:12101460:A:G	5.62509e-93	-2.60136e-09	-1.84749
12101681	chr19:12101681:A:G	8.30894e-93	0.712715	-2.17011
12102044	chr19:12102044:T:TA	4.31469e-93	-2.60136e-09	-2.1127
12102707	chr19:12102707:G:A	4.48167e-93	-2.60136e-09	-2.07473
12103329	chr19:12103329:CT:C	7.1639e-93	0.186218	-1.79189
12103422	chr19:12103422:T:C	5.72925e-93	-2.60136e-09	-1.82914
12103486	chr19:12103486:C:T	3.15046e-94	-2.25022	-2.47955
12103645	chr19:12103645:C:T	5.51975e-93	-2.60136e-09	-1.8664
12103770	chr19:12103770:C:T	1.97606e-94	-2.74902	-2.44718
12103796	chr19:12103796:G:A	8.35195e-93	0.910635	-2.36287
12103811	chr19:12103811:C:T	3.23611e-93	-2.60136e-09	-2.40036
12103843	chr19:12103843:A:G	4.08942e-93	-2.60136e-09	-2.16633
12104047	chr19:12104047:A:G	8.25577e-93	0.329858	-1.79367
12104191	chr19:12104191:C:T	3.29269e-93	-2.76915	0.386128
12104750	chr19:12104750:TATTC:T	8.82466e-93	0.934584	-2.33176
12105070	chr19:12105070:G:C	3.55717e-93	-2.60136e-09	-2.30576
12105264	chr19:12105264:T:C	5.61109e-93	-2.60136e-09	-1.84998
12105633	chr19:12105633:G:A	1.09361e-92	0.97967	-2.16233
12105882	chr19:12105882:CAATGTTGCTTCCATG:C	3.05e-93	-2.60136e-09	-2.45959
12105943	chr19:12105943:G:T	2.69648e-92	2.11474	-2.39494
12105998	chr19:12105998:G:A	3.33273e-93	-2.37094	-6.54159e-09
12106083	chr19:12106083:G:A	7.12274e-93	-2.60136e-09	-1.61144
12106253	chr19:12106253:A:G	3.08032e-93	-2.60136e-09	-2.44969
12106341	chr19:12106341:C:T	1.87359e-92	1.82355	-2.46783
12106388	chr19:12106388:A:G	9.47178e-93	0.832732	-2.15914
12106459	chr19:12106459:G:A	5.39805e-93	-2.60136e-09	-1.88869
12106550	chr19:12106550:G:A	5.61109e-93	-2.60136e-09	-1.84998
12106600	chr19:12106600:T:C	5.76695e-93	-2.60136e-09	-1.82259
12106970	chr19:12106970:T:G	5.62607e-93	-2.60136e-09	-1.84732
12107227	chr19:12107227:C:T	2.50155e-94	-2.59238	-2.36803
12107280	chr19:12107280:A:G	5.73787e-93	-2.60136e-09	-1.82764
12107364	chr19:12107364:C:T	3.85708e-93	-2.60136e-09	-2.22482
12107454	chr19:12107454:G:A	5.02929e-93	-2.60136e-09	-1.95945
12107983	chr19:12107983:C:T	5.32886e-93	-2.60136e-09	-1.90159
12108241	chr19:12108241:T:C	6.85024e-93	-2.60136e-09	-1.65044
12108257	chr19:12108257:G:A	5.62738e-93	-2.60136e-09	-1.84709
12108270	chr19:12108270:A:G	5.83878e-93	-2.60136e-09	-1.81021
12108732	chr19:12108732:A:G	5.61109e-93	-2.60136e-09	-1.84998
12108775	chr19:12108775:C:G	1.78919e-94	-2.81605	-2.4795
12108800	chr19:12108800:G:A	5.57383e-93	-2.60136e-09	-1.85665
12109142	chr19:12109142:C:T	2.42378e-93	-2.6894	-6.54159e-09
12109238	chr19:12109238:C:A	5.61109e-93	-2.60136e-09	-1.84998
12109409	chr19:12109409:T:C	3.11883e-93	-2.60136e-09	-2.43727
12109559	chr19:12109559:G:A	5.58117e-93	-2.60136e-09	-1.85533
12109595	chr19:12109595:A:C	5.40131e-93	-2.60136e-09	-1.88809
12109757	chr19:12109757:A:G	4.87443e-93	-2.60136e-09	-1.99073
12109798	chr19:12109798:A:G	6.43367e-93	0.574168	-2.28735
12110050	chr19:12110050:A:C	2.12082e-93	-2.82293	-6.54159e-09
12110108	chr19:12110108:C:G	5.99966e-93	-2.60136e-09	-1.78303
12110169	chr19:12110169:C:CAG	5.99966e-93	-2.60136e-09	-1.78303
12110246	chr19:12110246:A:G	3.00289e-93	-2.60136e-09	-2.47515
12110256	chr19:12110256:A:G	5.99966e-93	-2.60136e-09	-1.78303
12110352	chr19:12110352:G:A	5.99966e-93	-2.60136e-09	-1.78303
12110885	chr19:12110885:A:G	5.13329e-93	0.311586	-2.25057
12111034	chr19:12111034:T:C	9.96292e-93	1.18874	-2.4646
12111444	chr19:12111444:G:A	9.34647e-93	1.12608	-2.46581
12111566	chr19:12111566:C:G	8.66285e-94	-2.45703	-1.26124
12111969	chr19:12111969:C:T	5.99487e-93	-2.60136e-09	-1.78382
12112046	chr19:12112046:T:C	1.11025e-93	-1.04473	-2.42541
12112767	chr19:12112767:G:A	3.3098e-93	-2.60136e-09	-2.37784
12113357	chr19:12113357:T:C	5.91563e-93	0.400249	-2.19738
12113377	chr19:12113377:C:T	3.46713e-93	-2.60136e-09	-2.3314
12113509	chr19:12113509:T:G	1.42136e-92	-2.60136e-09	-0.92053
12113684	chr19:12113684:C:G	2.75214e-93	-2.56235	-6.54159e-09
12113813	chr19:12113813:T:A	5.75183e-93	-2.60136e-09	-1.82521
12114101	chr19:12114101:T:C	3.17556e-93	-2.60136e-09	-2.41925
12114362	chr19:12114362:A:G	5.61109e-93	-2.60136e-09	-1.84998
12114822	chr19:12114822:G:A	5.61109e-93	-2.60136e-09	-1.84998
12115449	chr19:12115449:A:T	4.2464e-93	0.0506853	-2.17934
12115793	chr19:12115793:A:C	5.6109e-93	-2.60136e-09	-1.85002
12115892	chr19:12115892:T:C	5.53914e-93	-2.60136e-09	-1.86289
12115922	chr19:12115922:C:G	3.07302e-93	-2.60136e-09	-2.45207
12115958	chr19:12115958:A:G	5.25592e-93	0.266195	-2.18157
12116233	chr19:12116233:C:T	5.60739e-93	-2.60136e-09	-1.85064
12116280	chr19:12116280:G:A	2.53662e-92	-2.60136e-09	-0.341313
12116386	chr19:12116386:A:G	1.84028e-94	-2.78729	-2.48011
12116413	chr19:12116413:A:G	5.01036e-93	-2.60136e-09	-1.96322
12116552	chr19:12116552:T:G	5.47504e-93	-2.60136e-09	-1.87453
12116570	chr19:12116570:C:A	2.36996e-92	-0.409272	-6.54159e-09
12116675	chr19:12116675:C:T	4.8606e-93	-2.60136e-09	-1.99357
12116810	chr19:12116810:T:C	5.61014e-93	-2.60136e-09	-1.85015
12117212	chr19:12117212:T:A	5.62755e-93	-2.60136e-09	-1.84705
12117310	chr19:12117310:C:T	5.71015e-93	-2.60136e-09	-1.83248
12117672	chr19:12117672:G:C	3.08241e-93	-2.60136e-09	-2.44902
12117706	chr19:12117706:A:G	4.73964e-93	-2.60136e-09	-2.01877
12118089	chr19:12118089:G:A	5.60312e-93	-2.60136e-09	-1.85141
12118163	chr19:12118163:C:A	5.47142e-93	-2.60136e-09	-1.87519
12119210	chr19:12119210:T:G	5.71728e-93	-2.60136e-09	-1.83123
12119322	chr19:12119322:T:C	3.49362e-93	-2.60136e-09	-2.32379
12119483	chr19:12119483:A:C	1.03617e-92	1.22663	-2.46325
12119565	chr19:12119565:A:G	5.32824e-93	-2.60136e-09	-1.90171
12119953	chr19:12119953:C:T	4.51498e-93	0.12012	-2.18745
12120167	chr19:12120167:A:G	3.19409e-93	-2.60136e-09	-2.41343
12120178	chr19:12120178:TA:T	3.04129e-93	-2.60136e-09	-2.46245
12120180	chr19:12120180:TA:T	8.5791e-93	-2.60136e-09	-1.4254
12120206	chr19:12120206:T:C	1.89201e-94	-2.81321	-2.42646
12120269	chr19:12120269:G:A	5.73233e-93	-2.60136e-09	-1.82861
12120273	chr19:12120273:C:T	5.3969e-93	-2.60136e-09	-1.8889
12120512	chr19:12120512:G:C	5.93421e-93	-2.60136e-09	-1.794
12120687	chr19:12120687:G:A	1.33707e-92	1.4983	-2.47996
12120867	chr19:12120867:G:C	5.0808e-93	-2.60136e-09	-1.94926
12121041	chr19:12121041:T:C	5.62597e-93	-2.60136e-09	-1.84733
12121243	chr19:12121243:G:A	5.73709e-93	-2.60136e-09	-1.82778
12121343	chr19:12121343:T:C	5.58772e-93	-2.60136e-09	-1.85416
12121890	chr19:12121890:GC:G	2.3831e-94	-2.63096	-2.37796
12122274	chr19:12122274:C:T	4.03036e-93	-2.60136e-09	-2.18087
12122860	chr19:12122860:C:G	1.9029e-94	-2.7542	-2.47973
12122906	chr19:12122906:T:C	5.62247e-93	-2.60136e-09	-1.84796
12123101	chr19:12123101:G:A	5.61109e-93	-2.60136e-09	-1.84998
12123220	chr19:12123220:A:G	5.51453e-93	0.304903	-2.17225
12123224	chr19:12123224:G:A	2.08146e-93	-2.84166	-6.54159e-09
12123407	chr19:12123407:G:A	6.2461e-93	-2.60136e-09	-1.74277
12123964	chr19:12123964:C:T	3.76017e-93	-2.60136e-09	-2.25026
12124171	chr19:12124171:C:T	2.66226e-92	-0.292968	-6.54159e-09
12124245	chr19:12124245:G:A	7.3878e-93	-1.5749	-6.54159e-09
12124256	chr19:12124256:T:C	6.36687e-93	0.458869	-2.18249
12124663	chr19:12124663:C:T	1.85177e-94	-2.78165	-2.47952
12124776	chr19:12124776:G:A	5.14217e-93	-2.60136e-09	-1.93725
12124786	chr19:12124786:T:C	3.91304e-93	-2.60136e-09	-2.21041
12125081	chr19:12125081:G:A	3.67662e-93	-2.60136e-09	-2.27273
12125483	chr19:12125483:A:G	6.4093e-93	0.521013	-2.23799
12125751	chr19:12125751:T:C	3.35206e-93	-2.52322	0.158067
12125779	chr19:12125779:C:T	1.48128e-92	-0.879235	-6.54159e-09
12125963	chr19:12125963:T:C	3.28295e-93	-2.60136e-09	-2.38599
12126301	chr19:12126301:C:G	5.22041e-93	-2.60136e-09	-1.92215
12126409	chr19:12126409:C:T	9.99926e-93	-2.60136e-09	-1.27222
12126436	chr19:12126436:G:A	5.61109e-93	-2.60136e-09	-1.84998
12126477	chr19:12126477:C:A	5.61109e-93	-2.60136e-09	-1.84998
12127278	chr19:12127278:CT:C	4.45265e-93	-2.60136e-09	-2.08123
12127391	chr19:12127391:G:A	4.79316e-93	-2.60136e-09	-2.00754
12127625	chr19:12127625:AAAAG:A	7.04854e-93	-2.60136e-09	-1.62191
12128017	chr19:12128017:C:T	3.20911e-93	-2.60136e-09	-2.40874
12128428	chr19:12128428:T:G	3.05739e-93	-2.60136e-09	-2.45717
12128497	chr19:12128497:A:G	4.84524e-93	-2.60136e-09	-1.99673
12128843	chr19:12128843:C:T	7.05995e-93	-2.60136e-09	-1.62029
12128978	chr19:12128978:T:C	2.73402e-94	-2.46847	-2.40307
12129357	chr19:12129357:A:T	6.88043e-93	-1.64605	-6.54159e-09
12129467	chr19:12129467:A:T	3.08586e-93	-2.60136e-09	-2.4479
12129803	chr19:12129803:A:G	6.80846e-93	-2.60136e-09	-1.65656
12129886	chr19:12129886:A:G	7.15885e-93	-2.60136e-09	-1.60638
12130032	chr19:12130032:GA:G	3.73141e-93	-2.60136e-09	-2.25794
12130150	chr19:12130150:C:T	1.74878e-94	-2.83894	-2.47945
12130160	chr19:12130160:A:C	1.41964e-93	-2.58945	-0.634875
12130345	chr19:12130345:A:G	2.47721e-92	-2.60136e-09	-0.36501
12130430	chr19:12130430:A:G	6.74409e-93	-2.60136e-09	-1.66606
12130569	chr19:12130569:AT:A	1.09825e-93	-2.31803	-1.16298
12131485	chr19:12131485:T:C	3.03347e-93	-2.60136e-09	-2.46502
12131645	chr19:12131645:A:T	2.28169e-94	-2.80612	-2.24628
12131817	chr19:12131817:C:T	6.80227e-93	-2.60136e-09	-1.65747
12131914	chr19:12131914:T:A	7.00185e-93	-2.60136e-09	-1.62856
12132461	chr19:12132461:C:T	2.55141e-93	-2.63808	-6.54159e-09
12133085	chr19:12133085:A:G	1.63556e-92	-0.780161	-6.54159e-09
12133703	chr19:12133703:A:G	3.55429e-93	-2.60136e-09	-2.30657
12133809	chr19:12133809:G:A	7.01555e-93	-2.60136e-09	-1.6266
12134239	chr19:12134239:G:A	7.79781e-93	-2.60136e-09	-1.52089
12134367	chr19:12134367:G:A	6.16985e-93	-1.75505	-6.54159e-09
12134567	chr19:12134567:C:T	2.58265e-93	-2.62591	-6.54159e-09
12134624	chr19:12134624:C:A	3.19469e-93	-2.60136e-09	-2.41324
12134888	chr19:12134888:G:C	7.70423e-93	-2.60136e-09	-1.53296
12135350	chr19:12135350:C:T	3.73056e-92	-2.60136e-09	0.0444138
12135487	chr19:12135487:G:A	5.35959e-93	-2.60136e-09	-1.89584
12136424	chr19:12136424:A:G	7.50954e-93	-2.60136e-09	-1.55855
12136518	chr19:12136518:T:C	1.82294e-94	-2.84191	-2.43495
12136559	chr19:12136559:T:C	1.75329e-94	-2.83538	-2.48044
12136916	chr19:12136916:A:G	1.74342e-94	-2.84116	-2.48031
12136935	chr19:12136935:T:G	3.49897e-93	-2.60136e-09	-2.32226
12137210	chr19:12137210:G:A	2.08869e-93	-2.83819	-6.54159e-09
12137418	chr19:12137418:C:T	3.10279e-93	-2.44243	-6.54159e-09
12137492	chr19:12137492:G:A	8.44443e-94	-2.33309	-1.41072
12137555	chr19:12137555:C:T	7.19951e-93	-2.60136e-09	-1.60072
12137673	chr19:12137673:G:A	1.75536e-94	-2.83523	-2.47941
12137742	chr19:12137742:A:AG	2.22624e-94	-2.84087	-2.23613
12137797	chr19:12137797:C:T	1.75325e-94	-2.83674	-2.4791
12137813	chr19:12137813:C:T	1.76394e-94	-2.83706	-2.47271
12138313	chr19:12138313:C:T	3.11939e-93	-2.60136e-09	-2.43709
12138314	chr19:12138314:G:A	1.74791e-94	-2.83836	-2.48054
12138550	chr19:12138550:AGTGGT:A	3.66001e-93	-2.60136e-09	-2.27726
12138919	chr19:12138919:T:C	7.42577e-93	-2.60136e-09	-1.56977
12139235	chr19:12139235:G:C	7.42577e-93	-2.60136e-09	-1.56977
12140168	chr19:12140168:C:G	6.63009e-93	-1.68311	-6.54159e-09
12140932	chr19:12140932:C:T	1.48882e-92	-2.60136e-09	-0.874162
12141045	chr19:12141045:G:A	4.84844e-93	-2.60136e-09	-1.99607
12141448	chr19:12141448:C:T	1.15575e-92	-2.60136e-09	-1.1274
12141618	chr19:12141618:T:C	7.42685e-93	-2.60136e-09	-1.56963
12141749	chr19:12141749:A:C	1.9965e-94	-2.83832	-2.3476
12142512	chr19:12142512:C:T	1.77512e-94	-2.83951	-2.46393
12142762	chr19:12142762:TTGG:T	3.94125e-93	-2.60136e-09	-2.20323
12143031	chr19:12143031:TAGA:T	3.31962e-93	-2.60136e-09	-2.37488
12143560	chr19:12143560:G:T	7.73381e-93	-2.60136e-09	-1.52913
12143871	chr19:12143871:T:C	1.81743e-94	-2.83891	-2.44098
```
