## Supplementary material for "Characterization of shared and ancestry-specific signals driving complex traits using multi-ancestry fine-mapping": susiex_nc2.cs80.cs

```
CS_ID	SNP	BP	REF_ALLELE	ALT_ALLELE	REF_FRQ	BETA	SE	-LOG10P	CS_PIP	OVRL_PIP
1	chr19:11085680:AC:A	11085680	A,A	AC,AC	1,1	inf,inf	inf,inf	64.6626,31.1984	0.780929	0.780929
1	chr19:11081053:C:T	11081053	T,T	C,C	1,1	inf,inf	inf,inf	63.7501,31.5697	0.217599	0.217599
2	chr19:11116926:C:T	11116926	T,T	C,C	1,1	-inf,-inf	inf,inf	12.3226,1.51434	0.270072	0.270072
2	chr19:11116650:C:G	11116650	G,G	C,C	1,1	-inf,-inf	inf,inf	12.2536,1.51364	0.223	0.223
2	chr19:11116804:A:C	11116804	C,C	A,A	1,1	-inf,-inf	inf,inf	19.7602,0.173528	0.106343	0.106343
2	chr19:11118542:A:G	11118542	G,G	A,A	1,1	-inf,-inf	inf,inf	12.2676,1.40633	0.0941786	0.0941786
2	chr19:11108037:C:T	11108037	T,T	C,C	1,1	-inf,-inf	inf,inf	7.80828,0.706733	0.081914	0.081914
2	chr19:11120527:G:A	11120527	A,NA	G,NA	1,NA	inf,NA	inf,NA	12.8652,NA	0.0754384	0.0754384
```
