## Supplementary material for "Characterization of shared and ancestry-specific signals driving complex traits using multi-ancestry fine-mapping": susiex_nc2.cs80.snp

```
BP	SNP	PIP(CS1)	LogBF(CS1,Pop1)	LogBF(CS1,Pop2)	PIP(CS2)	LogBF(CS2,Pop1)	LogBF(CS2,Pop2)
9624151	chr19:9624151:C:T	8.55415e-97	-2.75891	-1.76859	1.50457e-16	-2.84128	-1.7432
9624206	chr19:9624206:G:A	1.23198e-95	-2.60136e-09	-1.86013	1.64447e-15	-2.60136e-09	-2.19298
9624706	chr19:9624706:C:T	3.67013e-95	-2.60136e-09	-0.76852	5.63716e-15	-2.60136e-09	-0.961016
9624862	chr19:9624862:A:G	6.72548e-96	-2.60136e-09	-2.46543	1.30704e-15	-2.60136e-09	-2.42263
9625152	chr19:9625152:C:T	9.83062e-96	-2.60136e-09	-2.08583	1.62312e-15	-2.60136e-09	-2.20605
9625191	chr19:9625191:G:T	6.83938e-96	-2.60136e-09	-2.44863	1.24097e-15	-2.60136e-09	-2.47451
9625550	chr19:9625550:G:A	9.16814e-97	-2.81245	-1.64574	1.67506e-16	-2.83634	-1.64079
9625988	chr19:9625988:T:G	1.2902e-95	-2.60136e-09	-1.81395	2.30194e-15	-2.60136e-09	-1.85664
9626261	chr19:9626261:G:A	7.77755e-97	-2.82461	-1.79807	1.47553e-16	-2.82857	-1.7754
9626295	chr19:9626295:G:C	9.28521e-96	-0.207296	-1.93561	8.94375e-16	-0.929361	-1.87267
9626591	chr19:9626591:T:C	1.21118e-95	-2.60136e-09	-1.87715	2.12763e-15	-2.60136e-09	-1.93539
9628077	chr19:9628077:G:A	1.06616e-95	-2.60136e-09	-2.00468	1.77429e-15	-2.60136e-09	-2.117
9628359	chr19:9628359:C:T	8.25102e-96	-2.60136e-09	-2.26099	1.6158e-15	-2.60136e-09	-2.21057
9628433	chr19:9628433:T:C	9.13773e-96	-2.60136e-09	-2.15892	1.80154e-15	-2.60136e-09	-2.10176
9629670	chr19:9629670:T:C	6.0921e-96	-0.14705	-2.41729	3.89267e-16	-1.28065	-2.35323
9629856	chr19:9629856:A:T	8.22937e-96	-2.60136e-09	-2.26362	1.61093e-15	-2.60136e-09	-2.21359
9629961	chr19:9629961:C:T	8.08478e-96	-2.60136e-09	-2.28135	1.7301e-15	-2.60136e-09	-2.14222
9630540	chr19:9630540:G:A	6.89552e-96	-0.0271881	-2.41327	4.2235e-16	-1.18172	-2.37059
9630602	chr19:9630602:T:C	1.17195e-95	-2.60136e-09	-1.91007	2.18402e-15	-2.60136e-09	-1.90923
9630762	chr19:9630762:G:A	1.43016e-95	-2.60136e-09	-1.71096	2.51808e-15	-2.60136e-09	-1.7669
9630938	chr19:9630938:G:A	7.42086e-96	-2.60136e-09	-2.36704	1.24456e-15	-2.60136e-09	-2.47161
9631631	chr19:9631631:G:A	1.0698e-95	-2.60136e-09	-2.00127	2.18809e-15	-2.60136e-09	-1.90737
9631674	chr19:9631674:G:A	1.03193e-95	-2.60136e-09	-2.03731	2.3612e-15	-2.60136e-09	-1.83123
9631904	chr19:9631904:A:G	7.71568e-96	-2.60136e-09	-2.32808	1.62401e-15	-2.60136e-09	-2.2055
9632560	chr19:9632560:T:A	1.17093e-95	-1.91095	-6.54159e-09	3.70628e-15	-1.38037	-6.54159e-09
9632691	chr19:9632691:T:C	7.7245e-96	-2.60136e-09	-2.32693	1.38287e-15	-2.60136e-09	-2.36624
9632925	chr19:9632925:G:A	8.64415e-96	0.263455	-2.4779	4.41959e-16	-1.05084	-2.4561
9633619	chr19:9633619:A:G	9.78037e-96	-2.60136e-09	-2.09095	2.19309e-15	-2.60136e-09	-1.90509
9633716	chr19:9633716:G:T	5.02929e-95	-2.60136e-09	-0.453467	9.27721e-15	-2.60136e-09	-0.462836
9633751	chr19:9633751:G:A	7.71883e-96	-2.60136e-09	-2.32767	1.62504e-15	-2.60136e-09	-2.20487
9633775	chr19:9633775:G:A	6.62567e-96	-2.60136e-09	-2.48038	1.23467e-15	-2.60136e-09	-2.47959
9633896	chr19:9633896:G:A	3.13241e-95	0.627911	-1.55486	1.88555e-15	-0.883101	-1.17308
9634022	chr19:9634022:A:G	1.15258e-95	-2.60136e-09	-1.92675	2.14709e-15	-2.60136e-09	-1.92628
9634244	chr19:9634244:G:A	1.59761e-95	-2.60136e-09	-1.60024	2.55441e-15	-2.60136e-09	-1.75258
9634662	chr19:9634662:A:G	1.11525e-95	-2.60136e-09	-1.95967	2.0805e-15	-2.60136e-09	-1.95779
9634829	chr19:9634829:G:T	2.30592e-95	0.417613	-1.65088	1.45468e-15	-1.0358	-1.27981
9634865	chr19:9634865:G:A	8.83948e-96	-2.60136e-09	-2.1921	1.55129e-15	-2.60136e-09	-2.25131
9634993	chr19:9634993:C:G	1.677e-95	-2.60136e-09	-1.55174	2.85046e-15	-2.60136e-09	-1.64292
9635278	chr19:9635278:G:A	1.51064e-95	-2.60136e-09	-1.65622	2.59644e-15	-2.60136e-09	-1.73626
9635615	chr19:9635615:G:A	9.80473e-96	-2.60136e-09	-2.08847	2.19852e-15	-2.60136e-09	-1.90261
9635628	chr19:9635628:G:T	6.73168e-96	-2.60136e-09	-2.46451	1.24453e-15	-2.60136e-09	-2.47164
9635691	chr19:9635691:G:A	1.22957e-96	-2.68536	-1.47931	2.22634e-16	-2.83742	-1.3552
9636888	chr19:9636888:G:A	1.15286e-95	0.271922	-2.19842	5.93702e-16	-1.01879	-2.19299
9637700	chr19:9637700:C:T	7.83107e-96	-2.60136e-09	-2.31323	1.66273e-15	-2.60136e-09	-2.18194
9637967	chr19:9637967:G:T	1.65704e-95	-2.60136e-09	-1.56371	2.85914e-15	-2.60136e-09	-1.63988
9638137	chr19:9638137:G:A	5.30121e-96	-2.7034	-6.54159e-09	1.15506e-15	-2.54624	-6.54159e-09
9638196	chr19:9638196:G:A	3.08619e-95	-2.60136e-09	-0.94181	5.8318e-15	-2.60136e-09	-0.927071
9638231	chr19:9638231:G:A	1.30425e-96	-2.66925	-1.43645	2.34858e-16	-2.83422	-1.30496
9638353	chr19:9638353:A:G	1.27898e-95	-0.203728	-1.61895	1.31327e-15	-0.886423	-1.53146
9639352	chr19:9639352:A:T	7.32374e-96	-2.60136e-09	-2.38021	1.38113e-15	-2.60136e-09	-2.36749
9639459	chr19:9639459:T:C	9.54353e-96	-2.60136e-09	-2.11547	1.80468e-15	-2.60136e-09	-2.10001
9639489	chr19:9639489:A:G	1.22754e-95	0.309513	-2.17324	6.31041e-16	-0.982572	-2.16821
9640213	chr19:9640213:G:A	1.02812e-95	0.298511	-2.33953	8.88851e-16	-0.509613	-2.29861
9640254	chr19:9640254:C:T	9.79711e-96	-2.08924	-6.54159e-09	2.06316e-15	-1.96616	-6.54159e-09
9640418	chr19:9640418:T:G	1.59181e-95	0.152716	-1.75659	1.07692e-15	-1.17741	-1.43888
9640715	chr19:9640715:G:A	8.08582e-96	-2.60136e-09	-2.28122	1.5451e-15	-2.60136e-09	-2.25531
9640756	chr19:9640756:G:A	1.2002e-95	-0.0819744	-1.80428	1.13648e-15	-0.79631	-1.76615
9641429	chr19:9641429:C:T	6.80386e-96	-2.60136e-09	-2.45384	1.33099e-15	-2.60136e-09	-2.40447
9641712	chr19:9641712:G:A	4.78352e-95	-0.503569	-6.54159e-09	6.10606e-15	-0.881116	-6.54159e-09
9642129	chr19:9642129:G:A	2.09167e-94	0.971803	-6.54159e-09	8.38768e-15	-0.563633	-6.54159e-09
9642493	chr19:9642493:C:T	1.60734e-95	0.368481	-1.96265	9.69117e-16	-1.07398	-1.64778
9642771	chr19:9642771:T:C	9.08209e-97	-2.75078	-1.71683	3.39248e-16	-2.21625	-1.55517
9642898	chr19:9642898:C:T	1.23692e-95	-2.60136e-09	-1.85612	2.15592e-15	-2.60136e-09	-1.92218
9643026	chr19:9643026:G:A	4.69833e-96	-2.82412	-6.54159e-09	9.03441e-16	-2.79194	-6.54159e-09
9643060	chr19:9643060:AAAAG:A	7.77363e-96	-2.60136e-09	-2.32059	1.38644e-15	-2.60136e-09	-2.36366
9643062	chr19:9643062:AAG:A	1.01631e-94	0.250017	-6.54159e-09	5.9634e-15	-0.904756	-6.54159e-09
9643073	chr19:9643073:C:T	8.68696e-96	-0.0149243	-2.19458	4.84096e-16	-1.2331	-2.18277
9643087	chr19:9643087:C:G	1.04612e-95	-2.60136e-09	-2.02366	2.0922e-15	-2.60136e-09	-1.95218
9643662	chr19:9643662:TTTTTTAA:T	6.89522e-96	-2.60136e-09	-2.4405	1.3625e-15	-2.60136e-09	-2.38108
9644446	chr19:9644446:G:T	1.01954e-95	-2.60136e-09	-2.0494	2.07858e-15	-2.60136e-09	-1.95871
9644811	chr19:9644811:C:T	1.2416e-95	-2.60136e-09	-1.85234	2.16956e-15	-2.60136e-09	-1.91587
9644821	chr19:9644821:G:A	6.97693e-96	-2.60136e-09	-2.42872	1.38369e-15	-2.60136e-09	-2.36564
9644856	chr19:9644856:G:C	6.66119e-96	-2.60136e-09	-2.47503	1.24548e-15	-2.60136e-09	-2.47088
9644939	chr19:9644939:C:T	7.83107e-96	-2.60136e-09	-2.31323	1.66273e-15	-2.60136e-09	-2.18194
9645107	chr19:9645107:G:A	4.41578e-95	-2.60136e-09	-0.583562	7.74583e-15	-2.60136e-09	-0.643243
9645256	chr19:9645256:A:C	9.79481e-96	-2.60136e-09	-2.08948	2.19772e-15	-2.60136e-09	-1.90298
9645281	chr19:9645281:G:A	6.85586e-96	-2.60136e-09	-2.44623	1.23525e-15	-2.60136e-09	-2.47913
9646699	chr19:9646699:T:C	7.21269e-96	-2.60136e-09	-2.39549	1.36068e-15	-2.60136e-09	-2.38241
9646793	chr19:9646793:T:C	1.41769e-95	-0.103473	-1.61624	1.46953e-15	-0.763343	-1.54211
9647155	chr19:9647155:C:T	7.33839e-96	-2.60136e-09	-2.37821	1.49326e-15	-2.60136e-09	-2.28943
9647581	chr19:9647581:A:C	8.55035e-96	-2.60136e-09	-2.22536	1.38308e-15	-2.60136e-09	-2.36608
9647845	chr19:9647845:A:C	7.20624e-96	-2.60136e-09	-2.39638	1.35961e-15	-2.60136e-09	-2.3832
9647990	chr19:9647990:T:C	1.01199e-95	-2.60136e-09	-2.05682	2.07251e-15	-2.60136e-09	-1.96163
9648368	chr19:9648368:T:C	9.8914e-96	-2.60136e-09	-2.07967	2.01002e-15	-2.60136e-09	-1.99225
9648996	chr19:9648996:T:C	6.98474e-96	-2.60136e-09	-2.4276	1.38302e-15	-2.60136e-09	-2.36613
9649092	chr19:9649092:C:T	5.39037e-96	-2.68672	-6.54159e-09	1.14361e-15	-2.5562	-6.54159e-09
9649346	chr19:9649346:A:G	4.24177e-95	-2.60136e-09	-0.623765	7.44537e-15	-2.60136e-09	-0.682805
9649399	chr19:9649399:T:C	1.21395e-95	0.282365	-2.15723	6.42967e-16	-0.974771	-2.15729
9649666	chr19:9649666:A:T	1.23531e-95	-0.210773	-1.64665	1.32889e-15	-0.852368	-1.55369
9649844	chr19:9649844:A:C	6.34499e-96	-2.52367	-6.54159e-09	1.19762e-15	-2.51006	-6.54159e-09
9649891	chr19:9649891:C:T	6.72879e-96	-2.60136e-09	-2.46494	1.23502e-15	-2.60136e-09	-2.47931
9650151	chr19:9650151:A:G	3.80286e-95	-2.60136e-09	-0.732993	7.20291e-15	-2.60136e-09	-0.715912
9650419	chr19:9650419:C:T	7.89298e-96	-2.60136e-09	-2.30536	1.67818e-15	-2.60136e-09	-2.17269
9650518	chr19:9650518:G:A	2.22736e-95	-2.60136e-09	-1.26793	3.26202e-15	-2.60136e-09	-1.50805
9650734	chr19:9650734:A:G	7.72641e-96	0.153329	-2.48002	4.18348e-16	-1.09573	-2.46611
9651363	chr19:9651363:T:C	1.01747e-95	-2.60136e-09	-2.05143	1.68844e-15	-2.60136e-09	-2.16659
9651998	chr19:9651998:A:G	1.43257e-96	-2.66995	-1.34191	2.55256e-16	-2.83453	-1.22135
9652319	chr19:9652319:C:T	7.19548e-96	-2.60136e-09	-2.39788	1.35719e-15	-2.60136e-09	-2.38498
9652476	chr19:9652476:T:C	4.8497e-97	-2.63006	-2.46494	7.25766e-17	-2.84236	-2.47115
9652896	chr19:9652896:G:A	4.88505e-96	-2.78515	-6.54159e-09	9.12195e-16	-2.7823	-6.54159e-09
9654374	chr19:9654374:A:C	7.83191e-96	-2.60136e-09	-2.31313	1.66282e-15	-2.60136e-09	-2.18188
9654690	chr19:9654690:G:A	1.26834e-95	-0.422894	-1.40814	1.44841e-15	-1.04025	-1.27968
9655061	chr19:9655061:G:A	1.3355e-95	-0.205514	-1.57393	1.43358e-15	-0.847737	-1.48249
9655145	chr19:9655145:C:T	1.18328e-95	-0.0881255	-1.81233	1.21293e-15	-0.734284	-1.76308
9655146	chr19:9655146:G:A	7.10388e-96	-2.60136e-09	-2.41069	1.26626e-15	-2.60136e-09	-2.45433
9655359	chr19:9655359:C:T	1.42533e-95	0.457049	-2.17139	7.07061e-16	-0.865927	-2.17111
9655516	chr19:9655516:T:C	7.02909e-96	-2.60136e-09	-2.42127	1.28735e-15	-2.60136e-09	-2.43781
9656393	chr19:9656393:T:C	1.56253e-95	0.362296	-1.98474	9.64408e-16	-1.04394	-1.6827
9657388	chr19:9657388:C:T	1.01821e-95	-2.0507	-6.54159e-09	1.81034e-15	-2.09688	-6.54159e-09
9657672	chr19:9657672:G:A	3.634e-95	-2.60136e-09	-0.778413	6.55475e-15	-2.60136e-09	-0.810208
9658249	chr19:9658249:A:G	1.23377e-95	0.312054	-2.17072	6.51142e-16	-0.947166	-2.17226
9658413	chr19:9658413:G:A	5.10279e-96	-0.593928	-2.14762	5.24233e-16	-1.17354	-2.16268
9659030	chr19:9659030:A:T	6.93745e-96	-2.60136e-09	-2.4344	1.36499e-15	-2.60136e-09	-2.37925
9660256	chr19:9660256:C:T	7.30222e-96	-2.60136e-09	-2.38315	1.37255e-15	-2.60136e-09	-2.37373
9660455	chr19:9660455:G:A	1.30162e-95	-0.237695	-1.56744	1.4042e-15	-0.875124	-1.47581
9660574	chr19:9660574:T:C	1.66365e-95	0.326582	-1.88631	1.06038e-15	-1.07	-1.56178
9661118	chr19:9661118:G:A	9.97068e-96	-2.60136e-09	-2.07168	1.47997e-15	-2.60136e-09	-2.29838
9661182	chr19:9661182:T:C	1.16906e-95	0.223378	-2.13592	6.29522e-16	-1.01345	-2.13974
9661217	chr19:9661217:A:G	4.61212e-96	-2.84264	-6.54159e-09	8.6415e-16	-2.83641	-6.54159e-09
9661563	chr19:9661563:A:G	8.01597e-96	-2.60136e-09	-2.2899	1.49287e-15	-2.60136e-09	-2.2897
9661572	chr19:9661572:GATCAC:G	7.99498e-96	-2.60136e-09	-2.29252	1.48785e-15	-2.60136e-09	-2.29306
9661577	chr19:9661577:C:T	5.46082e-96	-2.67373	-6.54159e-09	8.64827e-16	-2.83562	-6.54159e-09
9661656	chr19:9661656:G:A	1.43111e-96	-2.67183	-1.34105	2.53802e-16	-2.83513	-1.22647
9662090	chr19:9662090:C:T	4.71483e-96	-2.82062	-6.54159e-09	1.00847e-15	-2.68197	-6.54159e-09
9662446	chr19:9662446:C:T	1.02594e-95	0.274561	-2.3177	9.39914e-16	-0.48534	-2.26702
9662486	chr19:9662486:C:T	9.367e-96	-2.60136e-09	-2.13414	2.09683e-15	-2.60136e-09	-1.94997
9662500	chr19:9662500:T:A	9.7704e-96	-2.60136e-09	-2.09197	2.19387e-15	-2.60136e-09	-1.90473
9662711	chr19:9662711:C:A	8.98347e-96	-2.17595	-6.54159e-09	2.20653e-15	-1.89898	-6.54159e-09
9662995	chr19:9662995:G:A	1.4329e-95	-2.60136e-09	-1.70904	2.42522e-15	-2.60136e-09	-1.80448
9663334	chr19:9663334:C:T	1.47116e-95	-0.0240131	-1.65868	1.52636e-15	-0.697428	-1.57009
9663367	chr19:9663367:G:A	1.55812e-96	-2.68175	-1.2461	2.79609e-16	-2.83685	-1.12791
9664301	chr19:9664301:A:G	2.10151e-95	-2.60136e-09	-1.32609	3.0966e-15	-2.60136e-09	-1.56009
9664361	chr19:9664361:C:T	6.93128e-96	-2.60136e-09	-2.43529	1.37216e-15	-2.60136e-09	-2.37401
9664883	chr19:9664883:A:T	1.00055e-95	-2.60136e-09	-2.06819	2.01738e-15	-2.60136e-09	-1.9886
9664985	chr19:9664985:G:T	1.23938e-95	-2.60136e-09	-1.85414	1.83997e-15	-2.60136e-09	-2.08065
9665960	chr19:9665960:A:G	1.53183e-95	0.233549	-1.87583	1.00278e-15	-1.1404	-1.54723
9666091	chr19:9666091:G:A	3.50931e-95	-2.60136e-09	-0.813327	6.56258e-15	-2.60136e-09	-0.809013
9666215	chr19:9666215:C:T	1.52084e-95	-2.60136e-09	-1.64948	3.10625e-15	-2.60136e-09	-1.55698
9666885	chr19:9666885:C:A	6.74443e-96	-2.60136e-09	-2.46261	1.24296e-15	-2.60136e-09	-2.4729
9666949	chr19:9666949:C:T	6.64313e-96	-2.60136e-09	-2.47775	1.24076e-15	-2.60136e-09	-2.47468
9667041	chr19:9667041:CA:C	7.97146e-96	0.175799	-2.47126	4.36478e-16	-1.07661	-2.4428
9667356	chr19:9667356:C:T	1.60852e-96	-2.65743	-1.23858	2.85243e-16	-2.832	-1.11281
9667468	chr19:9667468:G:A	9.78037e-96	-2.60136e-09	-2.09095	2.19309e-15	-2.60136e-09	-1.90509
9668016	chr19:9668016:G:A	7.25588e-96	-2.60136e-09	-2.38952	1.36497e-15	-2.60136e-09	-2.37926
9668292	chr19:9668292:C:T	4.63768e-96	-2.83712	-6.54159e-09	8.59448e-16	-2.84186	-6.54159e-09
9668313	chr19:9668313:G:A	7.34712e-96	-2.60136e-09	-2.37702	1.38199e-15	-2.60136e-09	-2.36688
9668382	chr19:9668382:A:G	1.54009e-96	-2.68776	-1.25174	2.79338e-16	-2.8379	-1.12783
9668490	chr19:9668490:C:T	9.79387e-96	-2.60136e-09	-2.08958	2.19687e-15	-2.60136e-09	-1.90336
9669173	chr19:9669173:A:G	1.10775e-95	-0.0609726	-1.90544	8.3231e-16	-1.29256	-1.58139
9670196	chr19:9670196:G:A	7.23073e-96	-2.60136e-09	-2.39299	1.35854e-15	-2.60136e-09	-2.38399
9670504	chr19:9670504:G:GA	6.0517e-96	-0.24449	-2.3265	6.49231e-16	-0.84441	-2.27795
9670670	chr19:9670670:G:A	7.8305e-96	-2.60136e-09	-2.31331	1.66221e-15	-2.60136e-09	-2.18225
9670678	chr19:9670678:A:G	4.672e-96	-0.359293	-2.47045	3.10315e-16	-1.42003	-2.44054
9670760	chr19:9670760:G:A	8.1697e-96	-2.60136e-09	-2.2709	1.46354e-15	-2.60136e-09	-2.30954
9670795	chr19:9670795:C:T	4.40674e-95	-2.60136e-09	-0.585611	7.72504e-15	-2.60136e-09	-0.64593
9671713	chr19:9671713:G:A	2.70154e-95	-2.60136e-09	-1.07492	3.95044e-15	-2.60136e-09	-1.31657
9671745	chr19:9671745:C:T	1.12243e-95	-1.95325	-6.54159e-09	1.97976e-15	-2.00742	-6.54159e-09
9671839	chr19:9671839:G:T	4.67414e-96	-2.82929	-6.54159e-09	8.62414e-16	-2.83842	-6.54159e-09
9672197	chr19:9672197:A:C	7.83107e-96	-2.60136e-09	-2.31323	1.66273e-15	-2.60136e-09	-2.18194
9672297	chr19:9672297:A:T	9.92085e-96	0.252501	-2.32919	9.10879e-16	-0.503239	-2.2805
9672494	chr19:9672494:T:C	1.02503e-94	-2.60136e-09	0.258563	1.66982e-14	-2.60136e-09	0.124902
9672606	chr19:9672606:C:T	1.24161e-95	-2.60136e-09	-1.85233	1.84585e-15	-2.60136e-09	-2.07746
9672865	chr19:9672865:C:T	5.57158e-95	-2.60136e-09	-0.351068	1.03695e-14	-2.60136e-09	-0.351525
9672904	chr19:9672904:G:A	7.3725e-96	-2.60136e-09	-2.37358	1.38738e-15	-2.60136e-09	-2.36298
9672952	chr19:9672952:A:T	4.86286e-96	-2.7897	-6.54159e-09	8.72479e-16	-2.82681	-6.54159e-09
9673072	chr19:9673072:C:T	2.12079e-95	-2.60136e-09	-1.31696	3.11535e-15	-2.60136e-09	-1.55406
9673132	chr19:9673132:T:C	4.8331e-96	-2.79584	-6.54159e-09	8.6931e-16	-2.83045	-6.54159e-09
9673405	chr19:9673405:G:A	7.97423e-96	0.178819	-2.47394	4.34539e-16	-1.07636	-2.44751
9673558	chr19:9673558:A:G	7.23474e-96	-2.60136e-09	-2.39244	1.35996e-15	-2.60136e-09	-2.38294
9674480	chr19:9674480:A:C	7.22514e-96	-2.60136e-09	-2.39376	1.3579e-15	-2.60136e-09	-2.38445
9675345	chr19:9675345:C:T	1.70535e-95	-2.60136e-09	-1.53497	2.31396e-15	-2.60136e-09	-1.85144
9675525	chr19:9675525:C:T	4.46481e-96	-0.743889	-2.13122	3.03211e-16	-1.49288	-2.39084
9675578	chr19:9675578:T:G	6.63154e-96	-2.60136e-09	-2.47949	1.30332e-15	-2.60136e-09	-2.42548
9675579	chr19:9675579:T:G	6.70343e-96	-2.60136e-09	-2.46871	1.25075e-15	-2.60136e-09	-2.46665
9675801	chr19:9675801:G:T	8.18788e-96	-2.60136e-09	-2.26868	1.69182e-15	-2.60136e-09	-2.16459
9675898	chr19:9675898:G:C	7.43972e-96	-2.60136e-09	-2.3645	1.39626e-15	-2.60136e-09	-2.3566
9675905	chr19:9675905:C:T	1.91379e-96	-2.6378	-1.08445	3.33442e-16	-2.82645	-0.962233
9676844	chr19:9676844:G:A	1.506e-95	-2.60136e-09	-1.65929	3.3108e-15	-2.60136e-09	-1.49321
9676878	chr19:9676878:AC:A	1.00047e-95	0.274828	-2.34311	9.18588e-16	-0.482096	-2.29322
9677080	chr19:9677080:AG:A	7.52263e-96	-2.60136e-09	-2.35342	1.36411e-15	-2.60136e-09	-2.37989
9677081	chr19:9677081:G:A	4.10369e-97	-2.78438	-2.47765	8.25662e-17	-2.72566	-2.45889
9677307	chr19:9677307:C:T	1.23803e-95	-2.60136e-09	-1.85522	1.83838e-15	-2.60136e-09	-2.08151
9677478	chr19:9677478:A:G	7.84955e-96	-2.60136e-09	-2.31087	1.68052e-15	-2.60136e-09	-2.17129
9677727	chr19:9677727:A:C	1.25151e-95	0.239633	-2.08403	6.66433e-16	-1.0038	-2.09242
9677864	chr19:9677864:G:A	1.13823e-95	-2.60136e-09	-1.93927	2.28291e-15	-2.60136e-09	-1.86495
9677994	chr19:9677994:A:T	9.89728e-96	-2.07907	-6.54159e-09	1.84127e-15	-2.07994	-6.54159e-09
9678473	chr19:9678473:A:G	7.04165e-96	-2.60136e-09	-2.41949	1.2352e-15	-2.60136e-09	-2.47916
9678576	chr19:9678576:A:G	7.53425e-96	0.111845	-2.46372	4.19949e-16	-1.12576	-2.43226
9679120	chr19:9679120:G:A	1.12828e-95	-1.94806	-6.54159e-09	2.00183e-15	-1.99634	-6.54159e-09
9679347	chr19:9679347:G:A	4.33812e-95	-2.60136e-09	-0.601304	7.55606e-15	-2.60136e-09	-0.668047
9679552	chr19:9679552:A:G	7.64742e-96	-2.60136e-09	-2.33696	1.59902e-15	-2.60136e-09	-2.22101
9679640	chr19:9679640:G:A	1.59185e-96	-2.67671	-1.22973	2.86556e-16	-2.83596	-1.10426
9680139	chr19:9680139:G:A	1.31655e-95	-0.0272767	-1.76646	1.48395e-15	-0.698092	-1.59759
9680143	chr19:9680143:G:A	9.02182e-96	-2.60136e-09	-2.17169	1.96191e-15	-2.60136e-09	-2.01648
9680154	chr19:9680154:C:T	6.28425e-96	-2.53328	-6.54159e-09	1.65856e-15	-2.18445	-6.54159e-09
9680531	chr19:9680531:T:C	7.36932e-96	-2.60136e-09	-2.37401	1.50115e-15	-2.60136e-09	-2.28417
9680550	chr19:9680550:A:G	1.51417e-96	-2.67398	-1.28249	2.66798e-16	-2.83541	-1.17625
9680724	chr19:9680724:C:A	7.26053e-96	-2.60136e-09	-2.38888	1.36259e-15	-2.60136e-09	-2.38101
9680847	chr19:9680847:G:T	8.05858e-96	-2.60136e-09	-2.28459	1.69747e-15	-2.60136e-09	-2.16126
9681475	chr19:9681475:T:A	1.43687e-95	-2.60136e-09	-1.70628	2.41223e-15	-2.60136e-09	-1.80985
9681569	chr19:9681569:G:A	1.58612e-96	-2.67189	-1.23815	2.851e-16	-2.8349	-1.11041
9681611	chr19:9681611:G:A	1.70398e-96	-2.68203	-1.15634	3.11786e-16	-2.83667	-1.01917
9682054	chr19:9682054:C:T	7.71278e-96	-2.60136e-09	-2.32845	1.41503e-15	-2.60136e-09	-2.34324
9682118	chr19:9682118:T:C	7.0178e-96	-2.60136e-09	-2.42288	1.38982e-15	-2.60136e-09	-2.36123
9682582	chr19:9682582:C:T	6.15414e-96	-2.55421	-6.54159e-09	1.60879e-15	-2.21492	-6.54159e-09
9682970	chr19:9682970:C:T	7.05944e-96	-2.60136e-09	-2.41697	1.40841e-15	-2.60136e-09	-2.34794
9682989	chr19:9682989:G:A	4.95059e-96	-2.77183	-6.54159e-09	9.68623e-16	-2.72228	-6.54159e-09
9683015	chr19:9683015:A:C	1.35355e-95	-2.60136e-09	-1.76602	2.25122e-15	-2.60136e-09	-1.87892
9683092	chr19:9683092:T:C	7.57642e-96	0.133913	-2.4802	4.09992e-16	-1.11208	-2.46993
9683140	chr19:9683140:A:G	1.66479e-95	-2.60136e-09	-1.55905	3.7771e-15	-2.60136e-09	-1.36144
9683159	chr19:9683159:C:T	1.04622e-95	-2.60136e-09	-2.02356	1.71909e-15	-2.60136e-09	-2.1486
9683201	chr19:9683201:G:A	1.56792e-95	0.62336	-2.24236	1.43336e-15	-0.164258	-2.16612
9683302	chr19:9683302:C:T	4.61234e-96	-2.8426	-6.54159e-09	8.65449e-16	-2.8349	-6.54159e-09
9684473	chr19:9684473:T:C	1.55972e-96	-2.67061	-1.25621	2.80849e-16	-2.83454	-1.1258
9684672	chr19:9684672:C:T	4.47226e-95	-2.60136e-09	-0.570852	8.10118e-15	-2.60136e-09	-0.598387
9684868	chr19:9684868:T:C	2.15278e-95	-2.60136e-09	-1.30198	3.16755e-15	-2.60136e-09	-1.53744
9684923	chr19:9684923:C:T	7.40663e-96	-2.60136e-09	-2.36896	1.38095e-15	-2.60136e-09	-2.36762
9685011	chr19:9685011:G:A	1.58382e-96	-2.67415	-1.23735	2.85498e-16	-2.83527	-1.10865
9685094	chr19:9685094:A:C	4.62775e-96	-2.83926	-6.54159e-09	8.81e-16	-2.81709	-6.54159e-09
9685278	chr19:9685278:G:T	9.64798e-96	-2.60136e-09	-2.10458	2.15134e-15	-2.60136e-09	-1.92431
9685305	chr19:9685305:A:T	1.8703e-95	-0.0197382	-1.42291	2.23552e-15	-0.6889	-1.19702
9685409	chr19:9685409:C:T	1.21247e-95	0.396309	-2.27239	1.11657e-15	-0.377824	-2.20231
9686316	chr19:9686316:T:C	8.53304e-96	0.252996	-2.48038	4.47894e-16	-1.02099	-2.4726
9686338	chr19:9686338:C:T	1.59707e-96	-2.68223	-1.22093	2.90171e-16	-2.83708	-1.0906
9686513	chr19:9686513:G:T	1.15336e-95	-2.60136e-09	-1.92607	1.87333e-15	-2.60136e-09	-2.06268
9687224	chr19:9687224:T:C	7.87036e-96	-2.60136e-09	-2.30823	1.76339e-15	-2.60136e-09	-2.12316
9687233	chr19:9687233:T:C	7.30125e-96	-2.60136e-09	-2.38329	1.35987e-15	-2.60136e-09	-2.38301
9687332	chr19:9687332:G:A	1.10548e-95	-1.96847	-6.54159e-09	1.9479e-15	-2.02365	-6.54159e-09
9687447	chr19:9687447:T:C	1.31595e-95	-2.60136e-09	-1.79419	2.21709e-15	-2.60136e-09	-1.8942
9687689	chr19:9687689:C:T	7.22253e-96	-2.60136e-09	-2.39413	1.34477e-15	-2.60136e-09	-2.39417
9687794	chr19:9687794:A:G	1.36625e-95	0.426525	-2.1832	8.2252e-16	-0.955724	-1.93006
9688078	chr19:9688078:C:T	3.87557e-97	-2.84112	-2.4781	8.88427e-17	-2.64582	-2.46546
9688229	chr19:9688229:G:A	2.23672e-95	-2.60136e-09	-1.26374	3.27197e-15	-2.60136e-09	-1.505
9688551	chr19:9688551:G:C	8.29583e-96	0.22476	-2.48034	4.39452e-16	-1.03891	-2.47372
9688900	chr19:9688900:A:T	9.52904e-96	-2.60136e-09	-2.11699	2.12453e-15	-2.60136e-09	-1.93685
9689580	chr19:9689580:T:C	1.41456e-95	-2.60136e-09	-1.72193	2.40734e-15	-2.60136e-09	-1.81187
9689614	chr19:9689614:G:A	3.71734e-96	-0.866562	-2.19176	2.50363e-16	-1.63984	-2.4354
9689623	chr19:9689623:C:T	7.17352e-96	-2.40094	-6.54159e-09	1.36184e-15	-2.38156	-6.54159e-09
9689719	chr19:9689719:G:A	9.25976e-96	-2.60136e-09	-2.14565	1.98684e-15	-2.60136e-09	-2.00385
9689948	chr19:9689948:T:G	1.7059e-95	-2.60136e-09	-1.53465	2.29095e-15	-2.60136e-09	-1.86143
9690014	chr19:9690014:T:C	1.95672e-95	0.0213379	-1.41881	2.31944e-15	-0.657975	-1.19109
9690306	chr19:9690306:T:C	1.5898e-95	-1.60514	-6.54159e-09	2.59368e-15	-1.73732	-6.54159e-09
9690667	chr19:9690667:T:C	6.62938e-96	-2.60136e-09	-2.47982	1.25568e-15	-2.60136e-09	-2.46272
9690764	chr19:9690764:TCTCTC:T	1.64615e-96	-2.68958	-1.18331	3.00034e-16	-2.83822	-1.05604
9690992	chr19:9690992:T:C	1.50389e-95	-2.60136e-09	-1.66069	3.30464e-15	-2.60136e-09	-1.49507
9691137	chr19:9691137:G:A	9.51638e-96	-2.60136e-09	-2.11832	2.12027e-15	-2.60136e-09	-1.93885
9691721	chr19:9691721:C:G	1.61756e-96	-2.67118	-1.21923	2.90564e-16	-2.83471	-1.09162
9691830	chr19:9691830:G:A	1.04296e-95	-2.60136e-09	-2.02669	1.71407e-15	-2.60136e-09	-2.15153
9691877	chr19:9691877:A:G	9.51237e-96	-2.60136e-09	-2.11874	2.11972e-15	-2.60136e-09	-1.93911
9692293	chr19:9692293:C:T	6.63969e-96	-2.60136e-09	-2.47827	1.23948e-15	-2.60136e-09	-2.4757
9692405	chr19:9692405:G:A	1.62887e-96	-2.69047	-1.19298	2.96219e-16	-2.83832	-1.06873
9692591	chr19:9692591:T:C	8.00323e-96	0.187034	-2.47852	4.31667e-16	-1.06706	-2.46344
9692593	chr19:9692593:C:T	1.70765e-95	-2.60136e-09	-1.53363	2.3169e-15	-2.60136e-09	-1.85016
9693046	chr19:9693046:G:A	5.5857e-95	-2.60136e-09	-0.348537	1.03197e-14	-2.60136e-09	-0.356341
9693130	chr19:9693130:G:A	1.8292e-96	-2.81304	-0.954409	4.28494e-16	-2.82822	-0.709658
9693500	chr19:9693500:G:A	1.48498e-95	-2.60136e-09	-1.67334	2.74102e-15	-2.60136e-09	-1.68207
9693770	chr19:9693770:C:T	1.04699e-95	-2.60136e-09	-2.02282	1.71956e-15	-2.60136e-09	-2.14833
9693819	chr19:9693819:T:C	1.04699e-95	-2.60136e-09	-2.02282	1.71956e-15	-2.60136e-09	-2.14833
9693863	chr19:9693863:C:T	6.64072e-96	-2.47811	-6.54159e-09	9.64749e-16	-2.72628	-6.54159e-09
9693972	chr19:9693972:G:A	6.64833e-96	-2.60136e-09	-2.47697	1.2402e-15	-2.60136e-09	-2.47513
9694002	chr19:9694002:G:A	1.91229e-95	-0.0671107	-1.35333	1.9799e-15	-0.727622	-1.27973
9694721	chr19:9694721:A:G	4.8816e-97	-2.63825	-2.4502	7.21028e-17	-2.84186	-2.4782
9694998	chr19:9694998:T:C	6.66121e-96	-2.60136e-09	-2.47503	1.23403e-15	-2.60136e-09	-2.48011
9695016	chr19:9695016:G:A	1.47493e-96	-2.70616	-1.27657	2.76079e-16	-2.84063	-1.13684
9695226	chr19:9695226:A:T	9.93312e-96	0.251775	-2.32723	5.74104e-16	-1.09832	-2.14703
9695247	chr19:9695247:A:G	5.67435e-96	-2.63537	-6.54159e-09	1.11494e-15	-2.5816	-6.54159e-09
9696303	chr19:9696303:C:T	1.93432e-95	-2.60136e-09	-1.40899	2.85724e-15	-2.60136e-09	-1.64054
9696562	chr19:9696562:T:C	8.7119e-96	-2.60136e-09	-2.20664	1.8738e-15	-2.60136e-09	-2.06243
9696578	chr19:9696578:C:T	5.73942e-96	-0.501619	-2.12235	5.79043e-16	-1.08867	-2.14811
9696967	chr19:9696967:T:C	1.39293e-95	0.558376	-2.29571	1.24386e-15	-0.242575	-2.2296
9697028	chr19:9697028:A:G	9.14196e-96	-2.60136e-09	-2.15846	2.04282e-15	-2.60136e-09	-1.97607
9697468	chr19:9697468:C:T	2.02885e-95	-2.60136e-09	-1.36128	2.97417e-15	-2.60136e-09	-1.60043
9698036	chr19:9698036:G:A	6.63041e-96	-2.60136e-09	-2.47966	1.23371e-15	-2.60136e-09	-2.48037
9698210	chr19:9698210:A:G	1.54451e-95	0.513061	-2.1471	8.75302e-16	-0.935158	-1.88842
9698396	chr19:9698396:C:T	7.46804e-96	-2.60136e-09	-2.3607	1.31092e-15	-2.60136e-09	-2.41967
9698414	chr19:9698414:A:C	1.73207e-95	-0.124598	-1.39483	1.79599e-15	-0.777452	-1.32739
9698475	chr19:9698475:T:G	9.14196e-96	-2.60136e-09	-2.15846	2.04282e-15	-2.60136e-09	-1.97607
9698532	chr19:9698532:A:T	1.04785e-95	-2.60136e-09	-2.02201	1.7213e-15	-2.60136e-09	-2.14731
9698591	chr19:9698591:A:T	8.85261e-96	0.282656	-2.47328	4.70605e-16	-0.995896	-2.44824
9698962	chr19:9698962:A:G	1.78371e-95	-0.0949368	-1.39511	1.84849e-15	-0.748653	-1.32737
9699144	chr19:9699144:C:T	1.87038e-95	-0.0480411	-1.39456	1.91639e-15	-0.711404	-1.32855
9699168	chr19:9699168:C:A	1.41624e-96	-2.72609	-1.29724	2.70595e-16	-2.84204	-1.15549
9699362	chr19:9699362:A:G	1.84322e-95	-0.00600511	-1.45123	1.8798e-15	-0.674841	-1.38439
9699658	chr19:9699658:C:G	9.92224e-96	-2.60136e-09	-2.07655	2.27021e-15	-2.60136e-09	-1.87052
9699706	chr19:9699706:G:T	9.23549e-96	-2.60136e-09	-2.14828	1.61054e-15	-2.60136e-09	-2.21383
9700188	chr19:9700188:T:C	1.79094e-95	-0.0339113	-1.4521	1.83251e-15	-0.698263	-1.38645
9700498	chr19:9700498:C:T	1.91869e-95	-2.60136e-09	-1.4171	2.84252e-15	-2.60136e-09	-1.64571
9700895	chr19:9700895:G:A	1.06853e-96	-2.80893	-1.49612	3.59228e-16	-2.38965	-1.32454
9701052	chr19:9701052:C:T	1.65661e-96	-2.70119	-1.16537	3.0607e-16	-2.83986	-1.03448
9701180	chr19:9701180:C:T	1.70605e-95	-0.218058	-1.31651	1.8095e-15	-0.852912	-1.24443
9701278	chr19:9701278:C:T	4.55461e-95	-0.552606	-6.54159e-09	4.98371e-15	-1.08422	-6.54159e-09
9701325	chr19:9701325:A:G	1.87877e-95	-0.0987738	-1.33935	1.95135e-15	-0.749582	-1.27229
9701455	chr19:9701455:C:T	4.90701e-95	-2.60136e-09	-0.478081	1.23119e-14	-2.60136e-09	-0.179834
9701512	chr19:9701512:G:A	3.33158e-96	-1.07519	-2.0927	3.61055e-16	-1.61632	-2.09281
9702045	chr19:9702045:A:G	1.97061e-95	-0.077112	-1.31329	2.03146e-15	-0.731506	-1.25014
9702193	chr19:9702193:C:A	1.04785e-95	-2.60136e-09	-2.02201	1.7213e-15	-2.60136e-09	-2.14731
9702206	chr19:9702206:A:G	9.01828e-96	-2.60136e-09	-2.17208	1.44146e-15	-2.60136e-09	-2.32474
9702439	chr19:9702439:C:G	1.73954e-95	-0.132947	-1.38218	1.8183e-15	-0.781259	-1.31124
9702465	chr19:9702465:T:C	5.02267e-97	-2.7604	-2.29955	8.08634e-17	-2.74117	-2.46422
9702466	chr19:9702466:G:A	6.67257e-96	-2.60136e-09	-2.47333	1.25489e-15	-2.60136e-09	-2.46335
9702953	chr19:9702953:A:G	1.12823e-95	-2.60136e-09	-1.9481	1.69824e-15	-2.60136e-09	-2.1608
9703298	chr19:9703298:C:T	1.52264e-95	-0.0484016	-1.5999	1.51126e-15	-0.705459	-1.57199
9703580	chr19:9703580:A:G	8.40342e-96	0.231241	-2.47393	4.50217e-16	-1.03758	-2.45084
9703720	chr19:9703720:A:G	1.15984e-95	-2.60136e-09	-1.92046	1.73455e-15	-2.60136e-09	-2.13965
9704055	chr19:9704055:G:A	6.63547e-96	-2.60136e-09	-2.4789	1.23455e-15	-2.60136e-09	-2.47969
9704296	chr19:9704296:T:A	7.16731e-96	-2.60136e-09	-2.4018	1.32156e-15	-2.60136e-09	-2.41158
9704486	chr19:9704486:A:G	1.95984e-95	-0.0548021	-1.34108	2.03925e-15	-0.709709	-1.26811
9705215	chr19:9705215:C:T	1.09924e-95	-2.60136e-09	-1.97413	2.20315e-15	-2.60136e-09	-1.90051
9705847	chr19:9705847:G:A	6.63033e-96	-2.60136e-09	-2.47968	1.23681e-15	-2.60136e-09	-2.47787
9706085	chr19:9706085:A:G	3.87597e-95	-2.60136e-09	-0.71395	7.0153e-15	-2.60136e-09	-0.742304
9706118	chr19:9706118:T:A	7.32436e-96	-2.38013	-6.54159e-09	2.47552e-15	-1.78395	-6.54159e-09
9706175	chr19:9706175:A:G	1.83548e-95	0.651737	-2.11318	1.65644e-15	-0.157795	-2.02793
9706220	chr19:9706220:T:C	2.18235e-95	-0.0518184	-1.23653	2.27924e-15	-0.703304	-1.16325
9706261	chr19:9706261:C:T	6.30816e-96	-2.52949	-6.54159e-09	1.6589e-15	-2.18424	-6.54159e-09
9706339	chr19:9706339:A:T	4.62675e-96	-2.83948	-6.54159e-09	8.75648e-16	-2.82319	-6.54159e-09
9706509	chr19:9706509:C:T	8.48697e-96	-2.60136e-09	-2.2328	1.79995e-15	-2.60136e-09	-2.10264
9706563	chr19:9706563:G:A	9.10958e-96	-2.60136e-09	-2.162	2.05895e-15	-2.60136e-09	-1.9682
9706708	chr19:9706708:C:T	1.34685e-95	-2.60136e-09	-1.77098	2.25358e-15	-2.60136e-09	-1.87788
9706763	chr19:9706763:C:T	7.47309e-96	-2.60136e-09	-2.36002	1.33909e-15	-2.60136e-09	-2.39841
9707159	chr19:9707159:C:T	1.98583e-95	-0.094245	-1.28846	2.07093e-15	-0.740994	-1.2214
9707295	chr19:9707295:C:T	1.93226e-95	-0.0864094	-1.32364	2.01792e-15	-0.73829	-1.25004
9707353	chr19:9707353:C:T	2.07303e-95	-0.0760626	-1.26367	2.10232e-15	-0.733199	-1.21416
9707421	chr19:9707421:C:T	1.10835e-95	-2.60136e-09	-1.96588	2.22353e-15	-2.60136e-09	-1.8913
9707617	chr19:9707617:A:T	7.83107e-96	-2.60136e-09	-2.31323	1.66273e-15	-2.60136e-09	-2.18194
9707643	chr19:9707643:G:A	6.69693e-96	-2.60136e-09	-2.46968	1.23926e-15	-2.60136e-09	-2.47588
9707762	chr19:9707762:G:C	4.89338e-96	-2.78345	-6.54159e-09	9.37834e-16	-2.75458	-6.54159e-09
9707997	chr19:9707997:T:C	1.3154e-95	0.49496	-2.28956	1.19083e-15	-0.293368	-2.22238
9708013	chr19:9708013:G:T	1.8188e-95	-0.134669	-1.3359	1.90859e-15	-0.780532	-1.2635
9708030	chr19:9708030:G:A	1.05145e-95	-0.258163	-1.76041	1.1689e-15	-0.889833	-1.6445
9708175	chr19:9708175:A:G	1.54804e-96	-2.71497	-1.21937	2.87532e-16	-2.84157	-1.09524
9708189	chr19:9708189:C:A	8.07663e-96	-2.60136e-09	-2.28236	1.70452e-15	-2.60136e-09	-2.15711
9708224	chr19:9708224:G:A	1.37815e-95	-2.60136e-09	-1.748	2.30387e-15	-2.60136e-09	-1.85581
9708452	chr19:9708452:G:C	8.25605e-96	-2.60136e-09	-2.26038	1.5435e-15	-2.60136e-09	-2.25635
9708531	chr19:9708531:C:T	1.36869e-95	-2.60136e-09	-1.75489	2.29231e-15	-2.60136e-09	-1.86084
9708571	chr19:9708571:C:T	7.29456e-96	-2.60136e-09	-2.3842	1.24668e-15	-2.60136e-09	-2.46991
9708878	chr19:9708878:C:A	1.37359e-95	0.276862	-2.02818	8.51777e-16	-1.11047	-1.74036
9708897	chr19:9708897:A:T	4.76664e-96	-2.80969	-6.54159e-09	9.75845e-16	-2.71485	-6.54159e-09
9708980	chr19:9708980:A:T	1.96145e-95	-2.60136e-09	-1.39506	3.52014e-15	-2.60136e-09	-1.4319
9709121	chr19:9709121:G:A	6.63091e-96	-2.60136e-09	-2.47959	1.244e-15	-2.60136e-09	-2.47207
9709518	chr19:9709518:A:C	1.76184e-95	-0.202053	-1.30033	1.86637e-15	-0.841276	-1.22512
9709920	chr19:9709920:G:A	1.33535e-95	0.382279	-2.16183	6.81734e-16	-0.891552	-2.18196
9710091	chr19:9710091:C:T	1.68899e-95	0.443044	-1.98766	8.80239e-16	-0.854067	-1.96389
9710345	chr19:9710345:A:G	6.76054e-96	-2.60136e-09	-2.46023	1.25629e-15	-2.60136e-09	-2.46224
9710392	chr19:9710392:C:T	1.70569e-95	0.459318	-1.99409	8.82896e-16	-0.843645	-1.9713
9710523	chr19:9710523:T:TA	1.78434e-95	-2.60136e-09	-1.4897	2.6196e-15	-2.60136e-09	-1.72738
9710578	chr19:9710578:G:A	6.26197e-95	-2.60136e-09	-0.234252	1.15687e-14	-2.60136e-09	-0.242095
9710599	chr19:9710599:T:G	9.37764e-96	-2.60136e-09	-2.133	2.08638e-15	-2.60136e-09	-1.95497
9710916	chr19:9710916:T:C	1.66978e-95	0.436962	-1.99301	8.71965e-16	-0.857206	-1.9702
9711062	chr19:9711062:T:A	1.70446e-95	0.411522	-1.94702	8.96864e-16	-0.879577	-1.91967
9711159	chr19:9711159:C:T	4.71403e-96	-2.82079	-6.54159e-09	1.00501e-15	-2.6854	-6.54159e-09
9711199	chr19:9711199:C:T	1.71193e-95	0.474133	-2.00526	8.77863e-16	-0.838687	-1.98197
9711358	chr19:9711358:T:C	8.67344e-96	0.0669466	-2.27801	5.00235e-16	-1.11564	-2.26743
9711359	chr19:9711359:G:A	1.46192e-95	-0.129457	-1.55954	1.50493e-15	-0.746206	-1.53544
9711557	chr19:9711557:G:C	7.83107e-96	-2.60136e-09	-2.31323	1.66273e-15	-2.60136e-09	-2.18194
9711811	chr19:9711811:C:T	1.04435e-95	-2.60136e-09	-2.02535	1.71987e-15	-2.60136e-09	-2.14815
9712006	chr19:9712006:A:G	7.83107e-96	-2.60136e-09	-2.31323	1.66273e-15	-2.60136e-09	-2.18194
9712057	chr19:9712057:A:G	7.94908e-96	-2.60136e-09	-2.29828	1.35294e-15	-2.60136e-09	-2.38812
9712351	chr19:9712351:T:A	4.84601e-96	-2.79318	-6.54159e-09	9.04443e-16	-2.79083	-6.54159e-09
9712428	chr19:9712428:C:A	1.64827e-95	0.424322	-1.99334	8.62171e-16	-0.868165	-1.97053
9712441	chr19:9712441:G:A	6.63545e-96	-2.60136e-09	-2.47891	1.24237e-15	-2.60136e-09	-2.47337
9712447	chr19:9712447:A:G	1.75083e-95	0.486005	-1.99466	9.01338e-16	-0.822388	-1.97188
9712460	chr19:9712460:T:C	1.67262e-95	0.424526	-1.97888	8.73167e-16	-0.870287	-1.95574
9712572	chr19:9712572:G:A	1.77264e-95	0.500975	-1.99725	9.15237e-16	-0.807547	-1.97142
9712813	chr19:9712813:T:G	1.66381e-96	-2.71763	-1.14459	3.11209e-16	-2.84186	-1.01583
9713497	chr19:9713497:T:C	1.7165e-95	0.448838	-1.9773	8.92615e-16	-0.850917	-1.95308
9713720	chr19:9713720:T:C	6.64269e-96	-2.60136e-09	-2.47781	1.23942e-15	-2.60136e-09	-2.47575
9713767	chr19:9713767:G:T	3.52941e-95	-2.60136e-09	-0.807615	6.43618e-15	-2.60136e-09	-0.828462
9713805	chr19:9713805:C:T	6.64089e-96	-2.60136e-09	-2.47808	1.23917e-15	-2.60136e-09	-2.47596
9713846	chr19:9713846:G:A	2.07079e-95	-0.070524	-1.27029	2.1559e-15	-0.720362	-1.20183
9714045	chr19:9714045:G:C	1.29314e-95	-2.60136e-09	-1.81167	2.13797e-15	-2.60136e-09	-1.93054
9714575	chr19:9714575:A:G	1.74332e-95	0.46374	-1.97669	9.03645e-16	-0.839253	-1.95246
9714719	chr19:9714719:G:T	2.72024e-95	-2.60136e-09	-1.06803	4.02794e-15	-2.60136e-09	-1.29714
9714799	chr19:9714799:A:G	1.11949e-95	-2.60136e-09	-1.95588	2.245e-15	-2.60136e-09	-1.88169
9714946	chr19:9714946:T:C	9.41683e-96	-2.60136e-09	-2.12883	2.11979e-15	-2.60136e-09	-1.93908
9714998	chr19:9714998:G:A	1.25886e-95	-2.60136e-09	-1.83854	2.50754e-15	-2.60136e-09	-1.77109
9715110	chr19:9715110:A:G	1.66835e-95	0.442753	-1.99966	8.7008e-16	-0.856686	-1.97288
9715195	chr19:9715195:A:G	1.65238e-95	0.405704	-1.97223	8.68173e-16	-0.88474	-1.94702
9715349	chr19:9715349:T:A	1.84747e-95	0.516105	-1.97104	9.45427e-16	-0.799846	-1.94667
9715587	chr19:9715587:T:C	1.72574e-95	0.454725	-1.97781	8.97045e-16	-0.845437	-1.95361
9715686	chr19:9715686:C:T	1.89654e-95	0.52175	-1.95046	9.63279e-16	-0.793954	-1.93385
9715691	chr19:9715691:C:T	1.63967e-95	0.363886	-1.93813	8.57484e-16	-0.921405	-1.92275
9715698	chr19:9715698:T:G	1.16872e-95	-2.60136e-09	-1.91284	2.37949e-15	-2.60136e-09	-1.82351
9715796	chr19:9715796:A:G	1.14932e-95	-2.60136e-09	-1.92958	1.9456e-15	-2.60136e-09	-2.02483
9716104	chr19:9716104:T:C	1.5918e-96	-2.74055	-1.16592	3.03743e-16	-2.84259	-1.03938
9716639	chr19:9716639:C:T	1.70582e-95	0.467458	-2.00216	8.79798e-16	-0.835651	-1.98281
9716860	chr19:9716860:CAG:C	4.78592e-96	-2.80565	-6.54159e-09	9.1299e-16	-2.78143	-6.54159e-09
9717055	chr19:9717055:A:T	1.00615e-95	-2.60136e-09	-2.06261	2.25399e-15	-2.60136e-09	-1.8777
9717131	chr19:9717131:G:A	1.52839e-95	0.373563	-2.01809	8.05249e-16	-0.908716	-1.99828
9717133	chr19:9717133:C:T	9.02719e-96	0.0573946	-2.22848	5.22675e-16	-1.11949	-2.2197
9717257	chr19:9717257:C:T	9.17571e-96	-2.60136e-09	-2.15477	1.36852e-15	-2.60136e-09	-2.37666
9717381	chr19:9717381:G:A	6.62576e-96	-2.60136e-09	-2.48037	1.29087e-15	-2.60136e-09	-2.43508
9717420	chr19:9717420:A:G	1.83128e-95	0.510388	-1.97412	9.39933e-16	-0.802516	-1.94983
9717579	chr19:9717579:C:T	1.3928e-96	-2.73934	-1.30068	2.63858e-16	-2.84262	-1.18012
9717583	chr19:9717583:A:G	1.55875e-95	0.380632	-2.0055	8.27944e-16	-0.903336	-1.97587
9717858	chr19:9717858:G:A	5.76831e-95	-2.60136e-09	-0.316368	9.78153e-15	-2.60136e-09	-0.409901
9717912	chr19:9717912:A:G	8.09691e-96	-2.27985	-6.54159e-09	1.57073e-15	-2.23886	-6.54159e-09
9718115	chr19:9718115:G:A	6.64134e-96	-2.60136e-09	-2.47802	1.2393e-15	-2.60136e-09	-2.47585
9718262	chr19:9718262:G:A	5.4661e-94	-2.60136e-09	1.9324	1.30316e-13	-2.60136e-09	2.17957
9718350	chr19:9718350:G:A	2.2402e-95	0.00959703	-1.27178	2.30772e-15	-0.650895	-1.20324
9718379	chr19:9718379:A:T	1.77854e-95	0.483871	-1.97683	9.15528e-16	-0.826054	-1.9526
9718627	chr19:9718627:A:G	1.71734e-95	0.442934	-1.9709	8.96183e-16	-0.853471	-1.94654
9718638	chr19:9718638:C:T	6.98109e-96	-2.42813	-6.54159e-09	1.3253e-15	-2.40876	-6.54159e-09
9718650	chr19:9718650:C:T	8.29175e-96	-2.60136e-09	-2.25607	1.46797e-15	-2.60136e-09	-2.30652
9718742	chr19:9718742:C:T	1.56881e-95	0.366117	-1.98455	8.31352e-16	-0.91454	-1.96056
9718869	chr19:9718869:TAC:T	1.92147e-96	-2.5895	-1.12874	3.24134e-16	-2.81764	-0.999353
9718901	chr19:9718901:TGTGTGTG:T	4.62426e-96	-2.84001	-6.54159e-09	8.61611e-16	-2.83935	-6.54159e-09
9719176	chr19:9719176:A:T	1.76431e-95	0.450761	-1.95175	9.17615e-16	-0.84936	-1.92701
9719289	chr19:9719289:AC:A	6.63603e-96	-2.60136e-09	-2.47882	1.23424e-15	-2.60136e-09	-2.47994
9719395	chr19:9719395:G:C	1.73202e-95	0.430529	-1.94999	9.11277e-16	-0.863905	-1.9194
9719399	chr19:9719399:G:T	1.69942e-95	0.412832	-1.95129	8.97919e-16	-0.877337	-1.92074
9719596	chr19:9719596:A:G	1.80812e-95	-2.60136e-09	-1.47646	2.66203e-15	-2.60136e-09	-1.71131
9719811	chr19:9719811:G:A	1.86153e-95	0.563594	-2.01094	9.46405e-16	-0.76923	-1.97625
9719871	chr19:9719871:G:C	1.84619e-95	0.507109	-1.96273	9.51533e-16	-0.807523	-1.93255
9719959	chr19:9719959:T:C	1.84469e-95	0.524417	-1.98085	9.50421e-16	-0.790224	-1.95102
9720028	chr19:9720028:G:A	1.08197e-95	-2.60136e-09	-1.98996	2.16252e-15	-2.60136e-09	-1.91912
9720049	chr19:9720049:C:T	1.7663e-95	0.461358	-1.96122	9.2348e-16	-0.839187	-1.93082
9720119	chr19:9720119:C:T	1.52165e-96	-2.71633	-1.23521	2.83441e-16	-2.84179	-1.10936
9720188	chr19:9720188:T:A	1.92609e-95	0.55458	-1.96783	9.83637e-16	-0.771037	-1.93586
9720299	chr19:9720299:C:T	2.08994e-95	0.571138	-1.90275	1.05218e-15	-0.759816	-1.87972
9720317	chr19:9720317:A:G	8.64304e-96	-2.60136e-09	-2.21458	1.90961e-15	-2.60136e-09	-2.0435
9720872	chr19:9720872:C:T	6.97929e-96	-2.60136e-09	-2.42838	1.28938e-15	-2.60136e-09	-2.43623
9720994	chr19:9720994:C:T	6.26197e-95	-2.60136e-09	-0.234252	1.15687e-14	-2.60136e-09	-0.242095
9721048	chr19:9721048:TC:T	7.93041e-96	-2.60136e-09	-2.30063	1.69728e-15	-2.60136e-09	-2.16137
9721089	chr19:9721089:G:A	1.93052e-95	-0.112658	-1.2983	1.98078e-15	-0.766122	-1.24078
9721114	chr19:9721114:G:T	1.68866e-95	0.41127	-1.95608	8.86214e-16	-0.881407	-1.92979
9721139	chr19:9721139:AT:A	1.82567e-95	-0.121114	-1.34569	1.87573e-15	-0.775191	-1.28621
9721236	chr19:9721236:A:G	1.63399e-95	0.390338	-1.96806	8.61321e-16	-0.899779	-1.93991
9721346	chr19:9721346:T:C	1.14244e-95	-2.60136e-09	-1.93558	2.29639e-15	-2.60136e-09	-1.85906
9721424	chr19:9721424:A:G	1.01225e-95	-2.60136e-09	-2.05657	1.92515e-15	-2.60136e-09	-2.03539
9721686	chr19:9721686:T:C	1.75947e-95	0.483294	-1.98703	9.05379e-16	-0.829539	-1.96026
9721912	chr19:9721912:G:A	1.03851e-95	-2.60136e-09	-2.03096	1.97698e-15	-2.60136e-09	-2.00883
9722192	chr19:9722192:G:A	1.38671e-95	0.666237	-2.40805	2.54032e-14	2.85518	-2.3107
9722296	chr19:9722296:C:G	6.62628e-96	-2.60136e-09	-2.48029	1.24828e-15	-2.60136e-09	-2.46863
9722376	chr19:9722376:C:T	3.80686e-95	-2.60136e-09	-0.731941	7.21407e-15	-2.60136e-09	-0.714363
9722399	chr19:9722399:A:G	1.1772e-95	0.0530104	-1.95862	1.13398e-15	-0.641419	-1.92324
9722450	chr19:9722450:G:A	6.62649e-96	-2.60136e-09	-2.48026	1.25585e-15	-2.60136e-09	-2.46258
9722801	chr19:9722801:T:C	2.29727e-96	-2.49441	-1.0452	3.47956e-16	-2.78231	-0.963768
9722854	chr19:9722854:A:G	1.57838e-96	-2.7458	-1.16913	3.04799e-16	-2.8425	-1.03599
9722948	chr19:9722948:C:T	6.97863e-96	-2.60136e-09	-2.42848	1.28933e-15	-2.60136e-09	-2.43628
9722956	chr19:9722956:G:A	6.97863e-96	-2.60136e-09	-2.42848	1.28933e-15	-2.60136e-09	-2.43628
9723324	chr19:9723324:C:T	1.48088e-95	-2.60136e-09	-1.67611	2.45671e-15	-2.60136e-09	-1.79158
9723411	chr19:9723411:T:C	2.08317e-95	-0.142844	-1.19201	2.1928e-15	-0.792424	-1.11279
9723773	chr19:9723773:C:G	4.78677e-96	-2.80548	-6.54159e-09	8.65205e-16	-2.83519	-6.54159e-09
9723854	chr19:9723854:C:A	7.26727e-96	-2.60136e-09	-2.38795	1.2868e-15	-2.60136e-09	-2.43824
9723903	chr19:9723903:G:C	7.10089e-96	-2.60136e-09	-2.41111	1.26718e-15	-2.60136e-09	-2.45361
9723959	chr19:9723959:C:A	1.35829e-95	-2.60136e-09	-1.76252	1.72327e-15	-2.60136e-09	-2.14617
9724134	chr19:9724134:T:C	1.03521e-95	-2.60136e-09	-2.03414	1.97081e-15	-2.60136e-09	-2.01195
9724207	chr19:9724207:G:GT	1.01378e-95	-2.60136e-09	-2.05507	2.33063e-15	-2.60136e-09	-1.84426
9724291	chr19:9724291:G:C	7.92431e-96	-2.60136e-09	-2.3014	1.47501e-15	-2.60136e-09	-2.30173
9724429	chr19:9724429:T:C	3.18956e-95	-2.60136e-09	-0.908863	7.59365e-15	-2.60136e-09	-0.663084
9724640	chr19:9724640:T:G	4.8189e-96	-2.79878	-6.54159e-09	9.36358e-16	-2.75615	-6.54159e-09
9724751	chr19:9724751:G:A	1.01378e-95	-2.60136e-09	-2.05507	2.33063e-15	-2.60136e-09	-1.84426
9724785	chr19:9724785:C:T	1.4416e-95	-2.60136e-09	-1.703	2.40169e-15	-2.60136e-09	-1.81422
9724955	chr19:9724955:A:T	4.71598e-96	-2.82038	-6.54159e-09	1.01234e-15	-2.67813	-6.54159e-09
9725455	chr19:9725455:G:A	1.89466e-95	-0.098505	-1.3312	2.21678e-15	-0.760193	-1.13415
9725645	chr19:9725645:G:A	6.62651e-96	-2.60136e-09	-2.48025	1.24878e-15	-2.60136e-09	-2.46823
9725786	chr19:9725786:T:C	1.71773e-95	0.473972	-2.00171	8.81659e-16	-0.837665	-1.97868
9725799	chr19:9725799:G:C	2.11885e-95	-0.12586	-1.19201	2.21841e-15	-0.780813	-1.11279
9725973	chr19:9725973:A:G	6.62628e-96	-2.60136e-09	-2.48029	1.24828e-15	-2.60136e-09	-2.46863
9726237	chr19:9726237:C:T	6.6389e-96	-2.60136e-09	-2.47839	1.23988e-15	-2.60136e-09	-2.47538
9726238	chr19:9726238:G:A	9.00743e-96	-2.17328	-6.54159e-09	1.66147e-15	-2.18269	-6.54159e-09
9726883	chr19:9726883:C:T	1.05125e-95	-2.60136e-09	-2.01877	2.04848e-15	-2.60136e-09	-1.9733
9727057	chr19:9727057:T:C	2.01452e-95	-0.193135	-1.17523	2.11707e-15	-0.835972	-1.10439
9727228	chr19:9727228:G:A	1.57891e-95	-2.60136e-09	-1.61201	2.29383e-15	-2.60136e-09	-1.86018
9727241	chr19:9727241:A:C	6.80897e-96	-2.60136e-09	-2.45309	1.28499e-15	-2.60136e-09	-2.43965
9727879	chr19:9727879:G:C	6.37075e-96	-2.51961	-6.54159e-09	1.65252e-15	-2.1881	-6.54159e-09
9727934	chr19:9727934:A:G	2.19104e-95	0.349848	-1.63422	1.54527e-15	-1.05212	-1.20307
9728410	chr19:9728410:C:T	6.77081e-96	-2.60136e-09	-2.45871	1.25178e-15	-2.60136e-09	-2.46583
9728504	chr19:9728504:C:T	2.40742e-95	-2.60136e-09	-1.19019	3.01467e-15	-2.60136e-09	-1.58691
9729020	chr19:9729020:G:A	2.89207e-95	-2.60136e-09	-1.00677	6.9674e-15	-2.60136e-09	-0.749155
9729190	chr19:9729190:T:C	1.03851e-95	-2.60136e-09	-2.03096	1.97698e-15	-2.60136e-09	-2.00883
9729480	chr19:9729480:C:T	1.13427e-95	-2.60136e-09	-1.94276	2.27815e-15	-2.60136e-09	-1.86703
9729751	chr19:9729751:G:A	1.03851e-95	-2.60136e-09	-2.03096	1.97698e-15	-2.60136e-09	-2.00883
9729767	chr19:9729767:A:C	7.42074e-96	-2.60136e-09	-2.36705	1.36297e-15	-2.60136e-09	-2.38073
9730008	chr19:9730008:G:A	1.35434e-95	0.30163	-2.06706	8.1884e-16	-1.09975	-1.79051
9730160	chr19:9730160:A:T	1.53914e-95	-1.63752	-6.54159e-09	4.15141e-15	-1.26695	-6.54159e-09
9730232	chr19:9730232:G:A	1.64143e-96	-2.73398	-1.14178	3.16332e-16	-2.8426	-0.998759
9730336	chr19:9730336:G:C	1.3665e-95	0.316926	-2.07342	8.23269e-16	-1.08614	-1.79873
9731199	chr19:9731199:G:A	1.03024e-95	-0.571424	-1.46753	1.21475e-15	-1.16708	-1.32878
9731889	chr19:9731889:G:A	1.52771e-95	0.259066	-1.90404	1.44312e-15	-0.551133	-1.77246
9732483	chr19:9732483:A:G	1.05092e-96	-2.72258	-1.59908	2.04845e-16	-2.84244	-1.43346
9733085	chr19:9733085:T:C	2.4729e-95	-2.60136e-09	-1.16335	3.32333e-15	-2.60136e-09	-1.48943
9733277	chr19:9733277:A:T	8.47184e-96	-0.2511	-1.98348	8.72813e-16	-0.895364	-1.93107
9733506	chr19:9733506:G:A	1.01448e-95	-2.60136e-09	-2.05437	2.33293e-15	-2.60136e-09	-1.84327
9733653	chr19:9733653:G:A	9.06307e-96	-2.60136e-09	-2.16712	1.43983e-15	-2.60136e-09	-2.32587
9734043	chr19:9734043:G:T	1.42558e-95	0.029783	-1.74395	1.48577e-15	-0.665249	-1.62921
9734595	chr19:9734595:G:A	7.26073e-96	-2.60136e-09	-2.38885	1.28144e-15	-2.60136e-09	-2.44242
9734693	chr19:9734693:C:T	2.79154e-95	-2.60136e-09	-1.04215	5.66571e-15	-2.60136e-09	-0.955965
9734748	chr19:9734748:ACT:A	5.9681e-96	-2.5849	-6.54159e-09	2.27881e-15	-1.86674	-6.54159e-09
9734935	chr19:9734935:T:A	7.94702e-96	-2.60136e-09	-2.29853	1.70369e-15	-2.60136e-09	-2.1576
9734995	chr19:9734995:G:C	3.37878e-95	-2.60136e-09	-0.85123	7.65558e-15	-2.60136e-09	-0.654962
9735425	chr19:9735425:T:C	5.57096e-96	-2.65376	-6.54159e-09	1.82693e-15	-2.08776	-6.54159e-09
9735432	chr19:9735432:A:C	6.62591e-96	-2.60136e-09	-2.48034	1.24656e-15	-2.60136e-09	-2.47001
9735533	chr19:9735533:C:T	9.91941e-96	-0.270465	-1.80637	1.0697e-15	-0.908705	-1.71431
9735541	chr19:9735541:G:A	5.39699e-95	-2.60136e-09	-0.382905	5.96131e-15	-2.60136e-09	-0.905106
9735550	chr19:9735550:G:A	2.45307e-95	-2.60136e-09	-1.17141	3.2946e-15	-2.60136e-09	-1.49811
9735748	chr19:9735748:G:A	4.75618e-96	-2.81189	-6.54159e-09	8.60121e-16	-2.84108	-6.54159e-09
9735922	chr19:9735922:C:T	5.49383e-96	-2.66771	-6.54159e-09	1.33099e-15	-2.40447	-6.54159e-09
9735954	chr19:9735954:C:T	1.39729e-95	0.236595	-1.97081	7.73318e-16	-1.01581	-1.93165
9735971	chr19:9735971:C:G	4.6545e-96	-2.8335	-6.54159e-09	9.63157e-16	-2.72794	-6.54159e-09
9736094	chr19:9736094:G:A	6.64058e-96	-2.60136e-09	-2.47813	1.23645e-15	-2.60136e-09	-2.47815
9736371	chr19:9736371:G:A	4.95397e-96	-0.624529	-2.14661	3.12734e-16	-1.44312	-2.40968
9736377	chr19:9736377:C:T	1.25565e-95	-2.60136e-09	-1.84109	2.54594e-15	-2.60136e-09	-1.7559
9736378	chr19:9736378:A:G	5.45841e-95	-2.60136e-09	-0.371589	5.98321e-15	-2.60136e-09	-0.901439
9737183	chr19:9737183:C:T	8.06425e-96	-2.60136e-09	-2.28389	1.40054e-15	-2.60136e-09	-2.35354
9737516	chr19:9737516:G:A	1.53002e-95	-2.60136e-09	-1.64347	1.973e-15	-2.60136e-09	-2.01084
9737814	chr19:9737814:A:G	7.6711e-96	-2.60136e-09	-2.33387	1.43696e-15	-2.60136e-09	-2.32786
9738133	chr19:9738133:G:C	8.26689e-96	-0.299706	-1.95937	8.64135e-16	-0.93876	-1.89766
9738297	chr19:9738297:C:T	1.78545e-95	-2.60136e-09	-1.48907	3.51496e-15	-2.60136e-09	-1.43337
9738668	chr19:9738668:G:A	7.56018e-96	-2.60136e-09	-2.34844	1.41584e-15	-2.60136e-09	-2.34268
9738853	chr19:9738853:A:G	6.63243e-96	-2.60136e-09	-2.47936	1.24362e-15	-2.60136e-09	-2.47237
9738959	chr19:9738959:T:C	6.62599e-96	-2.60136e-09	-2.48033	1.23378e-15	-2.60136e-09	-2.48031
9739103	chr19:9739103:A:G	1.26099e-95	-0.161951	-1.6749	1.36312e-15	-0.81365	-1.56697
9739182	chr19:9739182:A:G	1.42269e-95	-2.60136e-09	-1.7162	2.74333e-15	-2.60136e-09	-1.68123
9739268	chr19:9739268:T:C	3.61669e-95	-2.60136e-09	-0.783187	5.15085e-15	-2.60136e-09	-1.05123
9739297	chr19:9739297:G:A	1.46969e-95	-2.60136e-09	-1.68369	2.38879e-15	-2.60136e-09	-1.81961
9739306	chr19:9739306:G:A	1.02878e-95	-0.285382	-1.75499	1.10749e-15	-0.922388	-1.66591
9739539	chr19:9739539:C:T	8.00791e-96	-0.252464	-2.03844	8.25221e-16	-0.895759	-1.98674
9739866	chr19:9739866:A:C	1.14906e-95	-1.9298	-6.54159e-09	2.04256e-15	-1.97619	-6.54159e-09
9740014	chr19:9740014:T:A	1.17015e-96	-2.68684	-1.52736	2.22203e-16	-2.83819	-1.35638
9740028	chr19:9740028:A:T	1.15314e-95	-0.169127	-1.75713	1.23353e-15	-0.818722	-1.66179
9740458	chr19:9740458:A:T	7.66967e-95	-2.60136e-09	-0.0314732	1.3727e-14	-2.60136e-09	-0.0710312
9740806	chr19:9740806:A:G	1.36645e-95	0.180245	-1.93678	7.63828e-16	-1.06442	-1.89539
9741724	chr19:9741724:A:T	3.54527e-95	0.0460912	-0.849224	3.02663e-15	-0.651047	-0.931899
9741899	chr19:9741899:C:T	6.75953e-96	-2.60136e-09	-2.46038	1.23488e-15	-2.60136e-09	-2.47942
9742035	chr19:9742035:C:T	4.62627e-96	-2.83958	-6.54159e-09	8.59117e-16	-2.84225	-6.54159e-09
9742272	chr19:9742272:G:A	1.23717e-96	-2.68636	-1.47215	2.39417e-16	-2.83691	-1.28304
9742716	chr19:9742716:C:T	7.77606e-96	-2.60136e-09	-2.32028	1.54173e-15	-2.60136e-09	-2.25749
9742781	chr19:9742781:C:A	1.06831e-95	-2.60136e-09	-2.00267	1.47794e-15	-2.60136e-09	-2.29975
9742969	chr19:9742969:C:A	8.06403e-96	-0.339617	-1.9443	7.09896e-16	-0.975723	-2.05731
9743281	chr19:9743281:T:C	1.03735e-95	0.434114	-2.46619	5.35762e-16	-0.863029	-2.45143
9743574	chr19:9743574:T:A	6.85393e-96	-2.60136e-09	-2.44651	1.30209e-15	-2.60136e-09	-2.42643
9744024	chr19:9744024:G:A	6.77765e-96	-2.60136e-09	-2.4577	1.32913e-15	-2.60136e-09	-2.40588
9744332	chr19:9744332:G:A	4.85651e-97	-2.68444	-2.40916	9.092e-17	-2.62531	-2.46286
9744988	chr19:9744988:C:G	1.03457e-95	-2.60136e-09	-2.03476	2.08187e-15	-2.60136e-09	-1.95713
9745007	chr19:9745007:G:A	1.05484e-95	0.45659	-2.47195	5.3877e-16	-0.848983	-2.45988
9745243	chr19:9745243:C:T	7.62107e-97	-2.42035	-2.22265	1.06638e-16	-2.7438	-2.18492
9745408	chr19:9745408:T:C	1.11594e-95	0.510523	-2.46958	5.62241e-16	-0.810052	-2.45617
9745468	chr19:9745468:C:T	6.92581e-96	-2.60136e-09	-2.43608	1.2929e-15	-2.60136e-09	-2.43351
9746061	chr19:9746061:G:C	7.20886e-96	-0.381485	-2.01453	6.53343e-16	-1.01292	-2.10313
9746309	chr19:9746309:A:G	4.71477e-97	-2.8013	-2.32191	8.49008e-17	-2.68746	-2.46921
9746839	chr19:9746839:C:T	6.78418e-96	-2.60136e-09	-2.45674	1.27412e-15	-2.60136e-09	-2.44814
9747079	chr19:9747079:T:C	6.74662e-96	-2.60136e-09	-2.46229	1.27779e-15	-2.60136e-09	-2.44526
9747096	chr19:9747096:T:C	7.54908e-96	-0.334377	-2.01553	6.80823e-16	-0.971264	-2.10359
9747648	chr19:9747648:C:T	1.1111e-95	0.508502	-2.4719	5.62763e-16	-0.805487	-2.45981
9747977	chr19:9747977:A:T	6.75329e-96	-2.60136e-09	-2.4613	1.37889e-15	-2.60136e-09	-2.36912
9748260	chr19:9748260:T:C	7.71839e-96	-0.308678	-2.01905	6.92994e-16	-0.949652	-2.10748
9748560	chr19:9748560:T:C	7.18887e-96	-0.381325	-2.01747	6.51857e-16	-1.01248	-2.10584
9748657	chr19:9748657:A:G	6.86135e-96	-2.60136e-09	-2.44543	1.30372e-15	-2.60136e-09	-2.42518
9748853	chr19:9748853:C:T	4.85771e-96	-2.79076	-6.54159e-09	9.34061e-16	-2.75861	-6.54159e-09
9749370	chr19:9749370:G:A	9.6258e-96	-2.60136e-09	-2.10688	1.61434e-15	-2.60136e-09	-2.21147
9749427	chr19:9749427:G:A	1.32995e-95	0.178513	-1.96212	9.42621e-16	-1.19116	-1.55832
9749639	chr19:9749639:A:G	9.2766e-96	-2.60136e-09	-2.14384	1.84846e-15	-2.60136e-09	-2.07604
9749697	chr19:9749697:T:C	7.00299e-96	-2.60136e-09	-2.42499	1.30453e-15	-2.60136e-09	-2.42455
9749740	chr19:9749740:G:A	5.68886e-96	-0.409963	-2.22286	5.42079e-16	-1.01722	-2.28552
9750030	chr19:9750030:G:A	1.95377e-95	-2.60136e-09	-1.39898	2.97074e-15	-2.60136e-09	-1.60159
9750353	chr19:9750353:G:A	4.87859e-96	-0.420205	-2.36627	4.56913e-16	-1.0543	-2.41936
9751227	chr19:9751227:C:A	6.74193e-96	-2.60136e-09	-2.46299	1.27655e-15	-2.60136e-09	-2.44624
9751958	chr19:9751958:T:C	1.35012e-95	-0.0317548	-1.7368	1.00412e-15	-1.33805	-1.34823
9752139	chr19:9752139:C:T	9.16594e-96	-2.15584	-6.54159e-09	1.67274e-15	-2.17593	-6.54159e-09
9752502	chr19:9752502:C:G	4.71151e-96	-0.418835	-2.40249	4.46993e-16	-1.05367	-2.44194
9752807	chr19:9752807:G:A	1.41172e-95	0.145107	-1.86905	1.04383e-15	-1.21304	-1.43446
9752885	chr19:9752885:C:T	1.15524e-95	-2.60136e-09	-1.92444	2.32477e-15	-2.60136e-09	-1.84678
9753471	chr19:9753471:G:A	1.62866e-95	-2.60136e-09	-1.58099	4.48424e-15	-2.60136e-09	-1.18983
9753546	chr19:9753546:G:A	1.38514e-96	-2.66317	-1.38236	2.69922e-16	-2.83254	-1.16748
9753645	chr19:9753645:C:T	1.64176e-96	-2.67591	-1.19966	3.31183e-16	-2.83541	-0.960073
9753993	chr19:9753993:T:G	4.77858e-96	-2.80719	-6.54159e-09	8.96483e-16	-2.79967	-6.54159e-09
9754681	chr19:9754681:T:A	5.89957e-96	-0.386269	-2.21018	5.70024e-16	-1.0201	-2.23238
9754903	chr19:9754903:T:C	1.34062e-96	-2.66799	-1.41021	2.60217e-16	-2.83366	-1.20298
9754925	chr19:9754925:G:A	7.10552e-96	-2.60136e-09	-2.41046	1.43125e-15	-2.60136e-09	-2.33185
9756062	chr19:9756062:A:T	4.16208e-96	-0.680405	-2.26491	4.44913e-16	-1.26567	-2.2346
9756173	chr19:9756173:T:C	7.73484e-96	-2.60136e-09	-2.3256	1.26552e-15	-2.60136e-09	-2.45492
9756576	chr19:9756576:T:C	7.41057e-96	-0.233176	-2.13525	6.98679e-16	-0.896406	-2.15255
9756800	chr19:9756800:C:CATAACATAAACAACA	5.94462e-96	-0.384227	-2.20462	5.75996e-16	-1.02241	-2.21964
9756837	chr19:9756837:A:G	6.62569e-96	-2.60136e-09	-2.48038	1.23645e-15	-2.60136e-09	-2.47815
9756992	chr19:9756992:G:A	5.84941e-96	-0.375254	-2.22974	5.66684e-16	-1.01456	-2.24379
9757072	chr19:9757072:G:A	4.85195e-95	-0.489366	-6.54159e-09	5.07867e-15	-1.06535	-6.54159e-09
9757119	chr19:9757119:C:T	6.02843e-96	-0.303125	-2.27172	5.79419e-16	-0.952682	-2.28345
9757595	chr19:9757595:G:A	1.21423e-95	-2.60136e-09	-1.87464	2.22122e-15	-2.60136e-09	-1.89234
9757602	chr19:9757602:T:C	9.02217e-96	0.305335	-2.47698	4.76759e-16	-0.967075	-2.46407
9757728	chr19:9757728:C:T	8.55866e-96	0.250492	-2.47488	4.58547e-16	-1.00927	-2.46082
9758242	chr19:9758242:C:T	1.07794e-95	-2.60136e-09	-1.99369	1.66985e-15	-2.60136e-09	-2.17766
9758717	chr19:9758717:T:C	1.62158e-95	-2.60136e-09	-1.58535	4.47839e-15	-2.60136e-09	-1.19113
9758802	chr19:9758802:A:T	1.59662e-95	-2.60136e-09	-1.60086	4.3979e-15	-2.60136e-09	-1.20927
9759081	chr19:9759081:C:T	6.78075e-96	-2.60136e-09	-2.45724	1.24057e-15	-2.60136e-09	-2.47483
9759158	chr19:9759158:C:T	5.81901e-96	-0.374596	-2.23561	5.6683e-16	-1.00887	-2.24923
9759434	chr19:9759434:C:T	1.73246e-95	-2.60136e-09	-1.51921	3.24159e-15	-2.60136e-09	-1.51433
9759704	chr19:9759704:T:C	6.1306e-96	-2.55804	-6.54159e-09	2.39408e-15	-1.8174	-6.54159e-09
9759994	chr19:9759994:G:A	1.25591e-95	-2.60136e-09	-1.84089	3.08872e-15	-2.60136e-09	-1.56264
9760047	chr19:9760047:T:G	3.18296e-95	-0.910936	-6.54159e-09	2.9084e-15	-1.62279	-6.54159e-09
9760423	chr19:9760423:G:A	1.63949e-95	-2.60136e-09	-1.57436	4.52521e-15	-2.60136e-09	-1.18073
9761294	chr19:9761294:A:T	8.21089e-96	-2.60136e-09	-2.26587	1.73992e-15	-2.60136e-09	-2.13656
9761746	chr19:9761746:C:G	1.03491e-95	0.441282	-2.47571	5.32786e-16	-0.85461	-2.46542
9761874	chr19:9761874:C:T	8.20584e-96	-2.60136e-09	-2.26649	1.61353e-15	-2.60136e-09	-2.21197
9761917	chr19:9761917:TA:T	7.34644e-96	-0.347044	-2.03007	6.63256e-16	-0.985429	-2.11556
9762231	chr19:9762231:G:A	6.74303e-96	-2.60136e-09	-2.46282	1.2769e-15	-2.60136e-09	-2.44596
9762330	chr19:9762330:A:C	1.14668e-95	-2.60136e-09	-1.93188	1.54809e-15	-2.60136e-09	-2.25337
9762449	chr19:9762449:C:T	6.62564e-96	-2.60136e-09	-2.48038	1.24011e-15	-2.60136e-09	-2.4752
9762708	chr19:9762708:C:T	4.76097e-96	-2.81088	-6.54159e-09	8.89007e-16	-2.80805	-6.54159e-09
9762999	chr19:9762999:A:C	7.86861e-96	0.164939	-2.47339	4.30704e-16	-1.07168	-2.46105
9763082	chr19:9763082:T:C	9.31704e-96	-2.60136e-09	-2.13949	1.57047e-15	-2.60136e-09	-2.23902
9763199	chr19:9763199:T:C	6.73155e-96	-2.60136e-09	-2.46453	1.27514e-15	-2.60136e-09	-2.44734
9763271	chr19:9763271:G:A	6.83787e-96	-2.44886	-6.54159e-09	1.3258e-15	-2.40838	-6.54159e-09
9763821	chr19:9763821:T:C	7.24356e-96	-0.348882	-2.04234	6.55781e-16	-0.985615	-2.12671
9763946	chr19:9763946:T:C	1.31294e-96	-2.64422	-1.45484	2.47225e-16	-2.82731	-1.26054
9764121	chr19:9764121:C:T	7.82513e-96	-0.304449	-2.00954	7.00401e-16	-0.949541	-2.09696
9764539	chr19:9764539:TC:T	8.73079e-96	-2.60136e-09	-2.20448	1.60257e-15	-2.60136e-09	-2.21879
9764884	chr19:9764884:C:T	6.6789e-96	-2.60136e-09	-2.47238	1.2488e-15	-2.60136e-09	-2.46821
9764902	chr19:9764902:T:C	6.67866e-96	-2.60136e-09	-2.47241	1.25034e-15	-2.60136e-09	-2.46698
9765817	chr19:9765817:C:T	7.06491e-96	-0.426487	-1.9897	6.36174e-16	-1.0544	-2.08828
9765842	chr19:9765842:A:G	7.90222e-96	0.172172	-2.47636	4.34041e-16	-1.0579	-2.46711
9766236	chr19:9766236:A:G	1.0013e-95	-2.60136e-09	-2.06745	1.46816e-15	-2.60136e-09	-2.30639
9766299	chr19:9766299:A:G	8.20816e-96	-2.60136e-09	-2.2662	1.6129e-15	-2.60136e-09	-2.21236
9766851	chr19:9766851:G:C	7.92945e-96	-2.30075	-6.54159e-09	1.52162e-15	-2.27062	-6.54159e-09
9767000	chr19:9767000:T:A	7.38139e-96	-2.60136e-09	-2.37237	1.3527e-15	-2.60136e-09	-2.38829
9767260	chr19:9767260:C:T	6.81457e-96	-0.442288	-2.00998	6.20642e-16	-1.06747	-2.09993
9767921	chr19:9767921:G:A	6.82897e-96	-2.60136e-09	-2.45016	1.29439e-15	-2.60136e-09	-2.43236
9767928	chr19:9767928:C:T	5.62067e-97	-2.46874	-2.47872	9.35e-17	-2.59558	-2.46461
9768019	chr19:9768019:T:C	1.42959e-95	-0.011377	-1.69998	1.05067e-15	-1.32725	-1.31372
9768071	chr19:9768071:T:G	7.01314e-96	-2.42355	-6.54159e-09	1.35723e-15	-2.38495	-6.54159e-09
9768252	chr19:9768252:T:C	1.50287e-95	0.276941	-1.93831	1.02637e-15	-1.12209	-1.54228
9768279	chr19:9768279:C:G	6.8191e-96	-2.60136e-09	-2.4516	1.34184e-15	-2.60136e-09	-2.39636
9768310	chr19:9768310:TG:T	4.65938e-96	-2.83245	-6.54159e-09	8.69589e-16	-2.83013	-6.54159e-09
9768591	chr19:9768591:A:G	6.65581e-96	-2.60136e-09	-2.47584	1.24516e-15	-2.60136e-09	-2.47113
9768596	chr19:9768596:T:C	2.0402e-95	-2.60136e-09	-1.3557	3.02581e-15	-2.60136e-09	-1.58322
9768684	chr19:9768684:G:T	6.87396e-96	-2.60136e-09	-2.44359	1.24028e-15	-2.60136e-09	-2.47506
9768750	chr19:9768750:G:A	3.89664e-95	-2.60136e-09	-0.708632	7.40791e-15	-2.60136e-09	-0.687849
9768802	chr19:9768802:C:T	6.75409e-96	-2.60136e-09	-2.46118	1.26169e-15	-2.60136e-09	-2.45795
9768803	chr19:9768803:C:T	8.2121e-96	-2.60136e-09	-2.26572	1.66571e-15	-2.60136e-09	-2.18015
9768846	chr19:9768846:C:T	8.7739e-96	-2.60136e-09	-2.19955	1.35331e-15	-2.60136e-09	-2.38784
9768910	chr19:9768910:G:T	8.68023e-96	-2.60136e-09	-2.21028	1.60462e-15	-2.60136e-09	-2.21751
9769307	chr19:9769307:C:T	3.92282e-97	-2.8426	-2.46451	1.00115e-16	-2.52642	-2.46541
9770251	chr19:9770251:C:A	8.12491e-97	-2.14639	-2.43259	9.8285e-17	-2.60134	-2.40895
9770580	chr19:9770580:A:G	5.89198e-97	-2.50746	-2.39286	1.05329e-16	-2.7448	-2.19626
9770703	chr19:9770703:A:C	1.15021e-96	-2.67962	-1.55177	2.24364e-16	-2.83588	-1.34901
9770820	chr19:9770820:G:A	2.24596e-95	-2.60136e-09	-1.25961	6.40954e-15	-2.60136e-09	-0.83261
9771070	chr19:9771070:C:A	6.88677e-97	-2.44891	-2.29541	9.80149e-17	-2.75582	-2.25721
9771219	chr19:9771219:C:A	6.65332e-96	-2.60136e-09	-2.47621	1.23744e-15	-2.60136e-09	-2.47736
9772365	chr19:9772365:C:T	6.78513e-96	-2.60136e-09	-2.4566	1.28646e-15	-2.60136e-09	-2.4385
9772369	chr19:9772369:G:A	7.04817e-96	-2.60136e-09	-2.41856	1.31567e-15	-2.60136e-09	-2.41605
9772471	chr19:9772471:G:A	5.42823e-96	-2.67972	-6.54159e-09	1.02505e-15	-2.66566	-6.54159e-09
9772831	chr19:9772831:G:C	8.02501e-96	-2.60136e-09	-2.28877	1.57853e-15	-2.60136e-09	-2.2339
9773377	chr19:9773377:ACTTT:A	7.00097e-96	-2.60136e-09	-2.42528	1.29508e-15	-2.60136e-09	-2.43182
9773710	chr19:9773710:A:G	7.86906e-96	-2.60136e-09	-2.30839	1.38787e-15	-2.60136e-09	-2.36263
9774120	chr19:9774120:A:G	6.64647e-96	-2.60136e-09	-2.47725	1.23945e-15	-2.60136e-09	-2.47573
9774200	chr19:9774200:G:A	6.7806e-96	-2.60136e-09	-2.45727	1.28556e-15	-2.60136e-09	-2.43921
9775215	chr19:9775215:A:G	5.39299e-97	-2.50947	-2.47935	7.61472e-17	-2.79585	-2.46963
9775376	chr19:9775376:C:T	9.9576e-96	-2.60136e-09	-2.073	2.28684e-15	-2.60136e-09	-1.86323
9775582	chr19:9775582:T:C	7.4971e-96	-2.60136e-09	-2.35681	1.34682e-15	-2.60136e-09	-2.39265
9775607	chr19:9775607:C:T	1.20119e-96	-2.66822	-1.51979	2.30592e-16	-2.8339	-1.3236
9775616	chr19:9775616:A:G	6.91164e-96	-2.60136e-09	-2.43812	1.31411e-15	-2.60136e-09	-2.41724
9775682	chr19:9775682:T:C	9.09466e-97	-2.08083	-2.3854	1.07558e-16	-2.56498	-2.35514
9776040	chr19:9776040:T:C	6.64649e-96	-2.60136e-09	-2.47724	1.2363e-15	-2.60136e-09	-2.47827
9776086	chr19:9776086:G:A	1.18682e-96	-2.68026	-1.51979	2.3003e-16	-2.83634	-1.3236
9776251	chr19:9776251:G:A	1.19375e-96	-2.67444	-1.51979	2.3028e-16	-2.83526	-1.3236
9776336	chr19:9776336:AGTC:A	1.18253e-96	-2.67582	-1.52785	2.28171e-16	-2.83561	-1.33245
9776626	chr19:9776626:T:C	7.92159e-96	-2.60136e-09	-2.30174	1.5543e-15	-2.60136e-09	-2.24937
9776636	chr19:9776636:C:T	1.172e-96	-2.66171	-1.5509	2.24859e-16	-2.8323	-1.35038
9776975	chr19:9776975:G:A	6.85974e-96	-2.60136e-09	-2.44566	1.43538e-15	-2.60136e-09	-2.32897
9777160	chr19:9777160:C:T	7.13159e-96	-2.60136e-09	-2.4068	1.2941e-15	-2.60136e-09	-2.43258
9777454	chr19:9777454:C:T	8.1084e-96	-2.60136e-09	-2.27843	1.85407e-15	-2.60136e-09	-2.07301
9777500	chr19:9777500:G:A	6.82974e-96	-2.60136e-09	-2.45005	1.23785e-15	-2.60136e-09	-2.47702
9777890	chr19:9777890:G:T	8.99002e-96	-2.60136e-09	-2.17522	1.5103e-15	-2.60136e-09	-2.27809
9778232	chr19:9778232:T:C	6.91506e-96	-0.578649	-1.85898	6.12458e-16	-1.26265	-1.91802
9778478	chr19:9778478:G:C	6.91164e-96	-2.60136e-09	-2.43812	1.31411e-15	-2.60136e-09	-2.41724
9778906	chr19:9778906:G:C	6.88783e-96	-2.60136e-09	-2.44158	1.24183e-15	-2.60136e-09	-2.47381
9779183	chr19:9779183:T:C	1.48429e-94	-2.60136e-09	0.628773	3.17549e-14	-2.60136e-09	0.76765
9779354	chr19:9779354:C:T	9.3823e-97	-2.05828	-2.37681	1.10573e-16	-2.54691	-2.34556
9779563	chr19:9779563:C:T	6.83182e-96	-2.60136e-09	-2.44974	1.29694e-15	-2.60136e-09	-2.43039
9779869	chr19:9779869:G:A	7.40207e-96	-2.60136e-09	-2.36957	1.32599e-15	-2.60136e-09	-2.40824
9780281	chr19:9780281:G:A	7.28335e-97	-2.21334	-2.47499	9.23328e-17	-2.6375	-2.43526
9780443	chr19:9780443:A:C	7.73907e-96	-2.60136e-09	-2.32505	1.49789e-15	-2.60136e-09	-2.28634
9781070	chr19:9781070:C:T	9.89948e-96	-2.60136e-09	-2.07885	1.45186e-15	-2.60136e-09	-2.31755
9781129	chr19:9781129:G:T	2.71845e-95	-2.60136e-09	-1.06868	7.01351e-15	-2.60136e-09	-0.742558
9781254	chr19:9781254:G:A	5.01958e-96	-2.75798	-6.54159e-09	9.73014e-16	-2.71775	-6.54159e-09
9781383	chr19:9781383:C:T	6.77988e-96	-2.60136e-09	-2.45737	1.28063e-15	-2.60136e-09	-2.44305
9782668	chr19:9782668:T:G	4.62979e-96	-2.83882	-6.54159e-09	9.05297e-16	-2.78989	-6.54159e-09
9783722	chr19:9783722:C:T	2.02273e-95	-2.60136e-09	-1.3643	5.63443e-15	-2.60136e-09	-0.961502
9783955	chr19:9783955:G:A	1.05129e-95	-2.60136e-09	-2.01873	2.11518e-15	-2.60136e-09	-1.94126
9784351	chr19:9784351:T:C	4.86904e-96	-2.78843	-6.54159e-09	8.73275e-16	-2.8259	-6.54159e-09
9784466	chr19:9784466:G:A	6.64092e-96	-2.60136e-09	-2.47808	1.24087e-15	-2.60136e-09	-2.47458
9784545	chr19:9784545:C:T	8.39234e-96	-2.60136e-09	-2.24401	1.55622e-15	-2.60136e-09	-2.24814
9784645	chr19:9784645:G:A	6.86321e-96	-2.60136e-09	-2.44516	1.24185e-15	-2.60136e-09	-2.47379
9784663	chr19:9784663:G:T	6.62793e-96	-2.60136e-09	-2.48004	1.24394e-15	-2.60136e-09	-2.47211
9784943	chr19:9784943:A:C	6.94742e-96	-2.60136e-09	-2.43296	1.32107e-15	-2.60136e-09	-2.41195
9784998	chr19:9784998:A:G	1.21123e-95	-2.60136e-09	-1.87711	2.00942e-15	-2.60136e-09	-1.99255
9785411	chr19:9785411:T:G	1.31724e-96	-2.62847	-1.46732	2.51956e-16	-2.82334	-1.24555
9786886	chr19:9786886:A:T	1.95803e-95	-2.60136e-09	-1.39681	5.39696e-15	-2.60136e-09	-1.00456
9786955	chr19:9786955:C:A	1.26089e-96	-1.79929	-2.34023	1.37932e-16	-2.37717	-2.29422
9787707	chr19:9787707:G:A	1.01652e-95	-2.60136e-09	-2.05237	2.06454e-15	-2.60136e-09	-1.96549
9788170	chr19:9788170:T:C	4.11712e-96	-0.817255	-2.13892	4.2164e-16	-1.3847	-2.1693
9788243	chr19:9788243:A:G	6.72818e-96	-2.60136e-09	-2.46503	1.31113e-15	-2.60136e-09	-2.41951
9788322	chr19:9788322:C:T	1.44895e-95	-2.60136e-09	-1.69791	1.92853e-15	-2.60136e-09	-2.03364
9788497	chr19:9788497:C:T	2.10049e-95	-2.60136e-09	-1.32658	2.71338e-15	-2.60136e-09	-1.6922
9789293	chr19:9789293:C:T	6.78512e-96	-2.60136e-09	-2.4566	1.26495e-15	-2.60136e-09	-2.45536
9789313	chr19:9789313:C:A	8.39234e-96	-2.60136e-09	-2.24401	1.55622e-15	-2.60136e-09	-2.24814
9789481	chr19:9789481:C:T	6.81166e-96	-2.60136e-09	-2.4527	1.29205e-15	-2.60136e-09	-2.43417
9789852	chr19:9789852:T:A	6.64049e-96	-2.60136e-09	-2.47814	1.23425e-15	-2.60136e-09	-2.47994
9790941	chr19:9790941:T:C	1.05853e-96	-1.9818	-2.33265	1.24414e-16	-2.49975	-2.27479
9793029	chr19:9793029:C:G	6.78512e-96	-2.60136e-09	-2.4566	1.26495e-15	-2.60136e-09	-2.45536
9793141	chr19:9793141:G:T	6.63272e-96	-2.60136e-09	-2.47932	1.23528e-15	-2.60136e-09	-2.4791
9793423	chr19:9793423:G:A	7.16711e-96	-2.60136e-09	-2.40183	1.36568e-15	-2.60136e-09	-2.37875
9793543	chr19:9793543:A:G	7.9278e-96	-2.60136e-09	-2.30096	1.55244e-15	-2.60136e-09	-2.25057
9793916	chr19:9793916:G:C	4.89867e-96	-2.78237	-6.54159e-09	8.61957e-16	-2.83895	-6.54159e-09
9794046	chr19:9794046:A:G	1.20797e-95	-0.13012	-1.74969	9.2038e-16	-1.40893	-1.36444
9794047	chr19:9794047:A:C	1.15554e-95	-0.182014	-1.74216	8.94445e-16	-1.44845	-1.3535
9794193	chr19:9794193:A:G	1.14894e-95	-2.60136e-09	-1.92991	2.29442e-15	-2.60136e-09	-1.85992
9794586	chr19:9794586:A:C	4.83186e-96	-2.7961	-6.54159e-09	9.15622e-16	-2.77855	-6.54159e-09
9794618	chr19:9794618:A:C	2.12043e-95	-2.60136e-09	-1.31713	3.14097e-15	-2.60136e-09	-1.54587
9794642	chr19:9794642:AAT:A	7.32213e-96	-2.60136e-09	-2.38043	1.30182e-15	-2.60136e-09	-2.42663
9796022	chr19:9796022:A:G	4.64309e-96	-2.83595	-6.54159e-09	8.58894e-16	-2.84251	-6.54159e-09
9796084	chr19:9796084:C:T	6.63235e-96	-2.60136e-09	-2.47937	1.23535e-15	-2.60136e-09	-2.47904
9796276	chr19:9796276:C:T	8.38796e-96	-2.60136e-09	-2.24453	1.64762e-15	-2.60136e-09	-2.19106
9796472	chr19:9796472:C:T	9.20736e-96	-2.60136e-09	-2.15133	2.04068e-15	-2.60136e-09	-1.97712
9797036	chr19:9797036:T:C	4.72686e-96	-2.81807	-6.54159e-09	9.01888e-16	-2.79366	-6.54159e-09
9797446	chr19:9797446:G:A	1.28193e-95	-1.82038	-6.54159e-09	2.126e-15	-1.93615	-6.54159e-09
9798670	chr19:9798670:T:C	2.35162e-95	-2.60136e-09	-1.21364	3.5552e-15	-2.60136e-09	-1.42199
9798867	chr19:9798867:C:T	1.01685e-96	-2.03087	-2.32376	1.24188e-16	-2.51751	-2.25885
9798891	chr19:9798891:G:A	9.31259e-96	-0.0506387	-2.08933	6.46061e-16	-1.34611	-1.78115
9799635	chr19:9799635:A:T	1.78626e-95	-2.60136e-09	-1.48862	4.89303e-15	-2.60136e-09	-1.10258
9799693	chr19:9799693:A:G	5.98152e-96	-0.372142	-2.21051	3.8204e-16	-1.20605	-2.44657
9800173	chr19:9800173:T:A	1.43838e-96	-2.63491	-1.3729	2.92927e-16	-2.82102	-1.09721
9800366	chr19:9800366:A:G	6.79941e-96	-2.60136e-09	-2.4545	1.2679e-15	-2.60136e-09	-2.45303
9801235	chr19:9801235:C:T	8.52315e-97	-2.39989	-2.13124	1.24017e-16	-2.72246	-2.05527
9801484	chr19:9801484:A:G	7.07357e-96	-2.60136e-09	-2.41497	1.32411e-15	-2.60136e-09	-2.40966
9801714	chr19:9801714:C:T	5.85123e-96	-2.60468	-6.54159e-09	1.07919e-15	-2.61419	-6.54159e-09
9802038	chr19:9802038:A:G	6.63235e-96	-2.60136e-09	-2.47937	1.23534e-15	-2.60136e-09	-2.47905
9802069	chr19:9802069:T:C	1.43491e-95	-2.60136e-09	-1.70764	2.10583e-15	-2.60136e-09	-1.94569
9802241	chr19:9802241:G:A	9.7089e-97	-2.07891	-2.32196	1.20835e-16	-2.54678	-2.25695
9802300	chr19:9802300:T:C	1.06887e-95	-2.60136e-09	-2.00215	1.56946e-15	-2.60136e-09	-2.23967
9802389	chr19:9802389:T:C	7.09833e-96	-2.60136e-09	-2.41147	1.32632e-15	-2.60136e-09	-2.40799
9802452	chr19:9802452:G:T	6.63117e-96	-2.60136e-09	-2.47955	1.23579e-15	-2.60136e-09	-2.47869
9802466	chr19:9802466:A:C	6.6363e-96	-2.60136e-09	-2.47878	1.23479e-15	-2.60136e-09	-2.47949
9802534	chr19:9802534:G:A	6.85251e-96	-2.60136e-09	-2.44672	1.30146e-15	-2.60136e-09	-2.42691
9804243	chr19:9804243:T:C	6.81389e-96	-2.60136e-09	-2.45237	1.29242e-15	-2.60136e-09	-2.43388
9804379	chr19:9804379:C:T	6.88824e-96	-2.60136e-09	-2.44152	1.45034e-15	-2.60136e-09	-2.3186
9804477	chr19:9804477:C:T	1.15978e-95	0.0361098	-1.95663	8.70232e-16	-1.28276	-1.54663
9804563	chr19:9804563:T:TTC	1.49268e-96	-1.89692	-2.07384	2.40358e-16	-2.25872	-1.8573
9804852	chr19:9804852:G:A	2.17054e-95	-2.60136e-09	-1.29377	3.21376e-15	-2.60136e-09	-1.52295
9804893	chr19:9804893:C:T	9.23045e-96	-2.60136e-09	-2.14882	1.7053e-15	-2.60136e-09	-2.15665
9805210	chr19:9805210:C:T	9.24466e-96	-2.60136e-09	-2.14729	1.7072e-15	-2.60136e-09	-2.15554
9805527	chr19:9805527:G:A	6.94348e-96	-2.60136e-09	-2.43353	1.25022e-15	-2.60136e-09	-2.46707
9806241	chr19:9806241:T:C	6.81166e-96	-2.60136e-09	-2.4527	1.29205e-15	-2.60136e-09	-2.43417
9806932	chr19:9806932:T:C	6.78512e-96	-2.60136e-09	-2.4566	1.26495e-15	-2.60136e-09	-2.45536
9807051	chr19:9807051:G:A	4.69608e-96	-2.8246	-6.54159e-09	8.94112e-16	-2.80232	-6.54159e-09
9807196	chr19:9807196:AC:A	9.48542e-97	-2.80702	-1.61714	3.76113e-16	-2.29522	-1.37305
9807223	chr19:9807223:G:A	1.12154e-95	-0.216492	-1.73756	8.96094e-16	-1.45938	-1.34073
9807308	chr19:9807308:G:C	6.63363e-96	-2.60136e-09	-2.47918	1.24739e-15	-2.60136e-09	-2.46934
9807553	chr19:9807553:G:A	1.11061e-96	-1.92264	-2.34378	1.26927e-16	-2.46056	-2.29398
9807679	chr19:9807679:C:T	3.44674e-96	-1.00588	-2.12802	3.53383e-16	-1.54153	-2.18907
9807902	chr19:9807902:G:A	5.5027e-95	-2.60136e-09	-0.363507	1.27358e-14	-2.60136e-09	-0.145976
9807966	chr19:9807966:G:C	6.66931e-96	-2.60136e-09	-2.47381	1.25526e-15	-2.60136e-09	-2.46305
9808303	chr19:9808303:A:T	1.32923e-95	-1.78415	-6.54159e-09	4.62695e-15	-1.1585	-6.54159e-09
9809131	chr19:9809131:A:G	8.53479e-96	-2.60136e-09	-2.22718	1.45637e-15	-2.60136e-09	-2.31445
9809523	chr19:9809523:G:A	1.38315e-95	-2.60136e-09	-1.74439	2.60372e-15	-2.60136e-09	-1.73345
9810034	chr19:9810034:G:A	7.70228e-96	-2.60136e-09	-2.32981	1.4986e-15	-2.60136e-09	-2.28586
9810231	chr19:9810231:C:T	1.15395e-95	-2.60136e-09	-1.92556	1.92254e-15	-2.60136e-09	-2.03675
9810390	chr19:9810390:G:A	7.27159e-96	-2.60136e-09	-2.38736	1.48278e-15	-2.60136e-09	-2.29648
9810500	chr19:9810500:AG:A	6.92181e-96	-2.60136e-09	-2.43665	1.24373e-15	-2.60136e-09	-2.47228
9810555	chr19:9810555:G:A	1.0283e-95	-2.60136e-09	-2.04084	1.48426e-15	-2.60136e-09	-2.29548
9810747	chr19:9810747:A:G	7.31793e-96	-2.381	-6.54159e-09	3.3774e-15	-1.47329	-6.54159e-09
9811475	chr19:9811475:G:A	1.95421e-95	-2.60136e-09	-1.39876	5.38603e-15	-2.60136e-09	-1.00659
9811547	chr19:9811547:G:A	1.29416e-96	-2.50099	-1.61248	2.3331e-16	-2.77006	-1.37572
9811996	chr19:9811996:G:A	2.02593e-95	-2.60136e-09	-1.36272	4.38892e-15	-2.60136e-09	-1.21131
9812107	chr19:9812107:T:C	1.16257e-96	-2.54579	-1.6749	2.12789e-16	-2.7901	-1.44775
9812478	chr19:9812478:T:C	1.36719e-96	-1.81715	-2.24143	1.44247e-16	-2.44034	-2.18629
9812618	chr19:9812618:C:T	7.72461e-96	-2.60136e-09	-2.32692	1.47507e-15	-2.60136e-09	-2.30169
9813115	chr19:9813115:A:G	9.06005e-96	-2.60136e-09	-2.16746	1.7264e-15	-2.60136e-09	-2.14436
9813361	chr19:9813361:G:A	1.30391e-96	-2.50906	-1.59691	2.36436e-16	-2.77343	-1.35904
9813455	chr19:9813455:C:G	6.80493e-96	-2.60136e-09	-2.45368	1.32008e-15	-2.60136e-09	-2.4127
9813607	chr19:9813607:T:C	2.5363e-96	-1.40948	-2.03114	2.78611e-16	-1.87822	-2.09011
9813627	chr19:9813627:A:G	1.03349e-95	-0.306653	-1.72916	8.38125e-16	-1.53566	-1.33132
9814424	chr19:9814424:C:T	6.63669e-96	-2.60136e-09	-2.47872	1.24056e-15	-2.60136e-09	-2.47483
9814533	chr19:9814533:A:T	6.63142e-96	-2.60136e-09	-2.47951	1.25343e-15	-2.60136e-09	-2.46451
9814616	chr19:9814616:G:T	7.06598e-96	-2.60136e-09	-2.41604	1.35454e-15	-2.60136e-09	-2.38693
9814739	chr19:9814739:A:C	9.31519e-96	-2.60136e-09	-2.13969	2.09017e-15	-2.60136e-09	-1.95315
9815078	chr19:9815078:T:A	9.44307e-96	-2.60136e-09	-2.12605	1.48598e-15	-2.60136e-09	-2.29432
9815429	chr19:9815429:A:C	1.52097e-95	-2.60136e-09	-1.6494	2.77304e-15	-2.60136e-09	-1.67045
9815448	chr19:9815448:G:A	6.64968e-96	-2.60136e-09	-2.47676	1.23371e-15	-2.60136e-09	-2.48037
9816094	chr19:9816094:G:A	1.71738e-95	-2.60136e-09	-1.52794	4.62787e-15	-2.60136e-09	-1.1583
9816184	chr19:9816184:G:A	7.95906e-97	-2.57444	-2.02516	1.56282e-16	-2.80527	-1.74122
9816494	chr19:9816494:G:A	6.63399e-96	-2.60136e-09	-2.47913	1.24769e-15	-2.60136e-09	-2.46911
9816920	chr19:9816920:C:T	6.95554e-96	-2.60136e-09	-2.43179	1.32349e-15	-2.60136e-09	-2.41013
9816932	chr19:9816932:T:A	6.17271e-96	-2.55119	-6.54159e-09	1.23697e-15	-2.47773	-6.54159e-09
9817204	chr19:9817204:G:A	6.90726e-95	-2.60136e-09	-0.136174	1.35116e-14	-2.60136e-09	-0.0868472
9817368	chr19:9817368:C:T	9.59703e-97	-1.95267	-2.45979	1.09762e-16	-2.49155	-2.40828
9817724	chr19:9817724:T:C	7.08958e-96	-2.60136e-09	-2.41271	1.31666e-15	-2.60136e-09	-2.4153
9818362	chr19:9818362:A:G	1.11841e-95	-0.231469	-1.72537	8.88438e-16	-1.47764	-1.33105
9819161	chr19:9819161:G:A	7.02919e-96	-2.60136e-09	-2.42126	1.37837e-15	-2.60136e-09	-2.3695
9819363	chr19:9819363:G:A	6.34574e-95	-2.60136e-09	-0.220962	1.24231e-14	-2.60136e-09	-0.170836
9819421	chr19:9819421:C:T	9.04019e-96	-2.60136e-09	-2.16965	2.03242e-15	-2.60136e-09	-1.98117
9819560	chr19:9819560:G:A	1.03094e-95	-2.60136e-09	-2.03827	2.09197e-15	-2.60136e-09	-1.95229
9820179	chr19:9820179:C:A	9.54184e-96	-2.60136e-09	-2.11564	2.14262e-15	-2.60136e-09	-1.92837
9820241	chr19:9820241:A:T	4.82908e-96	-2.79668	-6.54159e-09	9.1497e-16	-2.77926	-6.54159e-09
9820404	chr19:9820404:C:G	6.7773e-96	-2.60136e-09	-2.45775	1.26371e-15	-2.60136e-09	-2.45634
9820705	chr19:9820705:AAG:A	2.30921e-96	-1.42017	-2.11425	2.40761e-16	-1.93117	-2.18318
9820878	chr19:9820878:TGTCA:T	1.19465e-95	0.312802	-2.20369	6.72857e-16	-0.643056	-2.44356
9820972	chr19:9820972:C:T	4.00378e-97	-2.8425	-2.44418	9.33376e-17	-2.58263	-2.4793
9822138	chr19:9822138:G:A	6.6309e-96	-2.60136e-09	-2.47959	1.23535e-15	-2.60136e-09	-2.47904
9822155	chr19:9822155:C:T	8.23091e-97	-2.46132	-2.1047	1.45302e-16	-2.75377	-1.86556
9822231	chr19:9822231:G:A	1.58232e-95	-1.60986	-6.54159e-09	2.34367e-15	-1.83868	-6.54159e-09
9822607	chr19:9822607:T:G	6.5233e-96	-2.49595	-6.54159e-09	1.22425e-15	-2.48807	-6.54159e-09
9822713	chr19:9822713:C:G	8.14555e-97	-2.53876	-2.03769	1.55432e-16	-2.78748	-1.76446
9822882	chr19:9822882:G:C	8.05905e-97	-2.505	-2.08212	1.46376e-16	-2.77309	-1.83888
9823023	chr19:9823023:C:T	6.67132e-96	-2.60136e-09	-2.47351	1.23589e-15	-2.60136e-09	-2.4786
9823297	chr19:9823297:A:T	4.67909e-96	-2.82823	-6.54159e-09	8.62959e-16	-2.83779	-6.54159e-09
9823780	chr19:9823780:A:G	4.74666e-96	-2.81389	-6.54159e-09	8.7725e-16	-2.82136	-6.54159e-09
9824981	chr19:9824981:T:G	6.64638e-96	-2.60136e-09	-2.47726	1.23581e-15	-2.60136e-09	-2.47867
9825175	chr19:9825175:C:T	5.16049e-96	-2.7303	-6.54159e-09	9.73013e-16	-2.71775	-6.54159e-09
9825534	chr19:9825534:C:T	7.80194e-96	-2.60136e-09	-2.31696	1.46096e-15	-2.60136e-09	-2.3113
9825874	chr19:9825874:CAT:C	1.79432e-94	0.818463	-6.54159e-09	7.88078e-15	-0.62597	-6.54159e-09
9826544	chr19:9826544:C:T	6.62888e-96	-2.60136e-09	-2.4799	1.23598e-15	-2.60136e-09	-2.47853
9826595	chr19:9826595:A:T	7.60032e-97	-2.60145	-2.04428	1.5115e-16	-2.81135	-1.76852
9826882	chr19:9826882:A:G	8.22661e-97	-2.62004	-1.9465	1.68615e-16	-2.81791	-1.65263
9827145	chr19:9827145:A:G	6.82822e-96	-2.60136e-09	-2.45027	1.29849e-15	-2.60136e-09	-2.42919
9827162	chr19:9827162:C:T	4.7122e-96	-2.82118	-6.54159e-09	8.59757e-16	-2.8415	-6.54159e-09
9827538	chr19:9827538:T:A	8.1159e-97	-2.10569	-2.4744	9.98304e-17	-2.56562	-2.42906
9827891	chr19:9827891:T:C	8.2081e-96	-2.60136e-09	-2.26621	1.59705e-15	-2.60136e-09	-2.22224
9828416	chr19:9828416:C:T	6.74868e-96	-2.60136e-09	-2.46198	1.25325e-15	-2.60136e-09	-2.46466
9829155	chr19:9829155:A:G	7.94283e-97	-2.12635	-2.4753	9.71474e-17	-2.57535	-2.44657
9829605	chr19:9829605:C:T	1.39331e-95	-2.60136e-09	-1.73707	2.34374e-15	-2.60136e-09	-1.83865
9830138	chr19:9830138:C:G	7.58281e-97	-2.33714	-2.31089	1.15359e-16	-2.69718	-2.15292
9830427	chr19:9830427:G:A	7.70633e-96	-2.60136e-09	-2.32929	1.33322e-15	-2.60136e-09	-2.4028
9830550	chr19:9830550:A:G	1.22251e-95	-2.60136e-09	-1.86784	2.01737e-15	-2.60136e-09	-1.9886
9830694	chr19:9830694:C:T	6.72252e-96	-2.60136e-09	-2.46587	1.24716e-15	-2.60136e-09	-2.46953
9831447	chr19:9831447:G:T	6.22678e-97	-2.58881	-2.25625	1.56375e-16	-2.52209	-2.02381
9831546	chr19:9831546:A:G	1.62008e-96	-1.62963	-2.25923	4.95748e-16	-1.38	-2.01208
9831586	chr19:9831586:T:A	2.67324e-96	-0.968678	-2.41936	5.80747e-16	-0.859145	-2.37469
9831931	chr19:9831931:G:C	6.6734e-96	-2.60136e-09	-2.4732	1.27324e-15	-2.60136e-09	-2.44883
9832134	chr19:9832134:C:T	3.39815e-96	-1.01154	-2.13656	9.00957e-16	-0.753278	-2.04142
9833112	chr19:9833112:C:A	1.01187e-96	-2.30852	-2.05101	3.08729e-16	-1.94543	-1.92026
9833199	chr19:9833199:G:A	7.5239e-96	-2.60136e-09	-2.35325	1.26881e-15	-2.60136e-09	-2.45232
9833301	chr19:9833301:T:C	3.2938e-96	-2.83602	-0.343266	4.7324e-16	-2.83895	-0.599602
9833825	chr19:9833825:G:A	7.09179e-96	-2.60136e-09	-2.41239	1.45036e-15	-2.60136e-09	-2.31858
9834678	chr19:9834678:C:T	1.0953e-96	-2.26058	-2.01972	3.38759e-16	-1.88904	-1.88382
9835466	chr19:9835466:C:T	5.05457e-97	-2.78464	-2.26899	1.22057e-16	-2.35075	-2.44291
9835979	chr19:9835979:G:A	1.94602e-96	-1.25261	-2.45293	2.29055e-16	-1.70517	-2.45902
9836178	chr19:9836178:G:A	4.76293e-96	-2.81047	-6.54159e-09	8.63214e-16	-2.83749	-6.54159e-09
9836241	chr19:9836241:A:G	8.44311e-97	-2.24999	-2.29058	2.61835e-16	-1.61167	-2.41877
9836676	chr19:9836676:C:T	1.60209e-95	-2.60136e-09	-1.59743	2.50678e-15	-2.60136e-09	-1.7714
9836998	chr19:9836998:A:G	7.4993e-96	-2.35652	-6.54159e-09	1.31093e-15	-2.41966	-6.54159e-09
9837791	chr19:9837791:C:T	6.66535e-96	-2.60136e-09	-2.47441	1.24621e-15	-2.60136e-09	-2.47029
9838052	chr19:9838052:A:G	6.82246e-96	-2.60136e-09	-2.45111	1.3527e-15	-2.60136e-09	-2.3883
9838476	chr19:9838476:G:A	4.63482e-97	-2.73754	-2.40278	1.23296e-16	-2.31189	-2.47168
9838796	chr19:9838796:G:A	6.72069e-96	-2.60136e-09	-2.46614	1.24072e-15	-2.60136e-09	-2.47471
9838997	chr19:9838997:A:T	2.01062e-96	-1.19292	-2.47997	2.52813e-16	-1.60508	-2.46042
9839451	chr19:9839451:T:C	2.08099e-96	-2.12679	-1.51169	2.44069e-16	-2.48661	-1.6141
9839590	chr19:9839590:C:T	5.03005e-96	-2.77006	0.0141547	6.08097e-16	-2.83244	-0.355375
9840001	chr19:9840001:A:G	8.09183e-97	-2.14478	-2.43829	3.64635e-16	-1.22094	-2.47832
9840114	chr19:9840114:C:T	1.27887e-94	-2.60136e-09	0.479813	3.62448e-14	-2.60136e-09	0.8999
9840494	chr19:9840494:A:G	6.45317e-96	-2.73422	0.227459	7.53503e-16	-2.81133	-0.162085
9840611	chr19:9840611:C:T	2.0236e-96	-1.18616	-2.4803	2.56952e-16	-1.60171	-2.44755
9841037	chr19:9841037:C:A	1.31489e-95	-2.60136e-09	-1.79499	2.33842e-15	-2.60136e-09	-1.84092
9841095	chr19:9841095:G:A	2.02282e-95	-2.60136e-09	-1.36425	2.97839e-15	-2.60136e-09	-1.59902
9841133	chr19:9841133:G:T	7.79392e-96	-2.60136e-09	-2.31799	1.29256e-15	-2.60136e-09	-2.43377
9841240	chr19:9841240:C:T	1.20406e-96	-2.73134	-1.45429	1.74258e-16	-2.76579	-1.67183
9841376	chr19:9841376:C:G	9.41038e-96	-2.60136e-09	-2.12952	1.64109e-15	-2.60136e-09	-2.19504
9841770	chr19:9841770:T:G	6.64437e-96	-2.60136e-09	-2.47756	1.23469e-15	-2.60136e-09	-2.47958
9841851	chr19:9841851:G:T	7.71281e-96	-2.60136e-09	-2.32845	1.28335e-15	-2.60136e-09	-2.44092
9841985	chr19:9841985:G:A	7.52197e-96	-2.60136e-09	-2.3535	1.26809e-15	-2.60136e-09	-2.45288
9842095	chr19:9842095:G:C	6.86643e-96	-2.60136e-09	-2.44469	1.26225e-15	-2.60136e-09	-2.4575
9842467	chr19:9842467:C:T	1.58565e-95	-2.60136e-09	-1.60775	2.51658e-15	-2.60136e-09	-1.7675
9842798	chr19:9842798:A:T	1.12508e-96	-1.87784	-2.37564	4.52952e-16	-1.01563	-2.46674
9843061	chr19:9843061:C:T	6.76631e-96	-2.60136e-09	-2.45938	1.25169e-15	-2.60136e-09	-2.4659
9843324	chr19:9843324:C:G	5.83487e-97	-2.72162	-2.18844	1.38552e-16	-2.27963	-2.38727
9843402	chr19:9843402:C:T	7.15203e-97	-2.29577	-2.41075	1.21321e-16	-2.4501	-2.34961
9843413	chr19:9843413:G:A	6.63976e-96	-2.60136e-09	-2.47826	1.26029e-15	-2.60136e-09	-2.45905
9843714	chr19:9843714:C:T	7.56809e-96	-2.60136e-09	-2.34739	1.26776e-15	-2.60136e-09	-2.45315
9843737	chr19:9843737:C:G	7.22468e-96	-2.60136e-09	-2.39383	1.26405e-15	-2.60136e-09	-2.45608
9843968	chr19:9843968:G:T	7.74021e-96	-2.60136e-09	-2.3249	1.409e-15	-2.60136e-09	-2.34752
9844237	chr19:9844237:GGCCT:G	4.91817e-97	-2.75861	-2.32237	1.226e-16	-2.34931	-2.43992
9844532	chr19:9844532:G:A	6.6685e-96	-2.60136e-09	-2.47394	1.24148e-15	-2.60136e-09	-2.47409
9844665	chr19:9844665:T:C	3.29599e-96	-1.15008	-2.02855	1.13062e-15	-0.870209	-1.69742
9844892	chr19:9844892:C:A	6.63029e-96	-2.60136e-09	-2.47968	1.23623e-15	-2.60136e-09	-2.47833
9845000	chr19:9845000:G:A	5.19346e-96	-2.69635	-0.0275855	6.25145e-16	-2.79416	-0.366005
9845288	chr19:9845288:G:GT	4.3833e-96	-2.8253	-0.0682282	5.81461e-16	-2.842	-0.390606
9845393	chr19:9845393:G:T	2.25293e-96	-1.09534	-2.46376	2.5592e-16	-1.58638	-2.46691
9845520	chr19:9845520:C:T	7.58547e-96	-2.60136e-09	-2.3451	1.27134e-15	-2.60136e-09	-2.45033
9845690	chr19:9845690:A:G	5.90841e-96	-2.59495	-6.54159e-09	1.18389e-15	-2.52159	-6.54159e-09
9846402	chr19:9846402:T:C	7.71281e-96	-2.60136e-09	-2.32845	1.28335e-15	-2.60136e-09	-2.44092
9846766	chr19:9846766:C:T	6.65031e-96	-2.60136e-09	-2.47667	1.28624e-15	-2.60136e-09	-2.43867
9847181	chr19:9847181:C:A	1.64952e-96	-2.07956	-1.79129	5.31888e-16	-1.67329	-1.64843
9847402	chr19:9847402:G:A	6.64572e-96	-2.60136e-09	-2.47736	1.26152e-15	-2.60136e-09	-2.45808
9848338	chr19:9848338:G:A	3.78219e-96	-1.10594	-1.93509	1.3665e-15	-0.815885	-1.56226
9848377	chr19:9848377:G:T	7.39861e-97	-2.22097	-2.45166	3.18639e-16	-1.35375	-2.48035
9848959	chr19:9848959:G:A	7.52858e-96	-2.35262	-6.54159e-09	1.20687e-15	-2.50237	-6.54159e-09
9850311	chr19:9850311:A:T	5.81132e-96	-2.68532	0.0737926	6.84318e-16	-2.78381	-0.285918
9850416	chr19:9850416:C:T	9.26868e-96	-2.60136e-09	-2.14469	1.71347e-15	-2.60136e-09	-2.15187
9850645	chr19:9850645:C:T	4.85156e-96	-2.79203	-6.54159e-09	9.06896e-16	-2.78812	-6.54159e-09
9851540	chr19:9851540:G:A	2.22884e-96	-1.10159	-2.46826	2.54974e-16	-1.58665	-2.47033
9851643	chr19:9851643:A:G	8.44223e-96	-2.60136e-09	-2.23808	1.60423e-15	-2.60136e-09	-2.21775
9851695	chr19:9851695:G:T	4.45863e-97	-2.69909	-2.47998	1.04126e-16	-2.47634	-2.47621
9851740	chr19:9851740:A:ATTTCG	1.33385e-96	-2.76987	-1.31339	2.01555e-16	-2.83001	-1.46208
9851844	chr19:9851844:T:C	8.48936e-96	-2.60136e-09	-2.23252	1.48651e-15	-2.60136e-09	-2.29397
9852691	chr19:9852691:A:G	7.89777e-96	-2.60136e-09	-2.30475	1.50047e-15	-2.60136e-09	-2.28462
9852746	chr19:9852746:T:C	1.11995e-96	-2.80917	-1.44888	1.26564e-16	-2.81193	-1.94548
9852818	chr19:9852818:C:T	1.20713e-95	-2.60136e-09	-1.8805	1.91021e-15	-2.60136e-09	-2.04318
9853396	chr19:9853396:G:A	6.37171e-96	-2.51946	-6.54159e-09	9.60272e-16	-2.73094	-6.54159e-09
9854147	chr19:9854147:A:G	6.63519e-96	-2.60136e-09	-2.47894	1.26039e-15	-2.60136e-09	-2.45897
9854270	chr19:9854270:G:A	1.7741e-96	-1.33103	-2.46701	2.23419e-16	-1.72052	-2.46859
9854666	chr19:9854666:C:T	8.03104e-96	-2.60136e-09	-2.28802	1.30734e-15	-2.60136e-09	-2.4224
9854869	chr19:9854869:G:A	8.57694e-96	-2.60136e-09	-2.22225	1.53085e-15	-2.60136e-09	-2.26458
9855016	chr19:9855016:T:C	8.41132e-96	-2.67488	0.433125	1.24764e-15	-2.71877	0.249635
9855386	chr19:9855386:G:A	6.64502e-96	-2.60136e-09	-2.47746	1.25862e-15	-2.60136e-09	-2.46038
9855788	chr19:9855788:G:A	6.74937e-96	-2.60136e-09	-2.46188	1.25657e-15	-2.60136e-09	-2.46201
9856278	chr19:9856278:A:C	3.89472e-96	-2.677	-0.334709	4.97566e-16	-2.78478	-0.603645
9856753	chr19:9856753:C:T	6.77029e-97	-2.35062	-2.41075	1.16313e-16	-2.49226	-2.34961
9856933	chr19:9856933:G:T	1.54227e-95	-2.60136e-09	-1.63549	3.55105e-15	-2.60136e-09	-1.42315
9857463	chr19:9857463:G:A	6.07806e-97	-2.81953	-2.0497	1.27309e-16	-2.42935	-2.32218
9857642	chr19:9857642:C:T	8.97394e-96	-2.60136e-09	-2.17701	1.64002e-15	-2.60136e-09	-2.19569
9857962	chr19:9857962:C:G	1.24075e-95	-2.60136e-09	-1.85303	1.97492e-15	-2.60136e-09	-2.00987
9858879	chr19:9858879:A:G	8.83838e-96	-2.60136e-09	-2.19223	1.63523e-15	-2.60136e-09	-2.19862
9859351	chr19:9859351:GTC:G	7.13523e-96	-2.60136e-09	-2.40629	1.32459e-15	-2.60136e-09	-2.40929
9860364	chr19:9860364:A:G	8.23386e-96	-2.60136e-09	-2.26308	1.33829e-15	-2.60136e-09	-2.399
9860960	chr19:9860960:T:C	2.44236e-96	-1.057	-2.42137	3.39575e-16	-1.44664	-2.32382
9861116	chr19:9861116:CAAAT:C	2.26174e-96	-1.11795	-2.43725	3.15608e-16	-1.49236	-2.35129
9861278	chr19:9861278:G:T	8.83586e-96	-2.60136e-09	-2.19251	1.62665e-15	-2.60136e-09	-2.20387
9861419	chr19:9861419:C:A	2.77633e-96	-0.906716	-2.44349	3.16549e-16	-1.38116	-2.45951
9861444	chr19:9861444:G:A	7.87565e-96	-2.60136e-09	-2.30756	1.48322e-15	-2.60136e-09	-2.29618
9861893	chr19:9861893:A:G	8.15286e-96	-2.60136e-09	-2.27296	1.46513e-15	-2.60136e-09	-2.30845
9861983	chr19:9861983:G:A	6.70693e-96	-2.60136e-09	-2.46819	1.26492e-15	-2.60136e-09	-2.45539
9862254	chr19:9862254:C:T	2.45465e-95	-2.60136e-09	-1.17076	5.18713e-15	-2.60136e-09	-1.04422
9862778	chr19:9862778:C:T	8.26858e-96	-2.60136e-09	-2.25887	1.34249e-15	-2.60136e-09	-2.39587
9863113	chr19:9863113:G:A	6.87325e-96	-2.60136e-09	-2.44369	1.23541e-15	-2.60136e-09	-2.47899
9863257	chr19:9863257:G:A	5.4958e-97	-2.54695	-2.42298	1.21403e-16	-2.45929	-2.33975
9863616	chr19:9863616:A:G	6.97744e-96	-2.60136e-09	-2.42865	1.27266e-15	-2.60136e-09	-2.44929
9863832	chr19:9863832:G:A	7.93864e-96	-2.60136e-09	-2.29959	1.51147e-15	-2.60136e-09	-2.27731
9864151	chr19:9864151:G:A	8.31821e-96	-2.60136e-09	-2.25288	1.34697e-15	-2.60136e-09	-2.39254
9864543	chr19:9864543:C:T	3.33246e-95	-2.60136e-09	-0.865037	5.46054e-15	-2.60136e-09	-0.992849
9864864	chr19:9864864:C:T	3.36607e-96	-1.60064	-1.55694	3.18268e-16	-2.14412	-1.69114
9864953	chr19:9864953:G:A	2.79364e-96	-1.11183	-2.23216	2.96937e-16	-1.56011	-2.34452
9865294	chr19:9865294:G:A	3.17873e-95	-0.200958	-0.711308	7.44795e-15	0.176573	-0.859031
9865413	chr19:9865413:C:T	1.16816e-96	-2.38781	-1.82809	2.47126e-16	-2.32108	-1.76717
9865718	chr19:9865718:C:T	6.73618e-96	-2.60136e-09	-2.46384	1.30155e-15	-2.60136e-09	-2.42684
9866122	chr19:9866122:G:A	7.07667e-96	-2.60136e-09	-2.41453	1.29336e-15	-2.60136e-09	-2.43315
9866644	chr19:9866644:C:T	1.41919e-96	-2.81495	-1.20629	2.34735e-16	-2.84263	-1.29707
9866668	chr19:9866668:T:C	6.63729e-96	-2.60136e-09	-2.47863	1.30672e-15	-2.60136e-09	-2.42287
9867220	chr19:9867220:A:G	6.05625e-97	-2.64262	-2.23021	1.44009e-16	-2.57396	-2.05432
9867262	chr19:9867262:T:C	2.76744e-95	-0.308645	-0.742178	6.2735e-15	0.0468523	-0.900915
9867790	chr19:9867790:A:G	6.92347e-96	-2.60136e-09	-2.43641	1.26346e-15	-2.60136e-09	-2.45654
9867978	chr19:9867978:T:C	6.85786e-96	-2.60136e-09	-2.44594	1.2555e-15	-2.60136e-09	-2.46287
9867979	chr19:9867979:G:A	1.21422e-95	-0.471206	-1.40344	3.35651e-15	-0.124984	-1.35451
9868663	chr19:9868663:G:A	6.62764e-96	-2.60136e-09	-2.48008	1.31164e-15	-2.60136e-09	-2.41912
9868805	chr19:9868805:A:T	6.97223e-96	-2.60136e-09	-2.4294	1.27033e-15	-2.60136e-09	-2.45112
9869627	chr19:9869627:T:G	4.61321e-96	-2.84241	-6.54159e-09	8.62686e-16	-2.8381	-6.54159e-09
9870071	chr19:9870071:T:A	9.95057e-96	-2.60136e-09	-2.0737	1.50836e-15	-2.60136e-09	-2.27937
9870127	chr19:9870127:G:A	6.7112e-96	-2.60136e-09	-2.46755	1.29201e-15	-2.60136e-09	-2.4342
9870198	chr19:9870198:G:T	1.12429e-95	-2.60136e-09	-1.9516	1.84034e-15	-2.60136e-09	-2.08045
9870439	chr19:9870439:G:A	7.76023e-96	-2.60136e-09	-2.32232	1.36819e-15	-2.60136e-09	-2.37691
9870772	chr19:9870772:C:A	9.21393e-96	-2.60136e-09	-2.15062	1.3532e-15	-2.60136e-09	-2.38792
9871282	chr19:9871282:T:C	8.13207e-96	-2.60136e-09	-2.27552	1.43717e-15	-2.60136e-09	-2.32772
9871528	chr19:9871528:C:G	7.24678e-96	-2.60136e-09	-2.39077	1.38068e-15	-2.60136e-09	-2.36782
9871658	chr19:9871658:A:C	9.89587e-96	-1.14633	-0.932887	1.22352e-15	-1.44122	-1.04744
9871718	chr19:9871718:G:A	6.87812e-96	-2.60136e-09	-2.44299	1.28607e-15	-2.60136e-09	-2.4388
9871943	chr19:9871943:C:T	2.18258e-96	-1.98706	-1.60376	3.46452e-16	-2.33643	-1.41398
9872128	chr19:9872128:T:C	9.22957e-96	-2.60136e-09	-2.14892	1.35432e-15	-2.60136e-09	-2.3871
9872134	chr19:9872134:A:G	9.79274e-97	-2.51711	-1.87517	2.03726e-16	-2.46228	-1.8191
9872345	chr19:9872345:C:T	5.6595e-97	-2.63594	-2.30464	1.14182e-16	-2.54852	-2.31184
9872737	chr19:9872737:ACCATCTAT:A	1.24774e-96	-2.83889	-1.31111	2.19929e-16	-2.82864	-1.3762
9872769	chr19:9872769:T:C	5.53691e-97	-2.63762	-2.32486	1.1164e-16	-2.55175	-2.33113
9872799	chr19:9872799:C:CATTT	4.62179e-96	-2.84055	-6.54159e-09	9.25551e-16	-2.76776	-6.54159e-09
9873420	chr19:9873420:T:C	5.67331e-97	-2.63627	-2.30187	1.14876e-16	-2.54665	-2.30765
9873729	chr19:9873729:G:A	1.17266e-95	-1.90947	-6.54159e-09	6.37674e-15	-0.837741	-6.54159e-09
9874003	chr19:9874003:T:G	6.48446e-97	-2.84144	-1.96307	1.20391e-16	-2.8251	-1.98231
9874549	chr19:9874549:C:T	1.04217e-95	-2.60136e-09	-2.02744	1.85597e-15	-2.60136e-09	-2.07199
9874758	chr19:9874758:G:A	7.88142e-96	-2.60136e-09	-2.30682	1.39401e-15	-2.60136e-09	-2.35821
9875021	chr19:9875021:T:C	7.77572e-96	-2.32033	-6.54159e-09	1.26714e-15	-2.45363	-6.54159e-09
9875727	chr19:9875727:A:G	6.89834e-96	-2.60136e-09	-2.44005	1.24864e-15	-2.60136e-09	-2.46834
9875827	chr19:9875827:C:A	8.07641e-96	-2.60136e-09	-2.28238	1.46192e-15	-2.60136e-09	-2.31065
9875848	chr19:9875848:A:G	3.50042e-96	-1.30135	-1.8171	1.37759e-15	-0.980733	-1.38933
9876265	chr19:9876265:C:A	6.73939e-96	-2.60136e-09	-2.46336	1.23627e-15	-2.60136e-09	-2.4783
9877080	chr19:9877080:T:A	1.61303e-95	-2.60136e-09	-1.59063	3.74377e-15	-2.60136e-09	-1.3703
9877148	chr19:9877148:T:A	1.11521e-96	-2.84125	-1.42104	2.09711e-16	-2.8211	-1.43133
9878276	chr19:9878276:G:A	2.18428e-96	-1.16131	-2.42873	2.8947e-16	-1.47951	-2.45059
9878622	chr19:9878622:C:T	1.24897e-96	-2.84165	-1.30736	2.31828e-16	-2.81905	-1.33311
9879193	chr19:9879193:C:T	6.82204e-96	-2.60136e-09	-2.45117	1.23566e-15	-2.60136e-09	-2.47879
9879379	chr19:9879379:C:A	4.8945e-97	-2.61529	-2.47051	1.13423e-16	-2.38666	-2.48036
9880053	chr19:9880053:A:G	4.64761e-96	-2.83498	-6.54159e-09	8.64683e-16	-2.83579	-6.54159e-09
9880072	chr19:9880072:C:T	7.7915e-96	-2.60136e-09	-2.3183	1.47077e-15	-2.60136e-09	-2.30461
9880961	chr19:9880961:A:C	8.82435e-97	-2.1915	-2.3049	1.7957e-16	-2.12908	-2.2785
9881059	chr19:9881059:G:A	8.8988e-97	-2.00859	-2.4794	2.45206e-16	-1.62317	-2.47288
9881193	chr19:9881193:G:A	3.17704e-95	-2.60136e-09	-0.912795	4.85837e-15	-2.60136e-09	-1.10969
9881224	chr19:9881224:C:T	9.2478e-96	-1.23926	-0.907681	2.9678e-14	1.50013	-0.800124
9881244	chr19:9881244:C:G	2.13818e-95	-2.60136e-09	-1.30879	3.4161e-15	-2.60136e-09	-1.4619
9881362	chr19:9881362:A:G	1.38337e-95	-1.18207	-0.562152	4.47002e-14	1.59218	-0.482603
9881380	chr19:9881380:GAGATGGACTCTA:G	8.20891e-96	-2.26611	-6.54159e-09	1.40723e-15	-2.34877	-6.54159e-09
9881706	chr19:9881706:T:C	1.36364e-95	-1.20786	-0.550732	4.32458e-14	1.54998	-0.47348
9882084	chr19:9882084:C:A	2.09736e-96	-1.17675	-2.4539	4.60122e-16	-1.03976	-2.4269
9882099	chr19:9882099:T:C	1.34687e-95	-1.2073	-0.563655	4.3335e-14	1.5598	-0.481239
9882265	chr19:9882265:G:A	2.22837e-95	-2.60136e-09	-1.26748	3.43492e-15	-2.60136e-09	-1.4564
9882736	chr19:9882736:G:A	1.0173e-95	-2.60136e-09	-2.05159	2.13508e-15	-2.60136e-09	-1.93189
9882803	chr19:9882803:A:G	8.41279e-96	-2.60136e-09	-2.24158	1.78263e-15	-2.60136e-09	-2.11231
9882908	chr19:9882908:A:T	2.30807e-95	0.105586	-1.33792	1.08628e-14	0.877205	-1.18226
9883610	chr19:9883610:G:A	7.26446e-97	-2.37262	-2.3183	1.60988e-16	-2.28387	-2.23295
9884165	chr19:9884165:A:G	7.74369e-97	-2.84254	-1.7845	1.42035e-16	-2.81173	-1.83035
9884167	chr19:9884167:G:A	1.90169e-95	-2.60136e-09	-1.426	3.23784e-15	-2.60136e-09	-1.51549
9884327	chr19:9884327:C:T	5.72713e-97	-2.46731	-2.46139	1.1757e-16	-2.35967	-2.47144
9884778	chr19:9884778:C:T	7.87986e-96	-2.60136e-09	-2.30702	1.49645e-15	-2.60136e-09	-2.2873
9885104	chr19:9885104:C:T	2.35784e-95	-0.088202	-1.1228	1.08681e-14	0.672985	-0.977551
9885366	chr19:9885366:T:G	8.57583e-96	-2.60136e-09	-2.22238	1.81698e-15	-2.60136e-09	-2.09322
9885762	chr19:9885762:C:G	4.90553e-96	-2.78097	-6.54159e-09	9.01665e-16	-2.79391	-6.54159e-09
9885805	chr19:9885805:A:G	7.14006e-96	-2.60136e-09	-2.40561	1.40847e-15	-2.60136e-09	-2.3479
9885902	chr19:9885902:G:A	7.65295e-97	-2.33904	-2.29979	1.71013e-16	-2.24404	-2.21237
9886011	chr19:9886011:T:C	1.96013e-96	-2.47318	-1.22514	3.94839e-16	-2.54233	-1.07735
9886194	chr19:9886194:G:C	1.62454e-96	-1.4264	-2.45971	2.45934e-16	-1.62018	-2.4729
9886394	chr19:9886394:A:G	2.09017e-95	-0.153076	-1.17842	1.07237e-14	0.723461	-1.0414
9886676	chr19:9886676:C:T	8.90492e-97	-2.84023	-1.64709	1.66801e-16	-2.78745	-1.6939
9886926	chr19:9886926:T:C	1.42612e-95	-0.509189	-1.2046	6.71805e-15	0.310163	-1.09576
9887088	chr19:9887088:C:T	6.62597e-96	-2.60136e-09	-2.48033	1.2338e-15	-2.60136e-09	-2.4803
9887217	chr19:9887217:T:C	1.48984e-95	-1.10779	-0.562286	4.87229e-14	1.68564	-0.489884
9887992	chr19:9887992:C:T	7.53065e-96	-2.60136e-09	-2.35235	1.46947e-15	-2.60136e-09	-2.3055
9888024	chr19:9888024:G:A	6.79479e-96	-2.60136e-09	-2.45517	1.25599e-15	-2.60136e-09	-2.46247
9888098	chr19:9888098:C:T	1.33051e-96	-2.73401	-1.35176	3.08513e-16	-2.83394	-1.03245
9888164	chr19:9888164:C:T	2.16537e-95	-2.60136e-09	-1.29615	3.36527e-15	-2.60136e-09	-1.47689
9888665	chr19:9888665:C:T	1.25877e-95	-2.60136e-09	-1.83861	2.18581e-15	-2.60136e-09	-1.90841
9888782	chr19:9888782:T:C	8.35063e-96	-2.60136e-09	-2.24899	1.75039e-15	-2.60136e-09	-2.13056
9889151	chr19:9889151:T:C	6.80589e-96	-2.60136e-09	-2.45354	1.24324e-15	-2.60136e-09	-2.47267
9889165	chr19:9889165:G:A	9.1322e-97	-2.84257	-1.61954	1.71243e-16	-2.80299	-1.65208
9889322	chr19:9889322:A:T	4.98341e-96	-0.394225	-2.37099	1.47533e-15	0.0516876	-2.3532
9889360	chr19:9889360:C:T	8.24779e-97	-2.11689	-2.44708	3.96113e-16	-1.13658	-2.47988
9889523	chr19:9889523:T:C	4.23079e-96	-0.449255	-2.47969	1.13835e-15	-0.080449	-2.48037
9889630	chr19:9889630:C:T	4.83364e-97	-2.65487	-2.44345	9.01857e-17	-2.71045	-2.38583
9889814	chr19:9889814:T:C	6.6259e-96	-2.60136e-09	-2.48035	1.24004e-15	-2.60136e-09	-2.47525
9890043	chr19:9890043:C:CA	7.55613e-96	-2.60136e-09	-2.34897	1.48916e-15	-2.60136e-09	-2.29218
9890164	chr19:9890164:G:A	4.34399e-97	-2.73021	-2.47492	1.08224e-16	-2.44319	-2.47076
9890165	chr19:9890165:T:C	4.36379e-97	-2.72444	-2.47614	1.09136e-16	-2.43378	-2.47178
9890166	chr19:9890166:G:A	4.52693e-97	-2.69169	-2.47218	1.12438e-16	-2.42132	-2.45443
9890249	chr19:9890249:T:C	1.87444e-96	-1.46008	-2.28295	2.73991e-16	-1.66402	-2.32104
9890337	chr19:9890337:C:T	9.88032e-97	-2.16176	-2.22162	2.18106e-16	-1.94919	-2.26397
9890474	chr19:9890474:G:A	6.12233e-97	-2.78237	-2.0796	1.56218e-16	-2.55381	-1.99309
9890732	chr19:9890732:T:C	2.16756e-96	-1.55381	-2.04392	3.67185e-16	-1.53618	-2.15611
9890826	chr19:9890826:C:T	6.66154e-96	-2.60136e-09	-2.47498	1.25289e-15	-2.60136e-09	-2.46495
9891015	chr19:9891015:C:T	7.62151e-96	-2.60136e-09	-2.34036	1.53797e-15	-2.60136e-09	-2.25993
9891253	chr19:9891253:C:G	7.29026e-97	-2.39106	-2.29631	1.18465e-16	-2.43653	-2.38701
9891300	chr19:9891300:G:A	7.34738e-96	-2.60136e-09	-2.37699	1.62282e-15	-2.60136e-09	-2.20623
9891346	chr19:9891346:C:T	6.06673e-96	-1.62335	-0.945163	1.46081e-15	-1.42212	-0.889284
9891363	chr19:9891363:A:G	5.93489e-96	-1.55188	-1.0386	1.49915e-15	-1.33239	-0.953109
9891422	chr19:9891422:C:T	7.058e-96	-2.60136e-09	-2.41717	1.51801e-15	-2.60136e-09	-2.273
9891450	chr19:9891450:T:C	4.91754e-96	-1.58901	-1.18951	1.20381e-15	-1.38803	-1.11687
9891489	chr19:9891489:C:G	1.53826e-95	-0.49581	-1.14228	4.06297e-15	-0.102118	-1.18637
9891708	chr19:9891708:T:C	6.81458e-96	-2.60136e-09	-2.45227	1.4096e-15	-2.60136e-09	-2.34709
9892124	chr19:9892124:T:TGC	7.48979e-96	-2.60136e-09	-2.35779	1.50298e-15	-2.60136e-09	-2.28295
9892185	chr19:9892185:C:T	7.4283e-96	-2.36603	-6.54159e-09	1.06117e-15	-2.63103	-6.54159e-09
9892335	chr19:9892335:G:T	6.46848e-97	-2.5542	-2.25277	1.05692e-16	-2.58238	-2.35524
9892443	chr19:9892443:C:G	3.34618e-96	-1.17611	-1.9874	9.14581e-16	-0.819253	-1.96043
9892465	chr19:9892465:C:G	6.6319e-96	-2.60136e-09	-2.47944	1.26928e-15	-2.60136e-09	-2.45195
9892617	chr19:9892617:G:A	7.47818e-97	-2.2121	-2.44983	3.84535e-16	-1.26121	-2.38491
9892711	chr19:9892711:A:T	5.70889e-96	-1.61228	-1.01703	1.40567e-15	-1.41112	-0.938767
9893197	chr19:9893197:C:T	2.8606e-95	-2.60136e-09	-1.01772	4.7302e-15	-2.60136e-09	-1.13643
9893253	chr19:9893253:C:T	6.76726e-96	-2.60136e-09	-2.45924	1.24381e-15	-2.60136e-09	-2.47222
9893291	chr19:9893291:A:G	7.18917e-97	-2.24974	-2.4516	3.6274e-16	-1.3236	-2.38087
9894009	chr19:9894009:T:C	6.17039e-96	-1.73731	-0.814254	1.5802e-15	-1.51491	-0.717934
9894066	chr19:9894066:A:G	5.79962e-96	-1.72754	-0.885996	1.47609e-15	-1.50414	-0.796854
9894161	chr19:9894161:C:T	7.4478e-96	-2.60136e-09	-2.36341	1.6397e-15	-2.60136e-09	-2.19589
9894208	chr19:9894208:A:G	5.46083e-96	-1.77693	-0.896798	1.40068e-15	-1.55567	-0.797765
9894218	chr19:9894218:G:A	5.1306e-96	-1.76855	-0.967554	1.31939e-15	-1.54509	-0.868141
9894471	chr19:9894471:A:AGGCT	6.82758e-96	-2.60136e-09	-2.45036	1.24308e-15	-2.60136e-09	-2.47281
9894496	chr19:9894496:A:G	6.397e-96	-1.74123	-0.774274	1.69901e-15	-1.52035	-0.640004
9894806	chr19:9894806:A:C	7.36534e-96	-2.60136e-09	-2.37455	1.58998e-15	-2.60136e-09	-2.22668
9895942	chr19:9895942:G:A	1.83328e-95	-0.695872	-0.766769	5.30085e-15	-0.305608	-0.716922
9896227	chr19:9896227:A:T	2.30532e-95	-0.828465	-0.405063	5.93541e-15	-0.468854	-0.440606
9896289	chr19:9896289:C:T	1.36353e-95	-2.60136e-09	-1.75867	2.46038e-15	-2.60136e-09	-1.79008
9896290	chr19:9896290:A:G	1.34674e-95	-2.60136e-09	-1.77106	2.43097e-15	-2.60136e-09	-1.80211
9896495	chr19:9896495:C:G	2.98735e-96	-1.41765	-1.85929	1.07401e-15	-1.03682	-1.58218
9896514	chr19:9896514:G:A	6.42117e-96	-1.2217	-1.29003	2.08452e-15	-0.840262	-1.1156
9896664	chr19:9896664:T:C	6.66779e-96	-2.60136e-09	-2.47404	1.23941e-15	-2.60136e-09	-2.47576
9896869	chr19:9896869:T:G	8.05752e-96	-2.60136e-09	-2.28473	1.48606e-15	-2.60136e-09	-2.29427
9896885	chr19:9896885:T:C	5.59663e-96	-2.64917	-6.54159e-09	1.52434e-15	-2.26883	-6.54159e-09
9897223	chr19:9897223:G:T	1.34314e-95	-2.60136e-09	-1.77374	2.26068e-15	-2.60136e-09	-1.87473
9897307	chr19:9897307:A:G	3.43868e-96	-1.72652	-1.40972	7.3395e-16	-1.69158	-1.30813
9897453	chr19:9897453:G:A	6.67024e-96	-2.60136e-09	-2.47368	1.30327e-15	-2.60136e-09	-2.42552
9898103	chr19:9898103:A:G	6.75779e-96	-2.60136e-09	-2.46063	1.23828e-15	-2.60136e-09	-2.47668
9898244	chr19:9898244:G:A	4.42953e-96	-1.51971	-1.36332	9.37285e-16	-1.51763	-1.23754
9898534	chr19:9898534:T:A	1.74693e-96	-2.66436	-1.14911	3.60549e-16	-2.81495	-0.895575
9898555	chr19:9898555:G:A	1.19008e-95	-2.60136e-09	-1.89473	2.40102e-15	-2.60136e-09	-1.8145
9898710	chr19:9898710:C:T	6.55529e-97	-2.48972	-2.30393	2.7993e-16	-1.74308	-2.22053
9898782	chr19:9898782:G:A	6.63528e-96	-2.60136e-09	-2.47893	1.27607e-15	-2.60136e-09	-2.44661
9898832	chr19:9898832:A:G	7.74622e-97	-2.458	-2.16871	1.71563e-16	-2.56913	-1.88407
9899351	chr19:9899351:C:G	7.69807e-96	-2.60136e-09	-2.33036	1.39344e-15	-2.60136e-09	-2.35862
9899552	chr19:9899552:TTCTTC:T	1.32766e-96	-2.80387	-1.28405	2.70061e-16	-2.71799	-1.28151
9899649	chr19:9899649:C:T	4.75935e-97	-2.8421	-2.27171	1.02583e-16	-2.81755	-2.14993
9899752	chr19:9899752:T:C	1.04629e-96	-1.91063	-2.41545	1.52981e-16	-2.1773	-2.39053
9900033	chr19:9900033:C:T	6.69156e-96	-2.60136e-09	-2.47048	1.23779e-15	-2.60136e-09	-2.47707
9900188	chr19:9900188:C:A	6.682e-96	-2.60136e-09	-2.47191	1.23622e-15	-2.60136e-09	-2.47834
9900192	chr19:9900192:A:C	7.52095e-96	-2.60136e-09	-2.35364	1.29607e-15	-2.60136e-09	-2.43106
9900361	chr19:9900361:G:C	6.62803e-96	-2.60136e-09	-2.48002	1.24751e-15	-2.60136e-09	-2.46925
9900379	chr19:9900379:A:C	6.73257e-96	-2.60136e-09	-2.46437	1.23371e-15	-2.60136e-09	-2.48037
9900485	chr19:9900485:C:T	4.67777e-96	-2.82851	-6.54159e-09	1.05075e-15	-2.64089	-6.54159e-09
9900515	chr19:9900515:G:A	1.48312e-96	-2.76697	-1.21022	3.6528e-16	-2.64629	-1.0512
9900699	chr19:9900699:C:T	3.76265e-96	-2.08147	-0.964734	3.97616e-16	-2.16454	-1.44812
9900786	chr19:9900786:C:G	9.84627e-96	-2.60136e-09	-2.08424	1.5218e-15	-2.60136e-09	-2.27051
9901786	chr19:9901786:G:A	8.231e-97	-2.82783	-1.73818	1.31386e-16	-2.84263	-1.87738
9901990	chr19:9901990:C:T	5.92554e-97	-2.45622	-2.43843	1.0651e-16	-2.45917	-2.47074
9901996	chr19:9901996:G:A	2.16452e-95	-2.60136e-09	-1.29655	3.72145e-15	-2.60136e-09	-1.37628
9902159	chr19:9902159:G:T	1.56168e-95	-2.60136e-09	-1.62298	2.85634e-15	-2.60136e-09	-1.64085
9902516	chr19:9902516:A:G	6.01299e-97	-2.46526	-2.41473	9.5784e-17	-2.61328	-2.42278
9902764	chr19:9902764:G:A	5.86134e-97	-2.45867	-2.44687	1.05617e-16	-2.46424	-2.4741
9902957	chr19:9902957:C:T	1.02778e-95	-2.60136e-09	-2.04134	1.86776e-15	-2.60136e-09	-2.06566
9903187	chr19:9903187:C:A	9.92931e-97	-1.91057	-2.46785	1.57914e-16	-2.06247	-2.47363
9903349	chr19:9903349:GC:G	4.25936e-97	-2.77165	-2.45314	8.13451e-17	-2.74247	-2.45699
9904416	chr19:9904416:T:C	5.26688e-97	-2.53213	-2.48035	8.71343e-17	-2.65419	-2.47651
9905061	chr19:9905061:G:A	9.23872e-97	-2.00255	-2.44796	1.46339e-16	-2.1519	-2.46033
9905177	chr19:9905177:A:G	6.1705e-97	-2.4034	-2.45074	1.16457e-16	-2.4408	-2.39983
9905349	chr19:9905349:C:T	2.24934e-95	-2.60136e-09	-1.25811	3.88844e-15	-2.60136e-09	-1.33239
9905410	chr19:9905410:T:C	5.34738e-97	-2.54113	-2.45618	8.83917e-17	-2.63908	-2.4773
9905517	chr19:9905517:T:C	4.46877e-97	-2.82258	-2.35422	7.89254e-17	-2.8221	-2.40755
9905532	chr19:9905532:T:C	4.12666e-97	-2.78787	-2.46858	8.02408e-17	-2.74094	-2.47218
9905794	chr19:9905794:A:G	5.67009e-97	-2.50362	-2.43509	8.98158e-17	-2.65381	-2.44658
9905836	chr19:9905836:G:A	2.07689e-95	-2.60136e-09	-1.33787	3.5643e-15	-2.60136e-09	-1.41943
9906035	chr19:9906035:C:G	1.07361e-95	-1.99772	-6.54159e-09	4.88029e-15	-1.10519	-6.54159e-09
9906459	chr19:9906459:A:C	5.15169e-97	-2.56073	-2.47386	9.20891e-17	-2.59501	-2.48039
9906474	chr19:9906474:G:A	1.06509e-95	-2.60136e-09	-2.00568	1.64014e-15	-2.60136e-09	-2.19562
9906626	chr19:9906626:G:A	7.20742e-96	-2.60136e-09	-2.39622	1.34845e-15	-2.60136e-09	-2.39144
9906861	chr19:9906861:C:T	7.32003e-96	-2.60136e-09	-2.38072	1.50671e-15	-2.60136e-09	-2.28047
9907087	chr19:9907087:T:C	8.18714e-96	-2.60136e-09	-2.26877	1.38598e-15	-2.60136e-09	-2.36399
9907314	chr19:9907314:G:A	9.12828e-97	-2.46638	-1.99616	7.56824e-16	-1.10112	-1.8679
9907322	chr19:9907322:G:A	9.69599e-96	-2.60136e-09	-2.09962	1.54285e-15	-2.60136e-09	-2.25677
9907427	chr19:9907427:A:G	3.36718e-95	-2.60136e-09	-0.854671	5.46383e-15	-2.60136e-09	-0.992247
9907833	chr19:9907833:A:G	4.90579e-97	-2.63911	-2.44439	9.01279e-17	-2.67133	-2.42559
9908044	chr19:9908044:A:G	4.90966e-97	-2.68657	-2.39615	9.26389e-17	-2.67336	-2.39608
9908126	chr19:9908126:T:A	9.98925e-97	-1.94458	-2.42783	2.14769e-16	-1.75282	-2.47577
9908173	chr19:9908173:T:C	5.13106e-97	-2.5843	-2.45431	9.27466e-17	-2.61646	-2.45182
9908181	chr19:9908181:G:A	5.56681e-97	-2.53771	-2.41939	9.22012e-17	-2.6494	-2.42478
9908187	chr19:9908187:C:T	5.42285e-96	-2.68071	-6.54159e-09	9.90527e-16	-2.69991	-6.54159e-09
9908281	chr19:9908281:T:C	6.62955e-96	-2.60136e-09	-2.47979	1.25541e-15	-2.60136e-09	-2.46294
9908556	chr19:9908556:G:A	7.95703e-97	-2.8107	-1.78917	1.33365e-16	-2.81164	-1.89342
9908652	chr19:9908652:T:C	9.32688e-97	-2.002	-2.43902	2.03718e-16	-1.81027	-2.47114
9908823	chr19:9908823:T:C	5.48139e-97	-2.66415	-2.3084	9.87453e-17	-2.69258	-2.31303
9909580	chr19:9909580:C:CA	5.33219e-97	-2.63932	-2.36084	9.18419e-17	-2.68817	-2.38991
9909738	chr19:9909738:G:A	5.05813e-97	-2.57915	-2.47377	8.60673e-17	-2.68047	-2.46255
9909818	chr19:9909818:C:T	4.80608e-96	-2.80145	-6.54159e-09	9.44446e-16	-2.74755	-6.54159e-09
9909841	chr19:9909841:T:C	6.77792e-97	-2.69249	-2.06776	1.13024e-16	-2.73378	-2.13677
9909975	chr19:9909975:A:AC	6.86799e-97	-2.65724	-2.08981	1.14419e-16	-2.70256	-2.15572
9910689	chr19:9910689:G:A	1.11357e-95	-2.60136e-09	-1.96117	1.69129e-15	-2.60136e-09	-2.16491
9910907	chr19:9910907:A:C	9.35736e-97	-2.0681	-2.36966	1.39714e-16	-2.23117	-2.42738
9911005	chr19:9911005:C:T	4.73221e-97	-2.65411	-2.46542	8.95469e-17	-2.63467	-2.46872
9911080	chr19:9911080:G:A	2.25191e-95	-2.60136e-09	-1.25697	4.00968e-15	-2.60136e-09	-1.30169
9911153	chr19:9911153:T:C	7.03114e-97	-2.68886	-2.03471	1.15384e-16	-2.72999	-2.11989
9911561	chr19:9911561:C:T	1.3879e-95	-1.74095	-6.54159e-09	2.9186e-15	-1.61929	-6.54159e-09
9911838	chr19:9911838:A:G	5.07601e-97	-2.65687	-2.39253	8.75124e-17	-2.69875	-2.42762
9911923	chr19:9911923:T:C	6.62845e-96	-2.60136e-09	-2.47996	1.25441e-15	-2.60136e-09	-2.46373
9912059	chr19:9912059:C:T	2.25191e-95	-2.60136e-09	-1.25697	4.00968e-15	-2.60136e-09	-1.30169
9912105	chr19:9912105:T:C	7.44495e-97	-2.56679	-2.0996	1.20302e-16	-2.62756	-2.18058
9912963	chr19:9912963:G:A	4.68334e-96	-2.82732	-6.54159e-09	8.62732e-16	-2.83805	-6.54159e-09
9913219	chr19:9913219:C:T	1.23923e-95	-2.60136e-09	-1.85426	2.18504e-15	-2.60136e-09	-1.90876
9913397	chr19:9913397:G:A	1.18414e-96	-1.82487	-2.37745	2.46357e-16	-1.74266	-2.34871
9914337	chr19:9914337:G:T	6.64666e-96	-2.60136e-09	-2.47722	1.29106e-15	-2.60136e-09	-2.43494
9914702	chr19:9914702:G:A	1.81398e-96	-1.63737	-2.13844	3.4485e-16	-1.54854	-2.20651
9915190	chr19:9915190:C:G	1.59881e-95	-2.60136e-09	-1.59949	3.82968e-15	-2.60136e-09	-1.34762
9915357	chr19:9915357:A:G	1.58972e-96	-1.73423	-2.17355	3.30547e-16	-1.63779	-2.15961
9915452	chr19:9915452:A:G	9.57772e-97	-1.97875	-2.43573	2.54695e-16	-1.67549	-2.3826
9915595	chr19:9915595:G:T	6.64231e-96	-2.60136e-09	-2.47787	1.28274e-15	-2.60136e-09	-2.4414
9915751	chr19:9915751:T:C	1.22033e-96	-1.70372	-2.4685	2.4706e-16	-1.64917	-2.43935
9915874	chr19:9915874:A:G	4.66204e-97	-2.71889	-2.41558	9.03605e-17	-2.63269	-2.46166
9916128	chr19:9916128:G:T	4.13577e-95	-2.60136e-09	-0.649074	1.15353e-14	-2.60136e-09	-0.244983
9916183	chr19:9916183:C:T	6.67128e-96	-2.60136e-09	-2.47352	1.29855e-15	-2.60136e-09	-2.42915
9916334	chr19:9916334:G:T	1.81017e-96	-2.23331	-1.5446	3.19407e-16	-2.13828	-1.6934
9916335	chr19:9916335:C:T	7.75947e-96	-2.60136e-09	-2.32242	1.46028e-15	-2.60136e-09	-2.31177
9916446	chr19:9916446:C:T	1.21654e-95	-2.60136e-09	-1.87273	1.77995e-15	-2.60136e-09	-2.11381
9916794	chr19:9916794:T:C	4.97648e-97	-2.59878	-2.47041	8.63641e-17	-2.6637	-2.47588
9916967	chr19:9916967:C:T	9.27111e-96	-2.60136e-09	-2.14443	1.68555e-15	-2.60136e-09	-2.1683
9917150	chr19:9917150:C:T	1.81824e-95	-2.60136e-09	-1.47088	4.42775e-15	-2.60136e-09	-1.20251
9917285	chr19:9917285:T:G	4.26068e-97	-2.822	-2.40248	7.69978e-17	-2.83431	-2.42006
9917621	chr19:9917621:C:G	1.63265e-96	-2.16893	-1.7122	2.8601e-16	-2.07989	-1.86223
9917916	chr19:9917916:T:C	7.35642e-97	-2.27107	-2.40728	1.1834e-16	-2.46783	-2.35676
9918004	chr19:9918004:A:G	7.07792e-97	-2.28065	-2.43628	1.13593e-16	-2.48246	-2.38307
9918039	chr19:9918039:T:C	4.76087e-97	-2.66386	-2.44963	8.51297e-17	-2.71846	-2.43552
9918081	chr19:9918081:G:T	6.51027e-97	-2.32015	-2.48038	1.5287e-16	-2.1533	-2.41526
9918269	chr19:9918269:C:T	4.88422e-97	-2.80766	-2.28025	8.10545e-17	-2.81645	-2.38658
9918411	chr19:9918411:C:T	6.63659e-96	-2.60136e-09	-2.47873	1.25981e-15	-2.60136e-09	-2.45944
9918455	chr19:9918455:A:G	6.67613e-96	-2.60136e-09	-2.47279	1.23545e-15	-2.60136e-09	-2.47896
9919076	chr19:9919076:C:T	5.31098e-96	-2.70155	-6.54159e-09	9.42895e-16	-2.7492	-6.54159e-09
9919080	chr19:9919080:T:C	8.70208e-97	-2.19045	-2.31991	1.47838e-16	-2.20885	-2.39318
9919282	chr19:9919282:T:C	6.15745e-96	-2.55367	-6.54159e-09	1.17267e-15	-2.53111	-6.54159e-09
9919402	chr19:9919402:G:A	2.40592e-95	-2.60136e-09	-1.19082	3.33405e-15	-2.60136e-09	-1.48621
9919630	chr19:9919630:C:T	6.6419e-96	-2.60136e-09	-2.47793	1.26868e-15	-2.60136e-09	-2.45242
9919733	chr19:9919733:C:T	6.69271e-96	-2.60136e-09	-2.47031	1.25961e-15	-2.60136e-09	-2.45959
9919954	chr19:9919954:T:C	1.02374e-96	-2.37674	-1.97113	2.4729e-16	-2.39748	-1.69011
9920014	chr19:9920014:G:A	1.0019e-96	-2.4202	-1.94923	2.44567e-16	-2.83904	-1.25963
9920093	chr19:9920093:C:T	6.73993e-96	-2.60136e-09	-2.46328	1.27646e-15	-2.60136e-09	-2.44631
9920905	chr19:9920905:T:A	7.44997e-96	-2.60136e-09	-2.36312	1.38489e-15	-2.60136e-09	-2.36478
9921069	chr19:9921069:T:C	2.16134e-96	-1.1206	-2.48001	2.84607e-16	-1.52344	-2.4236
9921638	chr19:9921638:G:A	8.85672e-96	-2.60136e-09	-2.19015	1.62882e-15	-2.60136e-09	-2.20254
9921675	chr19:9921675:C:T	9.7416e-96	-2.60136e-09	-2.09493	1.72723e-15	-2.60136e-09	-2.14388
9921758	chr19:9921758:T:G	6.19283e-97	-2.60673	-2.24379	1.95454e-16	-2.44916	-1.87367
9921785	chr19:9921785:T:C	9.7793e-96	0.363303	-2.45437	1.27763e-15	0.0213568	-2.46675
9921860	chr19:9921860:G:A	5.67076e-97	-2.56911	-2.36948	1.67077e-16	-2.37696	-2.10273
9922226	chr19:9922226:T:C	1.98304e-96	-1.43735	-2.24935	2.23647e-16	-1.791	-2.39708
9922570	chr19:9922570:A:C	2.40408e-96	-1.15332	-2.34084	2.41355e-16	-1.74355	-2.36833
9922902	chr19:9922902:C:A	2.34989e-96	-1.30137	-2.21559	2.57905e-16	-1.66539	-2.38018
9923068	chr19:9923068:C:T	7.7411e-96	-2.32479	-6.54159e-09	2.23925e-15	-1.88425	-6.54159e-09
9923070	chr19:9923070:G:T	1.19094e-95	0.508864	-2.40286	1.4991e-15	0.145095	-2.43063
9923086	chr19:9923086:AC:A	7.73981e-96	-2.60136e-09	-2.32495	1.41974e-15	-2.60136e-09	-2.33992
9923236	chr19:9923236:A:G	1.04621e-95	-2.60136e-09	-2.02357	1.84562e-15	-2.60136e-09	-2.07758
9923783	chr19:9923783:C:T	1.10552e-95	-2.60136e-09	-1.96843	2.0274e-15	-2.60136e-09	-1.98364
9923957	chr19:9923957:G:A	7.94939e-96	-1.09501	-1.20322	1.61115e-15	-0.80813	-1.40532
9924215	chr19:9924215:C:CCTGG	1.28102e-96	-1.64566	-2.47802	1.61971e-16	-2.05047	-2.46027
9924363	chr19:9924363:A:G	6.90198e-96	-2.60136e-09	-2.43952	1.23382e-15	-2.60136e-09	-2.48028
9924988	chr19:9924988:C:T	8.33343e-97	-2.36731	-2.18633	1.58119e-16	-2.23526	-2.29955
9925232	chr19:9925232:G:A	6.09742e-96	-1.03303	-1.53043	1.17713e-15	-0.820794	-1.70652
9925788	chr19:9925788:A:G	2.82559e-96	-1.39999	-1.93262	3.03892e-16	-1.74591	-2.13557
9925898	chr19:9925898:G:A	3.00104e-96	-1.47904	-1.79333	3.10208e-16	-1.84111	-2.0198
9925962	chr19:9925962:C:G	1.81449e-95	-2.60136e-09	-1.47294	3.15351e-15	-2.60136e-09	-1.54188
9925966	chr19:9925966:C:G	5.00143e-97	-2.58813	-2.47606	1.06818e-16	-2.49007	-2.43695
9926349	chr19:9926349:G:A	5.38388e-96	-1.16633	-1.52159	1.03488e-15	-0.947427	-1.70868
9926445	chr19:9926445:C:T	1.41252e-95	-2.60136e-09	-1.72337	3.15213e-15	-2.60136e-09	-1.54232
9926507	chr19:9926507:G:A	2.53637e-95	-2.60136e-09	-1.13801	5.56643e-15	-2.60136e-09	-0.973642
9926561	chr19:9926561:T:C	8.45092e-96	-2.60136e-09	-2.23706	1.52101e-15	-2.60136e-09	-2.27102
9926594	chr19:9926594:TTTATA:T	2.31875e-96	-2.65376	-0.876546	2.32764e-16	-2.81327	-1.33485
9926627	chr19:9926627:T:A	5.97201e-96	-0.904968	-1.67928	1.18258e-15	-0.685635	-1.83707
9926784	chr19:9926784:G:A	8.84341e-96	-1.22446	-0.967203	1.7487e-15	-0.949804	-1.18172
9927022	chr19:9927022:G:A	7.1826e-96	-2.60136e-09	-2.39967	1.31953e-15	-2.60136e-09	-2.41312
9927436	chr19:9927436:C:T	8.45505e-96	-1.2299	-1.00667	1.66128e-15	-0.965936	-1.21687
9928450	chr19:9928450:AT:A	6.23598e-97	-2.52844	-2.31515	1.5973e-16	-2.29054	-2.23413
9928695	chr19:9928695:C:T	4.52325e-97	-2.73509	-2.42959	7.40022e-17	-2.8239	-2.47016
9929095	chr19:9929095:G:A	7.30738e-97	-2.60359	-2.08144	1.05075e-16	-2.68777	-2.25571
9929521	chr19:9929521:G:A	1.48678e-96	-2.83088	-1.14384	1.79491e-16	-2.8426	-1.56542
9929761	chr19:9929761:C:A	1.26155e-95	-2.60136e-09	-1.8364	2.44023e-15	-2.60136e-09	-1.7983
9929838	chr19:9929838:G:A	5.85271e-97	-2.45512	-2.45189	1.32105e-16	-2.23667	-2.47788
9929931	chr19:9929931:C:T	9.60096e-96	-2.60136e-09	-2.10947	2.18572e-15	-2.60136e-09	-1.90845
9929993	chr19:9929993:C:T	5.0772e-97	-2.80514	-2.24401	1.16608e-16	-2.84261	-1.99672
9930090	chr19:9930090:C:T	7.62572e-96	-2.60136e-09	-2.3398	1.81476e-15	-2.60136e-09	-2.09444
9930248	chr19:9930248:G:T	9.79301e-96	-2.60136e-09	-2.08966	2.23855e-15	-2.60136e-09	-1.88457
9931152	chr19:9931152:T:C	8.89116e-96	-2.60136e-09	-2.18627	1.59349e-15	-2.60136e-09	-2.22447
9931200	chr19:9931200:A:G	6.19855e-97	-2.63287	-2.21673	9.27293e-17	-2.73182	-2.33664
9931240	chr19:9931240:G:A	7.03757e-96	-2.60136e-09	-2.42007	1.35682e-15	-2.60136e-09	-2.38526
9931662	chr19:9931662:ATACTG:A	4.29593e-97	-2.77085	-2.4454	8.57335e-17	-2.82555	-2.32136
9931682	chr19:9931682:A:C	7.1974e-97	-2.63732	-2.06287	1.03305e-16	-2.73508	-2.22539
9931713	chr19:9931713:AT:A	1.20115e-95	-2.60136e-09	-1.88547	2.59184e-15	-2.60136e-09	-1.73803
9931958	chr19:9931958:A:G	8.77435e-96	-2.60136e-09	-2.1995	1.61203e-15	-2.60136e-09	-2.2129
9931960	chr19:9931960:A:G	2.01156e-96	-2.03218	-1.64024	3.96176e-16	-1.78115	-1.83514
9932362	chr19:9932362:C:T	1.02828e-96	-2.08691	-2.25654	2.0278e-16	-2.21369	-2.07234
9932835	chr19:9932835:C:T	6.97448e-96	-2.60136e-09	-2.42907	1.29642e-15	-2.60136e-09	-2.43079
9932936	chr19:9932936:T:C	9.02908e-96	-1.17958	-0.991297	1.79156e-15	-0.917699	-1.18961
9933533	chr19:9933533:C:T	1.42957e-95	-2.60136e-09	-1.71137	5.0657e-15	-2.60136e-09	-1.06791
9934223	chr19:9934223:T:C	4.62358e-96	-2.84016	-6.54159e-09	8.77128e-16	-2.8215	-6.54159e-09
9934449	chr19:9934449:G:T	1.74039e-96	-2.82303	-0.994191	2.43546e-16	-2.71229	-1.39056
9934553	chr19:9934553:CCT:C	1.81048e-96	-2.84219	-0.935552	3.09188e-16	-2.81662	-1.04758
9934703	chr19:9934703:G:A	2.17909e-95	-2.60136e-09	-1.28984	3.86091e-15	-2.60136e-09	-1.33949
9936453	chr19:9936453:CCCGG:C	2.48399e-95	-2.60136e-09	-1.15888	4.50611e-15	-2.60136e-09	-1.18496
9936847	chr19:9936847:G:A	7.24691e-96	-2.60136e-09	-2.39076	1.6836e-15	-2.60136e-09	-2.16946
9937353	chr19:9937353:G:A	7.04508e-97	-2.42861	-2.29298	1.22849e-16	-2.37785	-2.40935
9937419	chr19:9937419:G:A	2.99603e-95	-2.60136e-09	-0.971457	5.96141e-15	-2.60136e-09	-0.90509
9937421	chr19:9937421:G:A	3.00858e-95	-2.60136e-09	-0.967279	5.98487e-15	-2.60136e-09	-0.901162
9937662	chr19:9937662:T:C	5.78729e-97	-2.64133	-2.27692	8.8809e-17	-2.82304	-2.28862
9937794	chr19:9937794:G:A	7.35179e-96	-2.60136e-09	-2.37639	1.38548e-15	-2.60136e-09	-2.36435
9937978	chr19:9937978:G:A	6.80221e-96	-2.60136e-09	-2.45408	1.25129e-15	-2.60136e-09	-2.46622
9938284	chr19:9938284:C:A	1.22861e-95	-1.86286	-6.54159e-09	1.67244e-15	-2.17611	-6.54159e-09
9938811	chr19:9938811:T:C	6.63153e-96	-2.60136e-09	-2.4795	1.25744e-15	-2.60136e-09	-2.46132
9939216	chr19:9939216:T:C	3.1234e-96	-2.36573	-0.86668	2.07204e-15	-1.22467	-0.737194
9939256	chr19:9939256:T:A	9.99244e-97	-2.47478	-1.89731	5.45569e-16	-1.72529	-1.57104
9940012	chr19:9940012:A:G	2.33302e-96	-2.38469	-1.13948	1.49375e-15	-1.27208	-1.01703
9940103	chr19:9940103:G:A	1.6981e-96	-1.83969	-2.00213	2.97992e-16	-1.75551	-2.14557
9940372	chr19:9940372:T:G	2.31722e-96	-2.43447	-1.09649	1.43223e-15	-1.36581	-0.965351
9941230	chr19:9941230:C:G	5.06719e-97	-2.81423	-2.2369	9.193e-17	-2.83226	-2.24486
9941494	chr19:9941494:C:A	2.39337e-96	-1.6413	-1.85733	3.8767e-16	-1.62126	-2.01674
9941576	chr19:9941576:G:A	1.06732e-95	-2.60136e-09	-2.0036	1.7106e-15	-2.60136e-09	-2.15355
9942079	chr19:9942079:CATCA:C	5.87812e-95	-0.297509	-6.54159e-09	6.64895e-15	-0.795938	-6.54159e-09
9942116	chr19:9942116:G:C	4.62357e-96	-2.84016	-6.54159e-09	8.60222e-16	-2.84096	-6.54159e-09
9943078	chr19:9943078:C:T	6.96407e-96	-2.60136e-09	-2.43057	1.34267e-15	-2.60136e-09	-2.39573
9943216	chr19:9943216:GC:G	9.64384e-97	-2.50627	-1.90132	4.98892e-16	-1.80514	-1.58062
9943411	chr19:9943411:A:G	9.47882e-96	-2.60136e-09	-2.12227	1.50243e-15	-2.60136e-09	-2.28331
9944625	chr19:9944625:C:G	6.89632e-96	-2.60136e-09	-2.44034	1.25258e-15	-2.60136e-09	-2.46519
9944957	chr19:9944957:C:T	2.17457e-95	-2.60136e-09	-1.29191	3.29234e-15	-2.60136e-09	-1.4988
9945644	chr19:9945644:C:T	5.05734e-96	-2.75049	-6.54159e-09	9.67456e-16	-2.72348	-6.54159e-09
9945709	chr19:9945709:C:T	2.9084e-96	-0.942657	-2.36107	5.59593e-16	-0.853163	-2.41778
9945820	chr19:9945820:G:A	4.63147e-96	-2.83846	-6.54159e-09	8.69158e-16	-2.83063	-6.54159e-09
9946426	chr19:9946426:A:ATTC	4.22957e-97	-2.77087	-2.46095	9.40365e-17	-2.62629	-2.42818
9946530	chr19:9946530:G:A	6.62637e-96	-2.60136e-09	-2.48027	1.24409e-15	-2.60136e-09	-2.47199
9946921	chr19:9946921:G:A	6.64913e-96	-2.60136e-09	-2.47685	1.23508e-15	-2.60136e-09	-2.47926
9947297	chr19:9947297:T:G	8.73224e-97	-2.06431	-2.44258	8.60438e-17	-2.66323	-2.48006
9948131	chr19:9948131:C:T	1.5811e-96	-2.41995	-1.49326	5.44479e-16	-1.89541	-1.40292
9948235	chr19:9948235:G:A	1.83865e-96	-2.48894	-1.27336	5.61525e-16	-2.0218	-1.2457
9948484	chr19:9948484:G:C	1.43289e-96	-2.6047	-1.40694	4.35637e-16	-2.18428	-1.33706
9948547	chr19:9948547:C:T	4.42617e-97	-2.84037	-2.34602	7.91707e-17	-2.83263	-2.39392
9948721	chr19:9948721:G:A	6.92316e-96	-2.43646	-6.54159e-09	1.30823e-15	-2.42172	-6.54159e-09
9949093	chr19:9949093:A:G	6.02239e-97	-2.71167	-2.16676	1.04086e-16	-2.8136	-2.13933
9949435	chr19:9949435:C:T	1.20211e-96	-1.85574	-2.33152	1.53274e-16	-2.21146	-2.35447
9949485	chr19:9949485:C:T	3.97494e-97	-2.83565	-2.45825	7.30767e-17	-2.84078	-2.46586
9949763	chr19:9949763:G:A	2.93967e-96	-2.14505	-1.14799	2.13265e-16	-2.6903	-1.54532
9949843	chr19:9949843:A:C	1.64411e-96	-1.54426	-2.32987	1.85094e-16	-2.01819	-2.3591
9950265	chr19:9950265:G:T	6.38837e-95	-0.654727	0.44046	7.79584e-15	-0.753607	0.1168
9950334	chr19:9950334:G:T	1.2412e-96	-2.54855	-1.6067	3.85095e-16	-2.09513	-1.54953
9950694	chr19:9950694:C:T	1.07333e-95	-2.60136e-09	-1.99798	1.84382e-15	-2.60136e-09	-2.07856
9950843	chr19:9950843:C:T	6.89644e-96	-2.60136e-09	-2.44033	1.35857e-15	-2.60136e-09	-2.38396
9951773	chr19:9951773:G:A	1.30106e-96	-1.78033	-2.32782	1.54054e-16	-2.19304	-2.36781
9951981	chr19:9951981:C:A	6.66542e-96	-2.60136e-09	-2.4744	1.23652e-15	-2.60136e-09	-2.47809
9952028	chr19:9952028:TC:T	2.65279e-96	-2.24519	-1.15053	2.0418e-16	-2.73317	-1.54598
9952208	chr19:9952208:A:G	4.34168e-97	-2.77376	-2.43189	9.83109e-17	-2.62127	-2.38874
9952769	chr19:9952769:C:T	4.5129e-97	-2.76588	-2.4011	1.12576e-16	-2.57777	-2.29676
9952861	chr19:9952861:C:T	9.03754e-96	-2.60136e-09	-2.16994	1.59067e-15	-2.60136e-09	-2.22624
9953558	chr19:9953558:T:C	7.72596e-96	-2.60136e-09	-2.32674	1.57628e-15	-2.60136e-09	-2.23533
9953852	chr19:9953852:G:A	6.50835e-97	-2.32069	-2.48014	8.0912e-17	-2.76581	-2.43898
9954225	chr19:9954225:C:T	7.92278e-97	-2.16959	-2.43458	8.4063e-17	-2.70304	-2.46354
9954734	chr19:9954734:G:A	1.30733e-95	-2.60136e-09	-1.80076	2.39326e-15	-2.60136e-09	-1.81774
9954866	chr19:9954866:T:G	7.0928e-97	-2.23611	-2.47872	8.29177e-17	-2.72534	-2.45496
9954896	chr19:9954896:C:T	7.57912e-96	-2.60136e-09	-2.34593	1.35894e-15	-2.60136e-09	-2.38369
9954930	chr19:9954930:A:G	1.28859e-96	-1.95973	-2.15805	1.15403e-16	-2.71383	-2.13589
9954944	chr19:9954944:A:T	1.30681e-95	-2.60136e-09	-1.80116	2.39172e-15	-2.60136e-09	-1.81838
9955058	chr19:9955058:C:G	1.01067e-96	-2.08589	-2.27482	9.83849e-17	-2.75961	-2.24965
9955487	chr19:9955487:C:T	1.30969e-95	-2.60136e-09	-1.79895	2.39814e-15	-2.60136e-09	-1.8157
9955566	chr19:9955566:C:T	1.24691e-95	-2.60136e-09	-1.84808	2.27864e-15	-2.60136e-09	-1.86682
9955582	chr19:9955582:C:T	1.33791e-95	-2.60136e-09	-1.77764	2.45368e-15	-2.60136e-09	-1.79281
9955583	chr19:9955583:G:A	7.63167e-96	-2.60136e-09	-2.33903	1.3669e-15	-2.60136e-09	-2.37785
9955679	chr19:9955679:G:A	4.9401e-97	-2.60837	-2.46817	7.89417e-17	-2.76457	-2.46487
9955688	chr19:9955688:C:T	1.53842e-96	-2.51086	-1.42971	5.09571e-16	-2.02796	-1.33663
9956207	chr19:9956207:C:T	4.89202e-97	-2.60593	-2.48038	7.78136e-17	-2.76402	-2.47981
9956243	chr19:9956243:C:T	5.96118e-97	-2.45026	-2.43838	8.17639e-17	-2.71788	-2.47644
9956324	chr19:9956324:G:A	1.2906e-95	-2.60136e-09	-1.81364	2.36122e-15	-2.60136e-09	-1.83122
9956438	chr19:9956438:G:T	4.64719e-95	-2.60136e-09	-0.532484	9.66959e-15	-2.60136e-09	-0.421411
9956554	chr19:9956554:A:G	2.73202e-95	-2.60136e-09	-1.06371	4.43172e-15	-2.60136e-09	-1.20161
9957148	chr19:9957148:T:A	6.95085e-97	-2.256	-2.47905	9.00508e-17	-2.61926	-2.47852
9957682	chr19:9957682:C:G	5.52922e-97	-2.64871	-2.31515	1.64566e-16	-2.37777	-2.11707
9957837	chr19:9957837:A:G	4.50408e-97	-2.80182	-2.36712	9.65576e-17	-2.67859	-2.34942
9957880	chr19:9957880:T:C	3.87328e-96	-2.80693	-0.210305	6.60421e-16	-2.77062	-0.334651
9958121	chr19:9958121:G:A	3.96285e-97	-2.83097	-2.46599	1.206e-16	-2.34284	-2.46283
9959258	chr19:9959258:T:C	1.11861e-96	-1.96879	-2.29046	1.00224e-16	-2.68433	-2.30641
9959323	chr19:9959323:A:G	5.15645e-97	-2.61763	-2.41603	7.56885e-17	-2.84126	-2.43026
9959629	chr19:9959629:A:G	6.34541e-97	-2.5383	-2.28789	1.04683e-16	-2.69799	-2.24923
9959822	chr19:9959822:T:C	6.62749e-96	-2.60136e-09	-2.4801	1.23383e-15	-2.60136e-09	-2.48027
9959824	chr19:9959824:G:A	2.43105e-96	-1.04515	-2.43785	1.93607e-16	-1.85226	-2.48006
9960276	chr19:9960276:T:C	8.86029e-97	-2.83303	-1.6593	1.6958e-16	-2.69893	-1.7659
9960278	chr19:9960278:T:A	1.71847e-96	-1.61552	-2.21438	1.41575e-16	-2.2525	-2.39282
9960387	chr19:9960387:T:C	8.53045e-97	-2.12313	-2.40715	1.68518e-16	-2.10839	-2.36272
9960581	chr19:9960581:G:A	6.68201e-96	-2.60136e-09	-2.47191	1.26912e-15	-2.60136e-09	-2.45207
9960671	chr19:9960671:C:T	7.52445e-97	-2.18327	-2.47249	1.32877e-16	-2.23926	-2.46947
9960757	chr19:9960757:G:A	1.43069e-95	-2.60136e-09	-1.71059	3.09611e-15	-2.60136e-09	-1.56025
9960843	chr19:9960843:C:T	1.08639e-95	-2.60136e-09	-1.98588	1.80126e-15	-2.60136e-09	-2.10191
9961295	chr19:9961295:G:A	6.53509e-97	-2.33987	-2.45686	1.67943e-16	-2.0756	-2.39893
9961438	chr19:9961438:C:T	1.08799e-95	-2.60136e-09	-1.98441	1.8069e-15	-2.60136e-09	-2.09878
9962365	chr19:9962365:C:T	5.76004e-97	-2.50315	-2.41983	8.94294e-17	-2.63655	-2.46816
9962465	chr19:9962465:T:C	2.3091e-95	-2.60136e-09	-1.23189	3.27056e-15	-2.60136e-09	-1.50544
9962510	chr19:9962510:C:A	8.19944e-96	-2.26727	-6.54159e-09	1.37093e-15	-2.37491	-6.54159e-09
9962518	chr19:9962518:A:T	6.04604e-97	-2.61103	-2.26349	8.77979e-17	-2.76495	-2.35816
9962578	chr19:9962578:C:T	1.24608e-95	-1.84875	-6.54159e-09	3.72556e-15	-1.37518	-6.54159e-09
9962610	chr19:9962610:C:G	3.54454e-95	-2.60136e-09	-0.803339	5.03027e-15	-2.60136e-09	-1.07492
9962648	chr19:9962648:T:G	4.56131e-97	-2.84262	-2.31369	9.43027e-17	-2.84264	-2.209
9962776	chr19:9962776:A:G	2.01769e-95	-2.60136e-09	-1.36679	2.96187e-15	-2.60136e-09	-1.60458
9962802	chr19:9962802:C:T	2.00274e-95	-2.60136e-09	-1.37423	2.98544e-15	-2.60136e-09	-1.59665
9962976	chr19:9962976:T:C	2.422e-95	-2.60136e-09	-1.18415	3.63346e-15	-2.60136e-09	-1.40021
9962978	chr19:9962978:G:T	2.42375e-95	-2.60136e-09	-1.18343	3.63819e-15	-2.60136e-09	-1.39891
9963051	chr19:9963051:C:T	2.41573e-95	-2.60136e-09	-1.18674	3.65157e-15	-2.60136e-09	-1.39524
9963068	chr19:9963068:C:A	4.27931e-97	-2.7578	-2.46233	7.42437e-17	-2.84062	-2.45018
9963421	chr19:9963421:G:T	4.29964e-97	-2.74905	-2.46634	7.37156e-17	-2.84143	-2.45651
9963631	chr19:9963631:G:A	7.48003e-96	-2.60136e-09	-2.35909	1.48701e-15	-2.60136e-09	-2.29363
9963652	chr19:9963652:G:C	6.63927e-97	-2.84026	-1.94065	1.43806e-16	-2.84243	-1.78725
9963895	chr19:9963895:G:A	6.38127e-97	-2.76327	-2.05728	1.17425e-16	-2.83973	-1.99262
9963897	chr19:9963897:G:A	6.67838e-96	-2.60136e-09	-2.47246	1.23369e-15	-2.60136e-09	-2.48038
9963997	chr19:9963997:C:T	2.15139e-96	-1.49255	-2.11267	3.56642e-16	-1.5344	-2.18702
9964499	chr19:9964499:A:G	7.60527e-97	-2.82079	-1.82429	1.5296e-16	-2.80296	-1.76501
9964529	chr19:9964529:A:T	6.76928e-96	-2.60136e-09	-2.45894	1.23759e-15	-2.60136e-09	-2.47723
9965007	chr19:9965007:C:A	6.50418e-97	-2.8132	-1.98827	1.3417e-16	-2.66827	-2.03078
9965118	chr19:9965118:T:A	2.56844e-96	-1.3284	-2.09963	4.23981e-16	-1.37173	-2.17673
9965210	chr19:9965210:A:G	5.04397e-97	-2.83935	-2.21637	1.13167e-16	-2.84264	-2.02664
9965339	chr19:9965339:G:C	6.78495e-96	-2.60136e-09	-2.45662	1.26353e-15	-2.60136e-09	-2.45648
9965448	chr19:9965448:G:A	6.33979e-97	-2.39629	-2.43078	1.62395e-16	-2.0707	-2.43742
9965476	chr19:9965476:C:T	5.06629e-96	-1.80334	-0.945386	1.21117e-15	-1.58954	-0.909274
9965477	chr19:9965477:G:A	8.277e-96	-2.60136e-09	-2.25785	1.44474e-15	-2.60136e-09	-2.32247
9965483	chr19:9965483:T:C	6.30807e-97	-2.81985	-2.01224	1.2865e-16	-2.79865	-1.94241
9965597	chr19:9965597:C:T	2.32902e-95	-2.60136e-09	-1.2233	3.75355e-15	-2.60136e-09	-1.36769
9965694	chr19:9965694:CTG:C	7.16303e-97	-2.79726	-1.90772	1.45017e-16	-2.77199	-1.84931
9965698	chr19:9965698:C:A	7.32621e-97	-2.81132	-1.87114	1.48562e-16	-2.78966	-1.80749
9965700	chr19:9965700:C:T	6.9299e-97	-2.80902	-1.92905	1.40188e-16	-2.78637	-1.8688
9965705	chr19:9965705:T:C	8.08514e-97	-2.81412	-1.76976	1.6442e-16	-2.79107	-1.70466
9965850	chr19:9965850:C:T	5.69758e-96	-1.62141	-1.00988	1.32624e-15	-1.38294	-1.02511
9966314	chr19:9966314:G:C	4.66738e-96	-2.83073	-6.54159e-09	8.9081e-16	-2.80602	-6.54159e-09
9966469	chr19:9966469:C:T	7.66128e-96	-2.60136e-09	-2.33515	1.34645e-15	-2.60136e-09	-2.39293
9966482	chr19:9966482:C:A	5.86009e-96	-1.75734	-0.845824	2.10498e-15	-1.1406	-0.805493
9966786	chr19:9966786:G:C	4.62878e-96	-2.83904	-6.54159e-09	9.07519e-16	-2.78744	-6.54159e-09
9966918	chr19:9966918:G:A	6.38728e-97	-2.80262	-2.01698	1.28184e-16	-2.68912	-2.05557
9966982	chr19:9966982:G:C	4.71451e-96	-2.82069	-6.54159e-09	1.04378e-15	-2.64754	-6.54159e-09
9967102	chr19:9967102:G:T	6.63825e-96	-2.60136e-09	-2.47848	1.23957e-15	-2.60136e-09	-2.47563
9967112	chr19:9967112:A:G	8.74412e-97	-2.82934	-1.6762	2.14244e-16	-2.701	-1.53004
9967271	chr19:9967271:C:T	6.72225e-97	-2.79528	-1.97321	1.43571e-16	-2.80904	-1.82229
9967431	chr19:9967431:C:G	1.22549e-96	-2.84237	-1.32562	3.1198e-16	-2.70871	-1.1465
9967445	chr19:9967445:C:A	6.26171e-97	-2.82208	-2.01738	1.34459e-16	-2.64107	-2.05582
9967449	chr19:9967449:T:C	1.03197e-96	-2.80162	-1.53824	3.20567e-16	-2.45098	-1.37708
9967477	chr19:9967477:ACACACT:A	6.93411e-97	-2.83335	-1.90412	1.44882e-16	-2.73156	-1.89067
9967479	chr19:9967479:ACACT:A	5.45282e-97	-2.73453	-2.24326	9.22846e-17	-2.79423	-2.27905
9967522	chr19:9967522:C:T	6.65835e-96	-2.60136e-09	-2.47546	1.23801e-15	-2.60136e-09	-2.47689
9967532	chr19:9967532:C:T	2.2884e-96	-1.40878	-2.1347	3.74754e-16	-1.44625	-2.22563
9967913	chr19:9967913:T:C	8.79526e-97	-2.8354	-1.6643	2.44693e-16	-2.58792	-1.51023
9968096	chr19:9968096:G:A	2.52044e-95	-2.60136e-09	-1.14431	4.11412e-15	-2.60136e-09	-1.27597
9968126	chr19:9968126:C:T	7.57067e-97	-2.83962	-1.81001	1.54674e-16	-2.84153	-1.71531
9968209	chr19:9968209:G:C	2.67326e-95	-2.60136e-09	-1.08545	4.3309e-15	-2.60136e-09	-1.22462
9968240	chr19:9968240:T:C	4.17823e-97	-2.77553	-2.46849	7.86366e-17	-2.82594	-2.40738
9968368	chr19:9968368:C:T	1.15128e-96	-2.29628	-1.93419	1.52819e-16	-2.57083	-1.99807
9968530	chr19:9968530:G:T	4.25888e-97	-2.79481	-2.4301	8.08131e-17	-2.83285	-2.37316
9968926	chr19:9968926:C:T	2.95242e-95	-2.60136e-09	-0.986122	4.74852e-15	-2.60136e-09	-1.13256
9969560	chr19:9969560:C:T	1.32054e-96	-1.67052	-2.42277	2.67314e-16	-1.58521	-2.42451
9969605	chr19:9969605:A:G	8.12312e-97	-2.33945	-2.23976	1.14385e-16	-2.57385	-2.28474
9970646	chr19:9970646:G:A	9.81638e-97	-2.03494	-2.35492	1.24256e-16	-2.39852	-2.37729
9970686	chr19:9970686:C:G	6.33086e-96	-2.52589	-6.54159e-09	1.03843e-15	-2.65268	-6.54159e-09
9970812	chr19:9970812:C:T	6.96502e-96	-2.60136e-09	-2.43043	1.23658e-15	-2.60136e-09	-2.47805
9970822	chr19:9970822:C:T	1.047e-95	-2.60136e-09	-2.02282	1.66304e-15	-2.60136e-09	-2.18175
9970825	chr19:9970825:A:G	4.87759e-97	-2.6204	-2.46886	1.03957e-16	-2.47594	-2.47824
9970866	chr19:9970866:G:GACC	9.69618e-97	-2.23003	-2.17215	1.9987e-16	-2.02473	-2.27576
9971162	chr19:9971162:G:C	2.4923e-95	-2.60136e-09	-1.15554	3.98552e-15	-2.60136e-09	-1.30773
9971275	chr19:9971275:T:G	2.97668e-95	-0.977938	-6.54159e-09	6.2075e-15	-0.864638	-6.54159e-09
9971358	chr19:9971358:G:A	4.23158e-97	-2.84134	-2.39	9.59566e-17	-2.70038	-2.33388
9972156	chr19:9972156:TATTC:T	4.61302e-96	-2.84245	-6.54159e-09	9.46577e-16	-2.7453	-6.54159e-09
9972250	chr19:9972250:C:T	7.47763e-96	-2.60136e-09	-2.35942	1.40472e-15	-2.60136e-09	-2.35056
9972360	chr19:9972360:T:C	7.37608e-96	-2.60136e-09	-2.37309	1.31023e-15	-2.60136e-09	-2.4202
9972382	chr19:9972382:C:T	6.71197e-96	-2.60136e-09	-2.46744	1.29949e-15	-2.60136e-09	-2.42842
9972630	chr19:9972630:G:GAT	7.95511e-96	-2.60136e-09	-2.29752	1.51777e-15	-2.60136e-09	-2.27315
9972649	chr19:9972649:A:T	1.03469e-95	-2.60136e-09	-2.03464	2.35772e-15	-2.60136e-09	-1.8327
9972667	chr19:9972667:C:CTAA	4.36127e-97	-2.79487	-2.40628	7.58455e-17	-2.81631	-2.45315
9972711	chr19:9972711:C:T	4.35509e-97	-2.78654	-2.41603	7.49913e-17	-2.82186	-2.45892
9973036	chr19:9973036:A:G	7.47852e-96	-2.60136e-09	-2.3593	1.406e-15	-2.60136e-09	-2.34965
9973260	chr19:9973260:G:A	8.18768e-96	-2.60136e-09	-2.2687	1.55645e-15	-2.60136e-09	-2.24799
9973448	chr19:9973448:C:T	3.73318e-96	-0.891324	-2.16275	5.79656e-16	-0.975176	-2.26054
9973703	chr19:9973703:T:C	5.27793e-94	1.89737	-6.54159e-09	2.52373e-14	0.537925	-6.54159e-09
9973746	chr19:9973746:C:T	1.61882e-96	-1.55479	-2.33485	2.91151e-16	-1.47764	-2.44666
9973784	chr19:9973784:A:G	5.64088e-96	-2.64129	-6.54159e-09	9.23117e-16	-2.7704	-6.54159e-09
9973875	chr19:9973875:T:G	1.13456e-96	-2.31687	-1.92822	3.98532e-16	-2.00626	-1.6041
9974021	chr19:9974021:A:T	7.49116e-96	-2.60136e-09	-2.35761	1.40721e-15	-2.60136e-09	-2.34879
9974378	chr19:9974378:G:A	1.53048e-96	-1.56113	-2.38462	3.42749e-16	-1.46609	-2.29506
9974386	chr19:9974386:C:T	4.73098e-97	-2.80052	-2.31926	1.89058e-16	-2.06835	-2.28775
9974520	chr19:9974520:T:C	3.95991e-97	-2.81731	-2.48039	7.40514e-17	-2.84133	-2.45206
9974552	chr19:9974552:G:C	5.09851e-96	-2.74238	-6.54159e-09	9.4829e-16	-2.74349	-6.54159e-09
9974557	chr19:9974557:A:G	3.98655e-97	-2.81079	-2.4802	7.4596e-17	-2.83958	-2.44649
9974639	chr19:9974639:A:G	3.60872e-95	-0.785394	-6.54159e-09	3.44069e-15	-1.45472	-6.54159e-09
9974641	chr19:9974641:T:G	3.96411e-97	-2.81626	-2.48038	7.42549e-17	-2.84102	-2.44963
9974719	chr19:9974719:T:A	4.01075e-97	-2.80508	-2.47986	7.50454e-17	-2.83766	-2.4424
9974752	chr19:9974752:GT:G	3.9975e-97	-2.80791	-2.48034	7.45097e-17	-2.83864	-2.44858
9974755	chr19:9974755:G:A	4.32963e-97	-2.83003	-2.37841	8.9207e-17	-2.83918	-2.26801
9974768	chr19:9974768:G:A	3.89965e-97	-2.83874	-2.47429	8.37533e-17	-2.81433	-2.35595
9974778	chr19:9974778:A:G	3.98821e-97	-2.8105	-2.48008	7.47692e-17	-2.83944	-2.44431
9974783	chr19:9974783:C:T	3.9742e-97	-2.8143	-2.47979	7.48683e-17	-2.84061	-2.44181
9974872	chr19:9974872:T:C	1.15091e-95	-2.60136e-09	-1.92819	1.86371e-15	-2.60136e-09	-2.06783
9974906	chr19:9974906:G:C	7.44886e-96	-2.60136e-09	-2.36327	1.39931e-15	-2.60136e-09	-2.35441
9974960	chr19:9974960:C:T	4.00827e-97	-2.8072	-2.47836	7.57514e-17	-2.83825	-2.43245
9974985	chr19:9974985:C:T	4.18738e-97	-2.77425	-2.4676	7.8814e-17	-2.82261	-2.40845
9975443	chr19:9975443:T:A	1.56483e-96	-1.52762	-2.39593	3.48739e-16	-1.42761	-2.31622
9975722	chr19:9975722:T:C	2.00431e-95	-2.60136e-09	-1.37345	3.09482e-15	-2.60136e-09	-1.56067
9975960	chr19:9975960:G:A	4.08149e-97	-2.80457	-2.46288	7.96705e-17	-2.83957	-2.38068
9976002	chr19:9976002:T:C	7.42555e-96	-2.60136e-09	-2.36641	1.31649e-15	-2.60136e-09	-2.41543
9976030	chr19:9976030:G:A	2.15704e-95	-2.60136e-09	-1.30001	3.31907e-15	-2.60136e-09	-1.49071
9976272	chr19:9976272:T:G	1.12854e-95	-2.60136e-09	-1.94783	2.63822e-15	-2.60136e-09	-1.72029
9976346	chr19:9976346:T:C	1.3538e-96	-1.59147	-2.47695	2.89322e-16	-1.47459	-2.45602
9976503	chr19:9976503:C:T	7.71438e-96	-2.60136e-09	-2.32825	1.47016e-15	-2.60136e-09	-2.30503
9976655	chr19:9976655:G:C	4.10315e-97	-2.83552	-2.42664	7.7507e-17	-2.78785	-2.45993
9976846	chr19:9976846:G:T	1.08937e-95	-2.60136e-09	-1.98315	1.81181e-15	-2.60136e-09	-2.09607
9976883	chr19:9976883:G:A	7.40046e-96	-2.60136e-09	-2.36979	1.39259e-15	-2.60136e-09	-2.35923
9977103	chr19:9977103:A:G	9.1836e-96	-2.60136e-09	-2.15391	1.59462e-15	-2.60136e-09	-2.22376
9977210	chr19:9977210:A:G	4.07878e-97	-2.79463	-2.47349	7.87633e-17	-2.8083	-2.42341
9977525	chr19:9977525:C:G	4.61262e-96	-2.84254	-6.54159e-09	9.44286e-16	-2.74772	-6.54159e-09
9977528	chr19:9977528:T:C	4.07913e-97	-2.79684	-2.47119	7.93038e-17	-2.80673	-2.41813
9977801	chr19:9977801:T:C	7.49349e-96	-2.60136e-09	-2.3573	1.32389e-15	-2.60136e-09	-2.40983
9978045	chr19:9978045:G:A	4.31948e-97	-2.76541	-2.44537	7.30268e-17	-2.82725	-2.48008
9978048	chr19:9978048:T:C	7.32056e-96	-2.60136e-09	-2.38064	1.30193e-15	-2.60136e-09	-2.42655
9978157	chr19:9978157:A:G	7.5095e-96	-2.60136e-09	-2.35516	1.32581e-15	-2.60136e-09	-2.40838
9978201	chr19:9978201:A:G	7.506e-96	-2.60136e-09	-2.35563	1.32553e-15	-2.60136e-09	-2.40859
9978209	chr19:9978209:C:T	4.04865e-97	-2.84183	-2.4337	8.3347e-17	-2.8323	-2.34284
9978220	chr19:9978220:A:C	7.39407e-96	-2.60136e-09	-2.37065	1.46814e-15	-2.60136e-09	-2.3064
9978347	chr19:9978347:T:C	7.7088e-96	-2.60136e-09	-2.32897	1.28241e-15	-2.60136e-09	-2.44166
9978412	chr19:9978412:C:T	4.65885e-96	-2.83256	-6.54159e-09	8.95875e-16	-2.80035	-6.54159e-09
9979103	chr19:9979103:A:G	7.5106e-96	-2.60136e-09	-2.35502	1.32735e-15	-2.60136e-09	-2.40721
9979121	chr19:9979121:C:CA	4.57073e-97	-2.83195	-2.32229	9.66608e-17	-2.8412	-2.18574
9979515	chr19:9979515:TC:T	6.76133e-96	-2.60136e-09	-2.46011	1.34721e-15	-2.60136e-09	-2.39236
9979647	chr19:9979647:G:A	4.64688e-97	-2.76082	-2.3769	9.43517e-17	-2.79682	-2.2543
9979958	chr19:9979958:A:G	6.53072e-97	-2.35568	-2.44172	1.46459e-16	-2.13627	-2.47514
9979973	chr19:9979973:A:G	8.37674e-97	-2.08801	-2.46045	1.46461e-16	-2.13163	-2.47976
9980112	chr19:9980112:C:T	1.63647e-95	-2.60136e-09	-1.5762	2.74354e-15	-2.60136e-09	-1.68115
9980130	chr19:9980130:G:A	2.72858e-94	1.23762	-6.54159e-09	1.39993e-14	-0.0513918	-6.54159e-09
9980170	chr19:9980170:G:C	4.00708e-94	1.6219	-6.54159e-09	1.94696e-14	0.278459	-6.54159e-09
9980212	chr19:9980212:C:T	5.86315e-97	-2.82821	-2.07702	1.09676e-16	-2.71934	-2.18128
9980228	chr19:9980228:T:G	9.11645e-96	-2.60136e-09	-2.16125	1.54836e-15	-2.60136e-09	-2.2532
9980442	chr19:9980442:G:C	1.07467e-95	-2.60136e-09	-1.99673	2.14257e-15	-2.60136e-09	-1.92839
9981576	chr19:9981576:A:G	4.0129e-97	-2.83994	-2.44447	7.86003e-17	-2.77826	-2.45551
9981768	chr19:9981768:C:T	5.35242e-96	-2.69378	-6.54159e-09	1.16914e-15	-2.53413	-6.54159e-09
9982306	chr19:9982306:T:G	7.18279e-96	-2.60136e-09	-2.39964	1.53995e-15	-2.60136e-09	-2.25864
9982330	chr19:9982330:T:C	2.4919e-96	-1.14441	-2.31388	7.28283e-16	-0.666051	-2.34141
9982352	chr19:9982352:T:C	8.25673e-97	-2.27799	-2.2849	3.21967e-16	-1.89276	-1.93094
9982357	chr19:9982357:C:T	2.82472e-96	-1.01626	-2.31666	8.34255e-16	-0.527873	-2.34374
9982526	chr19:9982526:C:T	4.82642e-96	-2.79723	-6.54159e-09	8.62024e-16	-2.83887	-6.54159e-09
9982585	chr19:9982585:T:G	5.92234e-97	-2.83724	-2.05794	1.65943e-16	-2.72349	-1.76302
9982932	chr19:9982932:T:A	6.69387e-96	-2.60136e-09	-2.47014	1.26843e-15	-2.60136e-09	-2.45262
9983004	chr19:9983004:C:T	4.30244e-97	-2.76952	-2.44521	8.38909e-17	-2.80702	-2.36162
9983039	chr19:9983039:T:C	6.35542e-97	-2.83507	-1.98953	1.18475e-16	-2.7409	-2.08255
9983154	chr19:9983154:C:A	1.89769e-95	-2.60136e-09	-1.42811	3.00188e-15	-2.60136e-09	-1.59116
9983376	chr19:9983376:T:C	6.73274e-97	-2.32129	-2.44564	1.39328e-16	-2.29512	-2.3662
9983675	chr19:9983675:AAAG:A	4.96789e-97	-2.78361	-2.28731	1.21443e-16	-2.48291	-2.3158
9983721	chr19:9983721:AAAG:A	7.55661e-96	-2.60136e-09	-2.34891	1.30874e-15	-2.60136e-09	-2.42133
9983942	chr19:9983942:C:T	1.51124e-95	-2.60136e-09	-1.65582	2.39635e-15	-2.60136e-09	-1.81645
9983972	chr19:9983972:A:G	7.62641e-97	-2.2471	-2.3952	2.70072e-16	-1.84422	-2.15525
9984186	chr19:9984186:C:T	6.90401e-97	-2.73199	-2.00983	1.5116e-16	-2.77708	-1.80273
9984381	chr19:9984381:T:C	7.80732e-96	-2.60136e-09	-2.31627	1.33886e-15	-2.60136e-09	-2.39858
9984580	chr19:9984580:T:A	1.63168e-95	-2.60136e-09	-1.57914	2.93188e-15	-2.60136e-09	-1.61475
9984751	chr19:9984751:G:C	3.88046e-97	-2.84264	-2.47533	8.82169e-17	-2.69507	-2.42328
9985006	chr19:9985006:T:C	6.65289e-96	-2.60136e-09	-2.47628	1.23372e-15	-2.60136e-09	-2.48036
9985152	chr19:9985152:T:C	1.78568e-96	-1.31169	-2.47984	5.53301e-16	-0.807147	-2.4751
9985193	chr19:9985193:C:T	4.32347e-97	-2.78328	-2.42658	8.96946e-17	-2.65717	-2.44457
9985382	chr19:9985382:T:C	9.97254e-96	-2.0715	-6.54159e-09	9.3328e-16	-2.75945	-6.54159e-09
9985515	chr19:9985515:C:T	8.10974e-96	-2.60136e-09	-2.27827	1.37617e-15	-2.60136e-09	-2.37109
9985560	chr19:9985560:A:G	6.62695e-96	-2.60136e-09	-2.48019	1.24558e-15	-2.60136e-09	-2.47079
9985806	chr19:9985806:C:T	5.84713e-97	-2.43994	-2.46803	1.30151e-16	-2.27577	-2.45369
9985811	chr19:9985811:C:A	8.26653e-96	-2.60136e-09	-2.25912	1.40302e-15	-2.60136e-09	-2.35177
9985974	chr19:9985974:T:C	1.02296e-96	-1.87831	-2.47032	3.55072e-16	-1.25167	-2.47416
9986004	chr19:9986004:G:GA	9.9516e-97	-1.8971	-2.47909	4.12742e-16	-1.10312	-2.47221
9986005	chr19:9986005:G:A	8.08877e-97	-2.4354	-2.14804	1.79354e-16	-2.31113	-2.09766
9986010	chr19:9986010:G:A	1.21061e-96	-2.1211	-2.05911	4.94757e-16	-1.69705	-1.69703
9986166	chr19:9986166:T:G	6.78343e-96	-2.60136e-09	-2.45685	1.29528e-15	-2.60136e-09	-2.43167
9986282	chr19:9986282:C:T	1.38447e-95	-2.60136e-09	-1.74343	2.22467e-15	-2.60136e-09	-1.89079
9986397	chr19:9986397:C:T	1.54542e-95	-2.60136e-09	-1.63345	3.03554e-15	-2.60136e-09	-1.58001
9986917	chr19:9986917:C:T	5.91397e-96	-0.796203	-1.79781	7.55723e-16	-0.9138	-2.05668
9986991	chr19:9986991:C:T	3.0228e-96	-0.792682	-2.47247	1.77709e-15	0.315807	-2.43122
9987255	chr19:9987255:A:C	1.03949e-96	-1.8683	-2.4643	2.92175e-16	-1.46833	-2.45247
9987440	chr19:9987440:G:A	1.00712e-96	-1.88638	-2.47786	4.2059e-16	-1.08221	-2.47429
9987479	chr19:9987479:G:A	2.77521e-96	-1.19506	-2.15554	8.03837e-16	-0.719714	-2.18904
9987526	chr19:9987526:C:T	1.01571e-96	-1.87765	-2.4781	4.25821e-16	-1.07007	-2.47406
9987844	chr19:9987844:G:A	6.62786e-96	-2.60136e-09	-2.48005	1.24629e-15	-2.60136e-09	-2.47022
9988008	chr19:9988008:C:G	3.17341e-96	-0.781089	-2.43544	1.71313e-15	0.258276	-2.41035
9988060	chr19:9988060:T:C	2.8254e-96	-0.894702	-2.43798	1.5252e-15	0.144581	-2.41285
9988094	chr19:9988094:A:G	2.82458e-96	-0.853836	-2.47914	1.59517e-15	0.240469	-2.46388
9988441	chr19:9988441:A:G	1.54715e-95	-2.60136e-09	-1.63233	2.47937e-15	-2.60136e-09	-1.78239
9988789	chr19:9988789:G:A	7.71534e-96	-2.60136e-09	-2.32812	1.43605e-15	-2.60136e-09	-2.3285
9989072	chr19:9989072:T:C	3.01988e-96	-0.866318	-2.3998	1.6203e-15	0.163428	-2.37121
9989207	chr19:9989207:T:C	5.99483e-97	-2.70433	-2.17869	1.05194e-16	-2.758	-2.18435
9989220	chr19:9989220:C:T	4.76832e-96	-2.80934	-6.54159e-09	1.07433e-15	-2.6187	-6.54159e-09
9989288	chr19:9989288:G:A	7.78911e-96	-2.60136e-09	-2.3186	1.66669e-15	-2.60136e-09	-2.17956
9989385	chr19:9989385:C:A	2.93859e-96	-0.818621	-2.47478	1.6503e-15	0.282822	-2.47226
9989451	chr19:9989451:C:T	7.36061e-96	-2.60136e-09	-2.37519	1.25469e-15	-2.60136e-09	-2.46351
9989594	chr19:9989594:G:A	4.69567e-96	-2.82469	-6.54159e-09	1.03178e-15	-2.65911	-6.54159e-09
9989824	chr19:9989824:G:A	7.02256e-96	-2.60136e-09	-2.4222	1.25099e-15	-2.60136e-09	-2.46646
9989894	chr19:9989894:A:G	2.73521e-96	-0.995049	-2.37007	2.17769e-15	0.36723	-2.27936
9989902	chr19:9989902:C:A	1.54562e-95	-2.60136e-09	-1.63332	2.75152e-15	-2.60136e-09	-1.67824
9990223	chr19:9990223:G:A	1.55755e-95	-2.60136e-09	-1.62563	2.50461e-15	-2.60136e-09	-1.77226
9990302	chr19:9990302:C:G	4.53168e-97	-2.68317	-2.47966	1.52174e-16	-2.09854	-2.47459
9990433	chr19:9990433:T:C	6.15781e-97	-2.71779	-2.13841	1.12333e-16	-2.67338	-2.2033
9990461	chr19:9990461:G:C	8.24135e-96	-2.60136e-09	-2.26217	1.38794e-15	-2.60136e-09	-2.36258
9990601	chr19:9990601:C:T	2.37324e-96	-1.1511	-2.35597	3.74151e-16	-1.26645	-2.40704
9990631	chr19:9990631:C:T	4.72643e-96	-2.81816	-6.54159e-09	1.04831e-15	-2.64322	-6.54159e-09
9990673	chr19:9990673:C:T	2.09949e-95	-2.60136e-09	-1.32705	3.18113e-15	-2.60136e-09	-1.53316
9990724	chr19:9990724:G:A	6.84772e-97	-2.50495	-2.24505	1.6437e-16	-2.30811	-2.18793
9990799	chr19:9990799:G:A	4.7719e-96	-2.80859	-6.54159e-09	1.07917e-15	-2.61421	-6.54159e-09
9991236	chr19:9991236:T:G	9.98647e-96	-2.60136e-09	-2.0701	1.4816e-15	-2.60136e-09	-2.29728
9991441	chr19:9991441:C:G	1.20042e-95	-2.60136e-09	-1.88607	1.86466e-15	-2.60136e-09	-2.06732
9991501	chr19:9991501:C:T	4.67774e-97	-2.71906	-2.41204	1.44251e-16	-2.15962	-2.46697
9991579	chr19:9991579:G:A	1.4692e-95	-1.68403	-6.54159e-09	1.26499e-15	-2.45533	-6.54159e-09
9991640	chr19:9991640:G:T	6.89494e-96	-2.60136e-09	-2.44054	1.33383e-15	-2.60136e-09	-2.40234
9991887	chr19:9991887:G:A	1.27181e-96	-1.99465	-2.13624	4.63411e-16	-1.50887	-1.95066
9991891	chr19:9991891:G:A	2.6912e-96	-0.95812	-2.42322	1.38448e-15	0.0408529	-2.40593
9991939	chr19:9991939:G:A	1.33796e-95	-2.60136e-09	-1.7776	2.809e-15	-2.60136e-09	-1.65757
9992000	chr19:9992000:A:G	2.53825e-96	-0.961818	-2.47804	1.38103e-15	0.0985181	-2.46609
9992089	chr19:9992089:G:C	9.6595e-97	-2.55478	-1.8512	1.202e-16	-2.82628	-1.98272
9992708	chr19:9992708:C:T	3.97614e-97	-2.82445	-2.46916	8.11131e-17	-2.78309	-2.41921
9992907	chr19:9992907:C:T	3.13227e-96	-0.825148	-2.40443	1.65989e-15	0.204624	-2.38827
9992983	chr19:9992983:C:T	4.379e-97	-2.76837	-2.42873	9.18877e-17	-2.62944	-2.44814
9993477	chr19:9993477:C:T	8.93657e-97	-2.6637	-1.82007	1.36546e-16	-2.72171	-1.95978
9993491	chr19:9993491:C:T	6.72179e-96	-2.60136e-09	-2.46598	1.24302e-15	-2.60136e-09	-2.47285
9993596	chr19:9993596:G:C	1.26489e-96	-1.99077	-2.14558	1.76655e-16	-2.1786	-2.24536
9993680	chr19:9993680:G:A	8.46561e-96	-2.60136e-09	-2.23532	1.54883e-15	-2.60136e-09	-2.25289
9993855	chr19:9993855:C:T	4.25163e-97	-2.84154	-2.38507	1.16921e-16	-2.39788	-2.43878
9994003	chr19:9994003:A:G	3.22054e-96	-0.845624	-2.35616	1.44833e-15	0.080756	-2.40074
9994090	chr19:9994090:A:T	4.24112e-95	-0.62392	-6.54159e-09	1.02127e-14	-0.36676	-6.54159e-09
9994342	chr19:9994342:C:T	1.51762e-95	-2.60136e-09	-1.6516	3.67197e-15	-2.60136e-09	-1.38967
9994694	chr19:9994694:C:G	6.84109e-96	-2.60136e-09	-2.44838	1.26274e-15	-2.60136e-09	-2.45711
9995056	chr19:9995056:C:T	6.7806e-96	-2.60136e-09	-2.45727	1.24546e-15	-2.60136e-09	-2.47089
9995058	chr19:9995058:C:T	6.40544e-96	-2.51418	-6.54159e-09	9.22327e-16	-2.77125	-6.54159e-09
9995088	chr19:9995088:A:G	7.46018e-96	-2.36175	-6.54159e-09	2.2746e-15	-1.86859	-6.54159e-09
9995194	chr19:9995194:C:T	8.15758e-96	-2.27238	-6.54159e-09	1.25771e-15	-2.46111	-6.54159e-09
9995837	chr19:9995837:C:T	2.21595e-96	-1.30315	-2.2725	8.51148e-16	-0.529163	-2.3224
9996173	chr19:9996173:G:C	7.74306e-96	-2.60136e-09	-2.32453	1.27785e-15	-2.60136e-09	-2.44522
9996195	chr19:9996195:G:A	3.75843e-96	-1.7527	-1.29463	4.7842e-16	-2.13978	-1.28788
9996347	chr19:9996347:C:A	5.15351e-96	-2.73165	-6.54159e-09	8.5923e-16	-2.84212	-6.54159e-09
9996902	chr19:9996902:G:A	1.08283e-95	-2.60136e-09	-1.98916	1.80801e-15	-2.60136e-09	-2.09817
9996942	chr19:9996942:C:T	4.64792e-96	-2.83491	-6.54159e-09	8.6292e-16	-2.83783	-6.54159e-09
9997036	chr19:9997036:G:A	1.5005e-96	-1.5479	-2.41763	3.20011e-16	-1.37245	-2.45734
9997320	chr19:9997320:C:A	3.43685e-96	-0.933233	-2.20354	7.92757e-16	-0.624123	-2.29851
9997478	chr19:9997478:G:C	8.07239e-96	-2.28288	-6.54159e-09	1.23408e-15	-2.48007	-6.54159e-09
9997959	chr19:9997959:A:G	3.82146e-96	-1.09513	-1.93556	1.21196e-15	-0.533965	-1.96419
9998038	chr19:9998038:G:A	1.38683e-96	-2.12232	-1.92199	2.22057e-16	-2.18317	-2.01204
9998174	chr19:9998174:A:G	8.08255e-97	-2.83831	-1.7459	1.3327e-16	-2.80866	-1.89712
9998185	chr19:9998185:A:G	1.20306e-95	-2.14278	0.258901	3.80686e-15	-1.37356	0.019967
9998419	chr19:9998419:G:A	1.12072e-96	-2.76704	-1.49032	1.42715e-16	-2.84264	-1.79466
9998503	chr19:9998503:A:G	4.21623e-97	-2.83202	-2.40296	8.59581e-17	-2.82424	-2.32005
9998693	chr19:9998693:T:C	5.86663e-96	-2.60205	-6.54159e-09	1.85738e-15	-2.07123	-6.54159e-09
9998704	chr19:9998704:A:T	1.23741e-96	-2.71765	-1.44066	2.6818e-16	-2.80749	-1.19901
9998771	chr19:9998771:A:G	1.65239e-95	-2.60136e-09	-1.56652	3.09085e-15	-2.60136e-09	-1.56195
9998831	chr19:9998831:C:T	8.04932e-96	-2.60136e-09	-2.28574	1.51223e-15	-2.60136e-09	-2.27681
9998916	chr19:9998916:T:C	9.61905e-96	-0.818886	-1.2887	1.57577e-15	-1.13891	-1.09675
9999048	chr19:9999048:CTTTCTCTTTT:C	1.02905e-95	-2.60136e-09	-2.04011	2.40813e-15	-2.60136e-09	-1.81155
9999227	chr19:9999227:A:G	4.39453e-96	-0.859283	-2.03169	4.32792e-16	-1.51141	-2.01648
9999553	chr19:9999553:C:A	4.27968e-97	-2.84229	-2.37775	9.67661e-17	-2.84261	-2.18324
9999560	chr19:9999560:C:T	1.3001e-95	-2.60136e-09	-1.80631	2.49359e-15	-2.60136e-09	-1.77668
9999568	chr19:9999568:C:T	1.31797e-95	-2.60136e-09	-1.79265	3.25954e-15	-2.60136e-09	-1.50881
9999589	chr19:9999589:C:G	4.81189e-96	-2.80024	-6.54159e-09	8.70112e-16	-2.82953	-6.54159e-09
9999795	chr19:9999795:G:C	1.2057e-95	-2.60136e-09	-1.88169	2.85812e-15	-2.60136e-09	-1.64023
9999842	chr19:9999842:T:C	1.94423e-96	-1.48196	-2.22451	3.07821e-16	-1.53785	-2.33079
10000317	chr19:10000317:A:G	6.63575e-96	-2.60136e-09	-2.47886	1.2779e-15	-2.60136e-09	-2.44518
10000389	chr19:10000389:G:A	8.3769e-96	-1.21982	-1.02603	8.5545e-16	-1.91481	-0.931715
10000609	chr19:10000609:T:C	7.08688e-97	-2.70062	-2.01505	1.68145e-16	-2.67305	-1.80028
10000739	chr19:10000739:G:A	2.42476e-94	-1.19577	2.31534	4.51727e-14	-1.53093	2.65103
10000918	chr19:10000918:A:G	1.83858e-94	-1.20006	2.04289	3.33766e-14	-1.54344	2.3609
10001382	chr19:10001382:A:C	4.94486e-97	-2.65803	-2.41753	1.19539e-16	-2.37412	-2.44039
10001472	chr19:10001472:T:A	8.38308e-97	-2.18372	-2.36398	9.91156e-17	-2.69308	-2.30879
10001670	chr19:10001670:T:C	4.0257e-97	-2.84024	-2.44098	1.4051e-16	-2.31318	-2.33969
10001711	chr19:10001711:T:C	1.297e-96	-2.66709	-1.44419	4.02616e-16	-2.33808	-1.26209
10001921	chr19:10001921:G:A	6.1187e-97	-2.81533	-2.04723	1.47664e-16	-2.57787	-2.02534
10001975	chr19:10001975:C:T	4.75219e-96	-2.81272	-6.54159e-09	1.09273e-15	-2.60172	-6.54159e-09
10002012	chr19:10002012:A:G	4.9297e-97	-2.81579	-2.26284	7.5519e-17	-2.81886	-2.45491
10002099	chr19:10002099:C:A	9.00695e-96	-2.60136e-09	-2.17334	1.49285e-15	-2.60136e-09	-2.28971
10002263	chr19:10002263:G:A	7.95845e-96	-2.60136e-09	-2.2971	1.50639e-15	-2.60136e-09	-2.28068
10002572	chr19:10002572:C:G	1.56868e-95	-2.60136e-09	-1.61851	2.88711e-15	-2.60136e-09	-1.63014
10002646	chr19:10002646:C:T	4.01109e-97	-2.84119	-2.44367	1.41398e-16	-2.3301	-2.31647
10002676	chr19:10002676:G:A	5.27584e-96	-0.776813	-1.93138	2.86009e-16	-1.91098	-2.03115
10002741	chr19:10002741:G:A	1.86197e-95	-2.60136e-09	-1.44711	3.27307e-15	-2.60136e-09	-1.50467
10002918	chr19:10002918:C:A	6.99143e-96	-1.61244	-0.814202	1.50048e-15	-1.29051	-0.9941
10002950	chr19:10002950:C:T	3.19044e-96	-2.48694	-0.724237	9.54433e-16	-1.93748	-0.799557
10003352	chr19:10003352:C:T	7.35533e-96	-2.60136e-09	-2.37591	1.43692e-15	-2.60136e-09	-2.3279
10003357	chr19:10003357:C:G	1.5447e-96	-2.74562	-1.19088	3.22151e-16	-2.79369	-1.02944
10003779	chr19:10003779:C:T	8.08368e-96	-2.60136e-09	-2.28148	1.41501e-15	-2.60136e-09	-2.34326
10003995	chr19:10003995:C:A	9.76866e-96	-2.09215	-6.54159e-09	1.65005e-14	0.112991	-6.54159e-09
10004083	chr19:10004083:C:T	7.73661e-96	-2.32537	-6.54159e-09	1.75196e-15	-2.12966	-6.54159e-09
10004217	chr19:10004217:C:T	7.69886e-96	-1.9468	-0.383462	1.68116e-15	-1.72083	-0.450084
10004515	chr19:10004515:A:G	9.37422e-96	-2.04901	-0.0843583	2.93186e-15	-1.54539	-0.0693727
10004532	chr19:10004532:T:C	3.25994e-96	-0.932152	-2.25747	3.58458e-15	0.734824	-2.14858
10004669	chr19:10004669:T:C	7.80109e-97	-2.41921	-2.20044	1.09444e-16	-2.82725	-2.0755
10004904	chr19:10004904:C:T	9.99518e-97	-1.89614	-2.47567	3.31221e-16	-1.32146	-2.47391
10004998	chr19:10004998:G:GCA	1.62557e-96	-1.4642	-2.42127	1.45039e-16	-2.16871	-2.45245
10005155	chr19:10005155:A:G	3.03281e-96	-1.37831	-1.88353	2.02775e-16	-2.29708	-1.98897
10005430	chr19:10005430:G:A	7.15043e-96	-2.60136e-09	-2.40416	1.34183e-15	-2.60136e-09	-2.39636
10005618	chr19:10005618:G:A	6.90318e-96	-2.60136e-09	-2.43935	1.2448e-15	-2.60136e-09	-2.47142
10005956	chr19:10005956:G:A	4.61296e-96	-2.84246	-6.54159e-09	9.34082e-16	-2.75859	-6.54159e-09
10006027	chr19:10006027:A:G	1.79364e-96	-1.39224	-2.39484	1.53414e-16	-2.1332	-2.43181
10006459	chr19:10006459:T:C	1.02472e-96	-1.8878	-2.45911	2.01998e-16	-1.89443	-2.39546
10006566	chr19:10006566:T:C	6.5803e-97	-2.52907	-2.26077	9.93089e-17	-2.84096	-2.15896
10006628	chr19:10006628:C:T	7.96759e-97	-2.11977	-2.47877	2.68728e-16	-1.56153	-2.44292
10006660	chr19:10006660:TC:T	4.61342e-96	-2.84236	-6.54159e-09	9.21182e-16	-2.77249	-6.54159e-09
10006730	chr19:10006730:A:G	4.61333e-96	-2.84238	-6.54159e-09	9.35461e-16	-2.75711	-6.54159e-09
10006736	chr19:10006736:A:G	6.54989e-97	-2.51896	-2.27551	9.75473e-17	-2.83998	-2.17783
10006870	chr19:10006870:G:C	6.63879e-96	-2.60136e-09	-2.4784	1.23681e-15	-2.60136e-09	-2.47786
10006894	chr19:10006894:T:C	1.59185e-95	-2.60136e-09	-1.60385	2.49584e-15	-2.60136e-09	-1.77577
10007097	chr19:10007097:C:G	4.3477e-96	-1.09243	-1.80925	2.61368e-16	-2.11363	-1.9186
10008201	chr19:10008201:C:A	8.44473e-96	-2.60136e-09	-2.23779	1.46461e-15	-2.60136e-09	-2.30881
10008302	chr19:10008302:T:C	2.04297e-96	-2.49487	-1.16206	2.64449e-16	-2.64356	-1.37694
10008471	chr19:10008471:T:A	1.31335e-95	-1.79616	-6.54159e-09	2.97337e-14	0.701884	-6.54159e-09
10008472	chr19:10008472:G:T	9.90656e-96	-2.60136e-09	-2.07813	2.05618e-15	-2.60136e-09	-1.96955
10008737	chr19:10008737:G:A	6.08481e-96	-2.56554	-6.54159e-09	1.30569e-15	-2.42366	-6.54159e-09
10008755	chr19:10008755:G:A	8.71968e-96	-2.60136e-09	-2.20575	1.79081e-15	-2.60136e-09	-2.10773
10009518	chr19:10009518:C:T	5.03927e-97	-2.58941	-2.46725	7.40255e-17	-2.84261	-2.45114
10009822	chr19:10009822:C:G	5.50265e-97	-2.50987	-2.45881	7.54807e-17	-2.83741	-2.43687
10009895	chr19:10009895:A:C	5.31586e-97	-2.53121	-2.47201	7.37846e-17	-2.83988	-2.45712
10010161	chr19:10010161:C:T	1.07233e-95	-2.60136e-09	-1.99891	2.1795e-15	-2.60136e-09	-1.9113
10010211	chr19:10010211:C:G	5.32431e-97	-2.52875	-2.47288	7.36738e-17	-2.84013	-2.45838
10010766	chr19:10010766:C:T	6.62898e-96	-2.60136e-09	-2.47988	1.2413e-15	-2.60136e-09	-2.47424
10010778	chr19:10010778:C:G	9.69722e-97	-2.40749	-1.99459	1.43659e-16	-2.82988	-1.80083
10010828	chr19:10010828:G:A	6.63046e-96	-2.60136e-09	-2.47966	1.24225e-15	-2.60136e-09	-2.47347
10010831	chr19:10010831:G:A	6.6767e-96	-2.60136e-09	-2.47271	1.24274e-15	-2.60136e-09	-2.47308
10011046	chr19:10011046:G:A	5.28755e-97	-2.53328	-2.47528	7.33428e-17	-2.84065	-2.46236
10011056	chr19:10011056:T:C	4.80629e-96	-2.80141	-6.54159e-09	1.07573e-15	-2.6174	-6.54159e-09
10011127	chr19:10011127:G:T	7.78013e-97	-2.14467	-2.47767	2.08199e-16	-1.7833	-2.47636
10011227	chr19:10011227:C:T	5.38505e-97	-2.51771	-2.47258	7.38405e-17	-2.83923	-2.45702
10011699	chr19:10011699:A:G	5.16817e-97	-2.56272	-2.46868	7.59398e-17	-2.82063	-2.44758
10011950	chr19:10011950:C:T	4.80581e-96	-2.8015	-6.54159e-09	1.07633e-15	-2.61684	-6.54159e-09
10012094	chr19:10012094:C:G	7.53626e-96	-2.60136e-09	-2.35161	1.34491e-15	-2.60136e-09	-2.39407
10012117	chr19:10012117:T:C	5.65389e-97	-2.46532	-2.47626	7.78396e-17	-2.78577	-2.45773
10012269	chr19:10012269:TC:T	4.71182e-96	-2.82126	-6.54159e-09	1.01925e-15	-2.67133	-6.54159e-09
10012602	chr19:10012602:C:T	8.51891e-96	-2.60136e-09	-2.22904	1.65801e-15	-2.60136e-09	-2.18478
10012732	chr19:10012732:A:G	7.50397e-96	-2.60136e-09	-2.3559	1.31934e-15	-2.60136e-09	-2.41327
10013577	chr19:10013577:A:G	6.91217e-96	-2.60136e-09	-2.43805	1.31915e-15	-2.60136e-09	-2.41341
10013637	chr19:10013637:T:C	7.77068e-96	-2.60136e-09	-2.32097	1.57564e-15	-2.60136e-09	-2.23573
10013824	chr19:10013824:A:G	1.2448e-95	-2.60136e-09	-1.84977	2.79616e-15	-2.60136e-09	-1.66215
10014189	chr19:10014189:C:G	6.86583e-96	-2.60136e-09	-2.44477	1.26572e-15	-2.60136e-09	-2.45475
10014445	chr19:10014445:A:G	2.27835e-95	0.97438	-2.21967	9.44048e-15	1.89258	-2.33797
10014938	chr19:10014938:C:G	1.21228e-95	0.580364	-2.45661	4.23784e-15	1.23324	-2.47959
10015265	chr19:10015265:A:G	5.77826e-96	-0.240763	-2.37647	6.62308e-16	-0.772202	-2.33022
10015441	chr19:10015441:T:C	3.45498e-95	1.64659	-2.47552	1.81388e-14	2.61292	-2.40526
10015858	chr19:10015858:A:G	4.752e-95	1.93925	-2.44943	3.86845e-14	3.42638	-2.46134
10015967	chr19:10015967:T:A	4.69682e-96	-0.479793	-2.34465	7.90717e-16	-0.459499	-2.46571
10015968	chr19:10015968:AT:A	7.05501e-96	-2.60136e-09	-2.41759	1.27177e-15	-2.60136e-09	-2.44999
10015969	chr19:10015969:T:A	6.63473e-96	-2.60136e-09	-2.47901	1.30198e-15	-2.60136e-09	-2.42651
10016113	chr19:10016113:A:G	4.67573e-97	-2.83145	-2.30008	8.62944e-17	-2.83168	-2.30871
10016233	chr19:10016233:G:A	1.7445e-95	0.891924	-2.4042	6.74184e-15	1.69806	-2.48013
10016391	chr19:10016391:G:A	6.66016e-96	-2.60136e-09	-2.47519	1.26491e-15	-2.60136e-09	-2.4554
10016514	chr19:10016514:G:A	1.60312e-95	0.552451	-2.14924	1.72131e-14	2.23993	-2.08466
10016576	chr19:10016576:A:G	3.21195e-95	1.51307	-2.41494	1.45605e-14	2.45904	-2.47112
10016591	chr19:10016591:G:C	6.71923e-96	-2.60136e-09	-2.46636	1.24417e-15	-2.60136e-09	-2.47193
10016892	chr19:10016892:C:T	4.66258e-97	-2.82931	-2.30504	8.58295e-17	-2.83078	-2.31501
10016992	chr19:10016992:C:T	4.47791e-97	-2.83854	-2.33622	8.26137e-17	-2.83902	-2.34495
10017190	chr19:10017190:T:C	1.28768e-95	-2.60136e-09	-1.81591	3.10918e-15	-2.60136e-09	-1.55604
10017398	chr19:10017398:G:T	9.66927e-96	-2.60136e-09	-2.10238	1.64996e-15	-2.60136e-09	-2.18964
10017445	chr19:10017445:G:A	2.80784e-96	-1.56358	-1.77534	1.66181e-15	-0.223485	-1.959
10017513	chr19:10017513:G:A	2.33919e-95	1.23319	-2.45213	1.07364e-14	2.15039	-2.46715
10017660	chr19:10017660:T:C	1.97051e-94	-2.60136e-09	0.91213	1.62793e-14	-2.60136e-09	0.0994949
10017670	chr19:10017670:C:T	7.04558e-96	-2.60136e-09	-2.41893	1.26855e-15	-2.60136e-09	-2.45252
10017791	chr19:10017791:G:A	4.95149e-96	-2.77164	-6.54159e-09	1.02086e-15	-2.66975	-6.54159e-09
10017898	chr19:10017898:G:A	7.57961e-96	-2.60136e-09	-2.34587	1.36826e-15	-2.60136e-09	-2.37686
10017923	chr19:10017923:G:A	6.71569e-96	-2.60136e-09	-2.46688	1.36525e-15	-2.60136e-09	-2.37906
10018007	chr19:10018007:G:A	2.76839e-95	1.40129	-2.45177	1.29316e-14	2.33692	-2.46765
10018015	chr19:10018015:A:G	8.68873e-96	0.269852	-2.47916	1.45295e-15	0.121694	-2.4385
10018151	chr19:10018151:A:G	3.01186e-95	1.47556	-2.44175	1.40031e-14	2.42771	-2.47883
10018165	chr19:10018165:G:A	2.11509e-95	1.12918	-2.44883	9.39773e-15	2.01967	-2.4696
10018586	chr19:10018586:T:C	3.15219e-95	1.51549	-2.43614	1.47728e-14	2.48048	-2.47809
10018876	chr19:10018876:C:G	4.61817e-97	-2.83446	-2.30946	7.60471e-17	-2.84074	-2.42606
10018879	chr19:10018879:C:T	1.82029e-95	-2.60136e-09	-1.46975	3.85606e-15	-2.60136e-09	-1.34075
10019257	chr19:10019257:C:T	9.71819e-97	-2.0566	-2.34332	1.29986e-16	-2.40143	-2.3293
10019397	chr19:10019397:C:T	6.62969e-96	-2.60136e-09	-2.47977	1.48243e-15	-2.60136e-09	-2.29671
10019565	chr19:10019565:G:A	6.72726e-96	-2.60136e-09	-2.46516	1.35916e-15	-2.60136e-09	-2.38353
10019754	chr19:10019754:T:C	7.02134e-97	-2.32377	-2.40119	1.00059e-16	-2.52722	-2.46517
10019883	chr19:10019883:G:T	9.43792e-97	-2.03258	-2.3966	1.25261e-16	-2.3861	-2.38165
10020048	chr19:10020048:G:A	7.47211e-95	2.40134	-2.45891	4.72002e-14	3.61933	-2.45533
10020368	chr19:10020368:G:GAAA	6.97703e-96	-2.60136e-09	-2.42871	1.28926e-15	-2.60136e-09	-2.43633
10020432	chr19:10020432:G:A	9.63005e-96	-2.60136e-09	-2.10644	1.55338e-15	-2.60136e-09	-2.24996
10020725	chr19:10020725:T:C	5.09449e-97	-2.67405	-2.37171	1.00848e-16	-2.65754	-2.327
10021017	chr19:10021017:T:G	1.42025e-95	0.734987	-2.4529	1.30661e-14	2.17296	-2.29334
10021080	chr19:10021080:C:T	5.14639e-97	-2.60783	-2.4278	9.30404e-17	-2.75466	-2.31046
10021176	chr19:10021176:A:T	7.48484e-96	-2.60136e-09	-2.35845	1.267e-15	-2.60136e-09	-2.45375
10021324	chr19:10021324:G:A	5.13318e-97	-2.63108	-2.40711	9.35328e-17	-2.77021	-2.28963
10021599	chr19:10021599:G:A	3.25354e-94	-2.60136e-09	1.41358	2.56818e-14	-2.60136e-09	0.555387
10021614	chr19:10021614:C:T	1.47133e-95	0.467402	-2.14998	1.50759e-14	2.12235	-2.09965
10021642	chr19:10021642:T:C	7.4501e-96	-2.3631	-6.54159e-09	1.82589e-15	-2.08833	-6.54159e-09
10021986	chr19:10021986:C:T	1.06461e-96	-2.28444	-2.02429	1.36904e-16	-2.45991	-2.21896
10022061	chr19:10022061:AAG:A	8.5136e-96	0.247775	-2.47744	6.39307e-15	1.58188	-2.41707
10022117	chr19:10022117:C:T	4.49364e-95	1.8385	-2.40459	3.28062e-14	3.03191	-2.23169
10022130	chr19:10022130:C:T	2.22114e-95	-2.60136e-09	-1.27072	3.7774e-15	-2.60136e-09	-1.36136
10022166	chr19:10022166:C:G	1.08469e-95	-2.60136e-09	-1.98746	1.80622e-15	-2.60136e-09	-2.09916
10022183	chr19:10022183:T:A	4.22814e-95	1.78097	-2.40796	2.89624e-14	2.90886	-2.23325
10022464	chr19:10022464:C:T	5.81747e-97	-2.43336	-2.47969	9.3308e-17	-2.59239	-2.46985
10023174	chr19:10023174:G:C	6.62645e-96	-2.60136e-09	-2.48026	1.23371e-15	-2.60136e-09	-2.48037
10023598	chr19:10023598:C:T	4.63617e-96	-2.83744	-6.54159e-09	8.7449e-16	-2.82451	-6.54159e-09
10023751	chr19:10023751:A:G	1.6581e-95	0.812864	-2.37594	9.72897e-15	1.83805	-2.25334
10023912	chr19:10023912:C:T	6.63436e-97	-2.30161	-2.48004	2.89832e-16	-1.46952	-2.45934
10023914	chr19:10023914:G:A	7.07821e-97	-2.78947	-1.92742	1.05519e-16	-2.84226	-2.097
10024185	chr19:10024185:C:T	1.74619e-96	-1.60179	-2.2121	3.14808e-16	-1.74132	-2.10487
10024483	chr19:10024483:A:G	6.71254e-96	-2.60136e-09	-2.46735	1.23953e-15	-2.60136e-09	-2.47567
10024502	chr19:10024502:T:C	7.35705e-96	-2.60136e-09	-2.37567	1.34026e-15	-2.60136e-09	-2.39754
10024608	chr19:10024608:T:C	4.19142e-97	-2.79333	-2.44755	7.27435e-17	-2.83214	-2.47908
10024891	chr19:10024891:T:C	1.13583e-95	-2.60136e-09	-1.94139	1.6981e-15	-2.60136e-09	-2.16089
10024959	chr19:10024959:G:A	6.66248e-96	-2.60136e-09	-2.47484	1.25258e-15	-2.60136e-09	-2.46519
10025184	chr19:10025184:C:T	9.07153e-96	-2.60136e-09	-2.16619	2.28698e-15	-2.60136e-09	-1.86316
10025396	chr19:10025396:G:A	4.68093e-97	-2.6529	-2.47752	8.68228e-17	-2.67826	-2.45602
10025525	chr19:10025525:C:T	2.89767e-96	-2.83442	-0.473	4.72467e-16	-2.82406	-0.616122
10025593	chr19:10025593:A:T	2.87043e-96	-2.83046	-0.486406	4.44718e-16	-2.76814	-0.732571
10025714	chr19:10025714:C:G	1.38299e-96	-2.5873	-1.45979	2.02979e-16	-2.44381	-1.84124
10025872	chr19:10025872:C:T	9.45581e-96	-2.60136e-09	-2.1247	1.8204e-15	-2.60136e-09	-2.09134
10025880	chr19:10025880:G:A	4.5221e-97	-2.68618	-2.47876	8.41059e-17	-2.70826	-2.45782
10026069	chr19:10026069:C:T	8.18341e-97	-2.11419	-2.45762	3.39125e-16	-1.29597	-2.47582
10026987	chr19:10026987:A:G	2.74781e-96	-2.46652	-0.894007	8.56661e-16	-2.24382	-0.60129
10027130	chr19:10027130:C:A	8.47769e-97	-2.83689	-1.69959	1.9357e-16	-2.82986	-1.50266
10027209	chr19:10027209:T:C	1.05228e-95	-2.60136e-09	-2.01778	2.18039e-15	-2.60136e-09	-1.91089
10027247	chr19:10027247:C:A	4.34816e-97	-2.75044	-2.45372	8.51097e-17	-2.69818	-2.45603
10027279	chr19:10027279:G:C	4.18846e-96	-2.08439	-0.854608	6.2967e-16	-1.99903	-1.15393
10027672	chr19:10027672:G:T	7.91637e-96	-2.60136e-09	-2.3024	1.44839e-15	-2.60136e-09	-2.31994
10028022	chr19:10028022:T:A	6.92987e-97	-2.81582	-1.92226	1.49165e-16	-2.84197	-1.75113
10028025	chr19:10028025:T:C	6.84081e-97	-2.82016	-1.93085	1.4807e-16	-2.84112	-1.75935
10028264	chr19:10028264:T:C	9.09743e-96	-2.60136e-09	-2.16334	1.77392e-15	-2.60136e-09	-2.1172
10028364	chr19:10028364:CTTTT:C	7.48187e-96	-2.35885	-6.54159e-09	1.58012e-15	-2.2329	-6.54159e-09
10028885	chr19:10028885:G:A	3.35189e-96	-2.82871	-0.3331	5.07081e-16	-2.76384	-0.605638
10028951	chr19:10028951:C:T	9.66708e-96	-2.60136e-09	-2.1026	1.81037e-15	-2.60136e-09	-2.09687
10029144	chr19:10029144:T:A	5.46234e-96	-2.67345	-6.54159e-09	1.17933e-15	-2.52545	-6.54159e-09
10029499	chr19:10029499:G:A	1.2809e-96	-2.54546	-1.57831	1.91264e-16	-2.39275	-1.95175
10029664	chr19:10029664:C:T	4.3123e-97	-2.74014	-2.4723	7.63386e-17	-2.79508	-2.46789
10029667	chr19:10029667:A:G	4.34899e-97	-2.73909	-2.46488	7.70666e-17	-2.79416	-2.45932
10029763	chr19:10029763:A:G	4.22362e-97	-2.78138	-2.45185	7.62833e-17	-2.81759	-2.4461
10029783	chr19:10029783:A:T	6.72934e-97	-2.5062	-2.26124	1.03834e-16	-2.60571	-2.34965
10029838	chr19:10029838:T:C	1.49084e-96	-2.55034	-1.42165	2.13777e-16	-2.39986	-1.83336
10030253	chr19:10030253:T:C	4.7232e-97	-2.64187	-2.47956	9.75659e-17	-2.55992	-2.4577
10030344	chr19:10030344:T:C	1.68402e-95	-2.60136e-09	-1.54756	2.56307e-15	-2.60136e-09	-1.74919
10031243	chr19:10031243:T:A	1.0306e-96	-2.78789	-1.5533	1.6751e-16	-2.84115	-1.63596
10031752	chr19:10031752:A:G	1.11379e-95	-2.60136e-09	-1.96098	1.69137e-15	-2.60136e-09	-2.16486
10031995	chr19:10031995:G:A	3.86871e-96	-2.28339	-0.735026	5.43357e-16	-2.33747	-0.962916
10032024	chr19:10032024:C:A	4.07671e-97	-2.84078	-2.42785	7.78299e-17	-2.8168	-2.42683
10032128	chr19:10032128:C:T	6.64176e-96	-2.60136e-09	-2.47795	1.32913e-15	-2.60136e-09	-2.40587
10032263	chr19:10032263:A:G	9.78004e-96	-2.60136e-09	-2.09099	1.53044e-15	-2.60136e-09	-2.26484
10032598	chr19:10032598:C:A	1.92701e-95	-2.60136e-09	-1.41278	3.73099e-15	-2.60136e-09	-1.37372
10032599	chr19:10032599:G:A	4.82249e-97	-2.83844	-2.26218	8.28016e-17	-2.81397	-2.36774
10032687	chr19:10032687:G:A	1.32413e-95	-2.60136e-09	-1.78799	1.96214e-15	-2.60136e-09	-2.01636
10032872	chr19:10032872:A:G	2.3856e-95	-2.60136e-09	-1.19929	4.69254e-15	-2.60136e-09	-1.14442
10032880	chr19:10032880:C:T	9.63798e-96	-2.60136e-09	-2.10562	1.71737e-15	-2.60136e-09	-2.1496
10033036	chr19:10033036:T:C	1.39363e-95	-2.60136e-09	-1.73683	2.33358e-15	-2.60136e-09	-1.84299
10033113	chr19:10033113:G:A	6.87253e-96	-2.60136e-09	-2.4438	1.2464e-15	-2.60136e-09	-2.47014
10033164	chr19:10033164:G:A	9.75918e-96	-2.60136e-09	-2.09312	3.38586e-15	-2.60136e-09	-1.47079
10033234	chr19:10033234:G:C	1.03189e-95	-2.60136e-09	-2.03736	1.56874e-15	-2.60136e-09	-2.24012
10033394	chr19:10033394:T:C	8.52486e-96	-2.60136e-09	-2.22835	1.31506e-15	-2.60136e-09	-2.41652
10033476	chr19:10033476:G:A	1.66164e-95	-2.60136e-09	-1.56094	2.98535e-15	-2.60136e-09	-1.59668
10033767	chr19:10033767:G:GTCACAAGGCACGATA	1.77515e-96	-1.67625	-2.12119	1.67678e-16	-2.50417	-1.97194
10033868	chr19:10033868:T:C	2.59111e-95	-2.60136e-09	-1.11666	4.39742e-15	-2.60136e-09	-1.20938
10033950	chr19:10033950:T:A	1.6756e-96	-1.86564	-1.98952	2.00019e-16	-2.38892	-1.91083
10033962	chr19:10033962:G:A	6.38728e-96	-2.32543	-0.191596	9.89588e-16	-2.23558	-0.465284
10034091	chr19:10034091:G:A	9.51131e-97	-1.94181	-2.47962	1.4946e-16	-2.12638	-2.46474
10034189	chr19:10034189:C:A	2.36489e-95	-2.60136e-09	-1.20801	4.42222e-15	-2.60136e-09	-1.20375
10034641	chr19:10034641:A:G	1.19279e-95	-2.60136e-09	-1.89245	2.16173e-15	-2.60136e-09	-1.91949
10034874	chr19:10034874:A:G	8.79698e-97	-2.22309	-2.27641	1.23087e-16	-2.62485	-2.16041
10035289	chr19:10035289:G:A	2.55999e-96	-1.68739	-1.74394	1.03928e-15	-0.497498	-2.15437
10035308	chr19:10035308:G:A	2.56166e-96	-1.69012	-1.74055	1.03794e-15	-0.501245	-2.15192
10035728	chr19:10035728:A:C	2.89655e-95	-2.60136e-09	-1.00523	6.82753e-15	-2.60136e-09	-0.769433
10035975	chr19:10035975:T:C	1.09131e-96	-2.1141	-2.16985	1.81957e-16	-2.21191	-2.18248
10036369	chr19:10036369:C:T	8.30907e-96	-2.60136e-09	-2.25398	1.28224e-15	-2.60136e-09	-2.44179
10036522	chr19:10036522:A:G	4.71773e-96	-2.82	-6.54159e-09	8.87897e-16	-2.8093	-6.54159e-09
10036639	chr19:10036639:T:A	8.97544e-96	-2.60136e-09	-2.17684	1.32559e-15	-2.60136e-09	-2.40854
10037191	chr19:10037191:AT:A	4.94646e-96	-2.77266	-6.54159e-09	1.00793e-15	-2.68249	-6.54159e-09
10037241	chr19:10037241:C:T	1.53434e-95	-2.60136e-09	-1.64065	2.07588e-15	-2.60136e-09	-1.96001
10037279	chr19:10037279:G:A	3.65301e-95	-2.60136e-09	-0.773194	8.61194e-15	-2.60136e-09	-0.537247
10037318	chr19:10037318:T:C	4.87008e-96	-2.78822	-6.54159e-09	9.35927e-16	-2.75662	-6.54159e-09
10037442	chr19:10037442:G:A	5.17077e-97	-2.58303	-2.44786	9.46673e-17	-2.68675	-2.36103
10037688	chr19:10037688:G:A	1.24322e-95	-0.835868	-1.01517	1.30859e-15	-1.0491	-1.37235
10038037	chr19:10038037:T:C	5.91218e-96	-0.849275	-1.74504	1.23918e-15	-0.642606	-1.83334
10038198	chr19:10038198:C:A	7.87659e-96	-2.60136e-09	-2.30744	1.26546e-15	-2.60136e-09	-2.45496
10038199	chr19:10038199:C:A	7.87659e-96	-2.60136e-09	-2.30744	1.26546e-15	-2.60136e-09	-2.45496
10038396	chr19:10038396:A:G	6.62976e-96	-2.60136e-09	-2.47976	1.26356e-15	-2.60136e-09	-2.45646
10038455	chr19:10038455:G:T	5.20886e-97	-2.54764	-2.47592	8.69147e-17	-2.66171	-2.47151
10038531	chr19:10038531:G:A	4.91916e-97	-2.65582	-2.42496	9.40248e-17	-2.73903	-2.31557
10038547	chr19:10038547:A:G	1.69315e-96	-1.76815	-2.07659	1.78236e-16	-2.3606	-2.05444
10038793	chr19:10038793:T:C	8.12821e-96	-2.60136e-09	-2.27599	1.612e-15	-2.60136e-09	-2.21292
10038875	chr19:10038875:CTT:C	7.89066e-96	-2.60136e-09	-2.30565	1.26714e-15	-2.60136e-09	-2.45363
10039348	chr19:10039348:C:T	9.93936e-97	-1.89733	-2.48009	3.1874e-16	-1.3609	-2.47288
10039988	chr19:10039988:G:A	5.08586e-96	-2.74487	-6.54159e-09	8.99739e-16	-2.79605	-6.54159e-09
10040801	chr19:10040801:C:G	9.01667e-97	-2.03868	-2.43617	4.71651e-16	-0.989216	-2.4527
10040843	chr19:10040843:A:G	1.00295e-96	-1.98169	-2.3867	7.77732e-16	-0.903424	-2.03835
10041045	chr19:10041045:A:G	8.69195e-97	-2.06409	-2.44743	4.58847e-16	-1.02925	-2.44018
10041311	chr19:10041311:C:T	6.74053e-96	-2.60136e-09	-2.46319	1.26953e-15	-2.60136e-09	-2.45175
10041334	chr19:10041334:C:CT	1.44598e-96	-1.92132	-2.08122	1.60281e-16	-2.46007	-2.06115
10041757	chr19:10041757:C:T	4.61416e-96	-2.8422	-6.54159e-09	1.08026e-15	-2.61319	-6.54159e-09
10041812	chr19:10041812:G:T	4.85267e-96	-2.7918	-6.54159e-09	9.42206e-16	-2.74993	-6.54159e-09
10042222	chr19:10042222:G:A	7.62941e-96	-2.60136e-09	-2.33932	1.25352e-15	-2.60136e-09	-2.46444
10042378	chr19:10042378:G:A	6.62568e-96	-2.60136e-09	-2.48038	1.25475e-15	-2.60136e-09	-2.46346
10042464	chr19:10042464:T:C	6.66482e-96	-2.60136e-09	-2.47449	1.23398e-15	-2.60136e-09	-2.48015
10042582	chr19:10042582:G:A	6.66455e-96	-2.60136e-09	-2.47453	1.23398e-15	-2.60136e-09	-2.48015
10043102	chr19:10043102:A:G	7.50056e-96	-2.60136e-09	-2.35635	1.26645e-15	-2.60136e-09	-2.45418
10043111	chr19:10043111:C:T	7.38028e-96	-2.60136e-09	-2.37252	1.46075e-15	-2.60136e-09	-2.31144
10043169	chr19:10043169:G:A	1.32986e-95	-2.60136e-09	-1.78368	1.87993e-15	-2.60136e-09	-2.05916
10043346	chr19:10043346:T:C	8.42263e-96	-0.334317	-1.90609	1.00416e-15	-0.538023	-2.14822
10043389	chr19:10043389:C:T	6.72114e-96	-2.46607	-6.54159e-09	1.28922e-15	-2.43636	-6.54159e-09
10043575	chr19:10043575:A:T	8.98627e-96	-2.60136e-09	-2.17563	1.5523e-15	-2.60136e-09	-2.25066
10043997	chr19:10043997:T:C	7.31203e-97	-2.27126	-2.41314	7.67158e-17	-2.78046	-2.47759
10044063	chr19:10044063:ACC:A	8.38076e-96	-2.60136e-09	-2.24539	1.72483e-15	-2.60136e-09	-2.14527
10044069	chr19:10044069:A:G	8.38076e-96	-2.60136e-09	-2.24539	1.72483e-15	-2.60136e-09	-2.14527
10045045	chr19:10045045:C:G	5.01187e-96	-2.75952	-6.54159e-09	9.09898e-16	-2.78482	-6.54159e-09
10045053	chr19:10045053:C:G	7.04529e-96	-2.41897	-6.54159e-09	9.75874e-16	-2.71482	-6.54159e-09
10045180	chr19:10045180:G:A	4.38313e-97	-2.72588	-2.47028	8.01208e-17	-2.80755	-2.40707
10045723	chr19:10045723:T:C	7.62928e-96	-2.60136e-09	-2.33934	1.84746e-15	-2.60136e-09	-2.07658
10045863	chr19:10045863:C:T	4.56795e-97	-2.78601	-2.36884	8.98799e-17	-2.77078	-2.3289
10046222	chr19:10046222:C:T	4.90171e-97	-2.72124	-2.36309	9.89595e-17	-2.8036	-2.19984
10046543	chr19:10046543:T:G	8.87303e-97	-2.50811	-1.98279	1.23575e-16	-2.75677	-2.02453
10046990	chr19:10046990:A:G	4.82308e-96	-2.79792	-6.54159e-09	8.6591e-16	-2.83437	-6.54159e-09
10047067	chr19:10047067:C:T	8.98786e-96	-1.49493	-0.68053	1.7225e-15	-1.20474	-0.941879
10047130	chr19:10047130:C:T	9.59291e-97	-1.93257	-2.48032	6.27966e-16	-0.841498	-2.31417
10047348	chr19:10047348:A:C	8.00006e-96	-2.60136e-09	-2.29188	1.30759e-15	-2.60136e-09	-2.42221
10047733	chr19:10047733:A:C	4.02542e-97	-2.81569	-2.4656	8.16456e-17	-2.71655	-2.47921
10047816	chr19:10047816:G:A	2.88638e-95	-2.60136e-09	-1.00874	6.70746e-15	-2.60136e-09	-0.787177
10047825	chr19:10047825:C:T	1.25475e-96	-1.76903	-2.37537	2.50759e-16	-1.7231	-2.35056
10048082	chr19:10048082:C:T	4.5058e-97	-2.70381	-2.46474	8.34649e-17	-2.79619	-2.37753
10048813	chr19:10048813:G:A	8.59064e-96	-2.60136e-09	-2.22066	1.36643e-15	-2.60136e-09	-2.3782
10048889	chr19:10048889:A:AG	3.98754e-97	-2.82421	-2.46653	8.26793e-17	-2.71443	-2.46876
10049100	chr19:10049100:G:A	7.17059e-96	-2.60136e-09	-2.40134	1.49207e-15	-2.60136e-09	-2.29023
10049198	chr19:10049198:A:G	1.00326e-95	-2.60136e-09	-2.06549	2.10238e-15	-2.60136e-09	-1.94733
10049287	chr19:10049287:C:T	6.46781e-96	-2.50449	-6.54159e-09	1.05092e-15	-2.64073	-6.54159e-09
10049514	chr19:10049514:T:A	4.81534e-96	-2.79952	-6.54159e-09	8.73632e-16	-2.82549	-6.54159e-09
10049653	chr19:10049653:A:G	1.0287e-95	-2.04045	-6.54159e-09	5.51908e-15	-0.982185	-6.54159e-09
10049744	chr19:10049744:C:A	2.59743e-96	-1.67548	-1.74133	7.29837e-16	-1.10377	-1.90156
10049902	chr19:10049902:C:T	4.74771e-97	-2.73338	-2.38288	9.4082e-17	-2.82049	-2.23349
10050207	chr19:10050207:T:C	7.02407e-96	-2.60136e-09	-2.42199	1.34727e-15	-2.60136e-09	-2.39232
10050245	chr19:10050245:G:A	8.82472e-96	-0.886253	-1.30752	9.96189e-16	-1.07116	-1.62305
10051095	chr19:10051095:A:G	1.31025e-95	-2.60136e-09	-1.79853	1.81412e-15	-2.60136e-09	-2.0948
10051511	chr19:10051511:G:A	4.98618e-96	-2.76466	-6.54159e-09	8.94536e-16	-2.80185	-6.54159e-09
10051574	chr19:10051574:A:T	1.11069e-95	-2.60136e-09	-1.96377	1.87091e-15	-2.60136e-09	-2.06397
10052161	chr19:10052161:G:T	5.81358e-97	-2.58652	-2.3272	2.35983e-16	-1.79508	-2.33931
10052596	chr19:10052596:A:C	9.01462e-96	-2.60136e-09	-2.17248	1.90199e-15	-2.60136e-09	-2.0475
10053372	chr19:10053372:G:A	5.40876e-96	-2.68331	-6.54159e-09	8.82465e-16	-2.81543	-6.54159e-09
10053478	chr19:10053478:G:C	4.8693e-96	-2.78838	-6.54159e-09	8.61345e-16	-2.83966	-6.54159e-09
10053820	chr19:10053820:G:A	5.47118e-97	-2.70337	-2.27106	1.3256e-16	-2.49788	-2.21324
10053927	chr19:10053927:T:C	4.56468e-97	-2.69377	-2.4618	9.00463e-17	-2.75476	-2.34307
10054173	chr19:10054173:G:A	5.28257e-97	-2.62855	-2.38095	2.06334e-16	-1.87794	-2.39072
10054335	chr19:10054335:A:G	5.3709e-97	-2.51996	-2.47296	1.01269e-16	-2.60381	-2.37656
10054797	chr19:10054797:G:A	5.49321e-97	-2.50735	-2.46305	1.0587e-16	-2.59239	-2.34355
10054829	chr19:10054829:C:A	1.11223e-95	-2.60136e-09	-1.96238	2.39334e-15	-2.60136e-09	-1.81771
10054989	chr19:10054989:C:T	1.01065e-95	-2.60136e-09	-2.05815	2.18486e-15	-2.60136e-09	-1.90885
10054990	chr19:10054990:T:C	5.19893e-97	-2.57179	-2.45367	1.02566e-16	-2.64823	-2.31942
10054997	chr19:10054997:A:T	3.95903e-97	-2.81755	-2.48036	9.73956e-17	-2.5544	-2.46497
10055168	chr19:10055168:G:A	6.62294e-97	-2.46832	-2.31506	1.44055e-16	-2.56038	-2.06757
10055178	chr19:10055178:T:C	5.43142e-97	-2.52656	-2.45516	1.06349e-16	-2.60969	-2.32174
10055191	chr19:10055191:C:T	5.32012e-96	-0.98649	-1.71334	5.07607e-16	-1.30357	-2.06487
10055256	chr19:10055256:A:G	6.03277e-97	-2.76698	-2.10973	1.02398e-16	-2.8401	-2.12919
10055438	chr19:10055438:A:G	6.27475e-97	-2.49012	-2.34726	1.33926e-16	-2.57908	-2.12178
10055557	chr19:10055557:C:T	5.48142e-97	-2.51667	-2.45589	1.07052e-16	-2.60127	-2.32357
10055577	chr19:10055577:T:C	5.43155e-97	-2.52889	-2.45281	1.06518e-16	-2.61332	-2.31651
10055699	chr19:10055699:G:A	4.71561e-96	-1.05645	-1.764	4.6029e-16	-1.36492	-2.10137
10056083	chr19:10056083:G:A	5.64653e-97	-2.49887	-2.44401	1.11854e-16	-2.58729	-2.29367
10056363	chr19:10056363:T:TC	3.9342e-97	-2.82433	-2.47988	9.50191e-17	-2.57411	-2.46996
10056693	chr19:10056693:G:A	9.31256e-96	-2.60136e-09	-2.13997	1.60735e-15	-2.60136e-09	-2.21581
10056968	chr19:10056968:G:A	9.12255e-97	-1.98309	-2.48008	4.67555e-16	-0.990701	-2.45993
10056995	chr19:10056995:T:C	4.58095e-97	-2.67262	-2.47938	8.23846e-17	-2.7519	-2.43486
10057134	chr19:10057134:C:T	7.52014e-96	-2.60136e-09	-2.35375	1.44063e-15	-2.60136e-09	-2.32532
10057206	chr19:10057206:G:A	8.52988e-96	-2.60136e-09	-2.22776	1.82756e-15	-2.60136e-09	-2.08742
10057625	chr19:10057625:C:T	4.30065e-97	-2.73936	-2.47579	8.25092e-17	-2.80042	-2.38482
10057638	chr19:10057638:G:T	4.78394e-97	-2.62862	-2.48004	8.36724e-17	-2.72492	-2.44633
10057720	chr19:10057720:A:G	4.68063e-96	-2.8279	-6.54159e-09	8.60555e-16	-2.84057	-6.54159e-09
10057806	chr19:10057806:T:C	6.7539e-96	-2.60136e-09	-2.46121	1.25684e-15	-2.60136e-09	-2.4618
10057922	chr19:10057922:C:T	1.03335e-95	-2.60136e-09	-2.03594	1.52864e-15	-2.60136e-09	-2.26602
10058027	chr19:10058027:G:T	4.73416e-97	-2.65364	-2.46548	8.89648e-17	-2.73713	-2.37278
10058532	chr19:10058532:G:A	1.17181e-96	-2.11362	-2.09916	2.79514e-16	-1.79438	-2.17072
10058569	chr19:10058569:A:G	4.86194e-97	-2.65561	-2.43687	9.71449e-17	-2.7412	-2.28075
10058629	chr19:10058629:A:G	1.82929e-95	-2.60136e-09	-1.46482	3.16542e-15	-2.60136e-09	-1.53811
10058801	chr19:10058801:G:A	6.12346e-97	-2.52549	-2.3363	1.26131e-16	-2.51085	-2.24998
10059294	chr19:10059294:A:G	1.13581e-95	-2.60136e-09	-1.9414	1.66736e-15	-2.60136e-09	-2.17916
10059422	chr19:10059422:G:A	4.73171e-96	-2.81704	-6.54159e-09	8.66187e-16	-2.83405	-6.54159e-09
10059461	chr19:10059461:C:A	7.88829e-96	-2.60136e-09	-2.30595	1.37116e-15	-2.60136e-09	-2.37474
10059879	chr19:10059879:C:T	5.06926e-97	-2.62597	-2.42475	1.01776e-16	-2.71924	-2.25614
10059889	chr19:10059889:AT:A	6.83093e-97	-2.27537	-2.47709	2.94316e-16	-1.44242	-2.47108
10059925	chr19:10059925:G:A	7.39587e-97	-2.54725	-2.12574	1.5374e-16	-2.52909	-2.0338
10059969	chr19:10059969:T:C	3.44811e-95	-2.60136e-09	-0.830919	6.201e-15	-2.60136e-09	-0.865687
10060052	chr19:10060052:G:A	6.8921e-97	-2.26416	-2.47938	3.02012e-16	-1.41953	-2.46815
10060082	chr19:10060082:T:C	6.64051e-97	-2.30141	-2.47931	2.89965e-16	-1.47724	-2.45115
10060124	chr19:10060124:T:G	3.9612e-97	-2.81929	-2.47808	1.0179e-16	-2.5193	-2.45594
10060164	chr19:10060164:T:C	1.00123e-96	-2.16145	-2.20865	3.76314e-16	-1.22041	-2.44732
10060308	chr19:10060308:C:T	1.00639e-96	-2.19342	-2.17154	3.64853e-16	-1.26497	-2.43369
10060400	chr19:10060400:C:T	4.73713e-97	-2.64225	-2.47624	8.774e-17	-2.73049	-2.39328
10060422	chr19:10060422:G:A	4.41989e-97	-2.71482	-2.47298	8.37464e-17	-2.78305	-2.38731
10060632	chr19:10060632:G:A	6.76377e-97	-2.28618	-2.47615	2.97636e-16	-1.46546	-2.43682
10060645	chr19:10060645:G:A	9.69746e-97	-2.13667	-2.26538	3.828e-16	-1.1862	-2.46444
10060737	chr19:10060737:G:A	4.79166e-97	-2.63168	-2.47535	8.84513e-17	-2.7255	-2.3902
10060786	chr19:10060786:C:T	6.96277e-97	-2.2592	-2.47414	3.07594e-16	-1.43236	-2.43701
10060815	chr19:10060815:A:G	4.90543e-97	-2.60407	-2.4795	8.80548e-17	-2.70573	-2.41446
10060855	chr19:10060855:C:G	3.94111e-97	-2.8243	-2.47816	9.73784e-17	-2.54405	-2.4755
10060891	chr19:10060891:C:T	6.96923e-96	-2.60136e-09	-2.42983	1.33473e-15	-2.60136e-09	-2.40166
10061002	chr19:10061002:A:T	8.71486e-96	-2.60136e-09	-2.2063	1.39481e-15	-2.60136e-09	-2.35764
10061582	chr19:10061582:G:A	1.15844e-96	-1.98057	-2.24369	6.1482e-16	-0.996853	-2.17997
10061751	chr19:10061751:G:T	5.07156e-97	-2.673	-2.37726	7.63001e-17	-2.83881	-2.42467
10061793	chr19:10061793:G:A	1.25364e-95	-2.60136e-09	-1.84269	2.59633e-15	-2.60136e-09	-1.7363
10061840	chr19:10061840:T:C	7.56091e-97	-2.66955	-1.98138	3.55472e-16	-2.07806	-1.64664
10061842	chr19:10061842:T:C	7.63825e-96	-2.60136e-09	-2.33816	1.2794e-15	-2.60136e-09	-2.44401
10062222	chr19:10062222:G:A	4.70446e-96	-2.82282	-6.54159e-09	9.08579e-16	-2.78627	-6.54159e-09
10062393	chr19:10062393:A:G	6.92917e-96	-2.60136e-09	-2.43559	1.28539e-15	-2.60136e-09	-2.43933
10062593	chr19:10062593:C:A	8.19286e-97	-2.16872	-2.40193	3.39252e-16	-1.29452	-2.47688
10062920	chr19:10062920:T:A	7.86747e-97	-2.82329	-1.78789	1.56397e-16	-2.83767	-1.70808
10063276	chr19:10063276:G:A	5.95554e-97	-2.49644	-2.39315	2.86725e-16	-1.4696	-2.47003
10063633	chr19:10063633:GTTGTTTT:G	7.2443e-96	-2.60136e-09	-2.39112	1.42345e-15	-2.60136e-09	-2.33732
10063682	chr19:10063682:G:C	1.08779e-95	-2.60136e-09	-1.98459	2.06082e-15	-2.60136e-09	-1.96729
10063683	chr19:10063683:A:T	6.67482e-96	-2.60136e-09	-2.47299	1.23431e-15	-2.60136e-09	-2.47988
10063757	chr19:10063757:T:C	6.64689e-96	-2.60136e-09	-2.47718	1.25937e-15	-2.60136e-09	-2.45979
10064012	chr19:10064012:G:C	7.04305e-96	-2.60136e-09	-2.41929	1.28682e-15	-2.60136e-09	-2.43823
10064102	chr19:10064102:C:T	1.05918e-95	-2.60136e-09	-2.01125	2.05448e-15	-2.60136e-09	-1.97038
10065260	chr19:10065260:G:C	2.07552e-96	-2.47553	-1.16559	3.02228e-16	-2.07882	-1.80815
10065433	chr19:10065433:G:A	2.38081e-95	-2.60136e-09	-1.2013	3.75609e-15	-2.60136e-09	-1.36702
10065537	chr19:10065537:C:T	9.22596e-97	-2.16763	-2.28426	7.44535e-16	-0.888281	-2.09711
10065940	chr19:10065940:C:T	5.91691e-96	-2.59352	-6.54159e-09	8.62597e-16	-2.8382	-6.54159e-09
10065987	chr19:10065987:G:A	6.93655e-97	-2.74248	-1.99463	1.44486e-16	-2.39632	-2.22865
10066302	chr19:10066302:G:A	8.47181e-96	-2.23459	-6.54159e-09	4.59691e-15	-1.16501	-6.54159e-09
10067265	chr19:10067265:C:A	1.97136e-95	-2.60136e-09	-1.39002	4.30161e-15	-2.60136e-09	-1.23141
10067317	chr19:10067317:C:A	1.23929e-95	-2.60136e-09	-1.85421	1.96872e-15	-2.60136e-09	-2.01301
10067387	chr19:10067387:G:T	8.33123e-96	-2.09089	-0.16043	8.2179e-16	-2.0423	-0.844366
10067456	chr19:10067456:A:G	2.57177e-96	-2.76103	-0.665711	3.232e-16	-2.74361	-1.07627
10067495	chr19:10067495:G:C	9.19236e-97	-2.20127	-2.25427	7.19903e-16	-0.951384	-2.06765
10067819	chr19:10067819:G:A	6.72427e-96	-2.60136e-09	-2.46561	1.30087e-15	-2.60136e-09	-2.42736
10068075	chr19:10068075:A:G	1.06084e-96	-2.70011	-1.61216	2.20466e-16	-2.36408	-1.83833
10068257	chr19:10068257:C:T	4.6337e-96	-2.83798	-6.54159e-09	8.58836e-16	-2.84257	-6.54159e-09
10068372	chr19:10068372:G:A	4.2864e-97	-2.74857	-2.4699	8.43836e-17	-2.6824	-2.48038
10068403	chr19:10068403:G:A	7.17802e-96	-2.60136e-09	-2.40031	1.50979e-15	-2.60136e-09	-2.27843
10068584	chr19:10068584:C:T	8.79977e-96	-2.19661	-6.54159e-09	4.89206e-15	-1.10278	-6.54159e-09
10068614	chr19:10068614:A:T	1.83398e-95	-1.46226	-6.54159e-09	2.55876e-15	-1.75087	-6.54159e-09
10068981	chr19:10068981:G:A	9.47861e-97	-2.70479	-1.72009	1.99498e-16	-2.37163	-1.93072
10069017	chr19:10069017:C:T	4.50605e-95	-2.60136e-09	-0.563326	6.31547e-15	-2.60136e-09	-0.847395
10069275	chr19:10069275:T:C	6.65388e-96	-2.60136e-09	-2.47613	1.23422e-15	-2.60136e-09	-2.47995
10069496	chr19:10069496:A:G	1.45376e-95	-2.60136e-09	-1.69459	4.55311e-15	-2.60136e-09	-1.17459
10070119	chr19:10070119:A:G	9.52432e-97	-2.73316	-1.68691	1.94614e-16	-2.42807	-1.89906
10070671	chr19:10070671:A:G	4.91039e-97	-2.74019	-2.34237	1.19705e-16	-2.40977	-2.40335
10071003	chr19:10071003:G:A	2.46429e-95	-2.60136e-09	-1.16684	3.83436e-15	-2.60136e-09	-1.3464
10071236	chr19:10071236:G:A	3.93474e-97	-2.83751	-2.46656	7.28185e-17	-2.83992	-2.47026
10071293	chr19:10071293:G:C	1.18999e-95	-2.60136e-09	-1.8948	2.85778e-15	-2.60136e-09	-1.64035
10071783	chr19:10071783:T:G	8.4804e-97	-2.32458	-2.21158	1.1976e-16	-2.49698	-2.31568
10071889	chr19:10071889:G:A	2.00068e-96	-2.5067	-1.17114	1.13811e-15	-1.55468	-1.00635
10072379	chr19:10072379:T:C	6.73354e-97	-2.74132	-2.0255	1.43455e-16	-2.76626	-1.86587
10072413	chr19:10072413:T:C	9.33113e-97	-2.34009	-2.10047	1.25885e-16	-2.4625	-2.30028
10072684	chr19:10072684:G:C	2.23745e-95	-2.60136e-09	-1.26341	4.81545e-15	-2.60136e-09	-1.11857
10072878	chr19:10072878:G:C	2.79361e-96	-2.82356	-0.520439	3.67307e-16	-2.65867	-1.03328
10073140	chr19:10073140:G:A	5.05517e-97	-2.78427	-2.26924	1.06581e-16	-2.80428	-2.12497
10073358	chr19:10073358:T:C	4.3817e-97	-2.78986	-2.40662	8.76868e-17	-2.80999	-2.31439
10073597	chr19:10073597:T:C	2.09297e-96	-2.79677	-0.835983	4.72289e-16	-2.78449	-0.656069
10073683	chr19:10073683:C:T	4.80036e-96	-2.80264	-6.54159e-09	8.7429e-16	-2.82474	-6.54159e-09
10073746	chr19:10073746:C:G	4.77134e-97	-2.78689	-2.3244	9.95882e-17	-2.80597	-2.19114
10074542	chr19:10074542:T:G	1.108e-95	-2.60136e-09	-1.96619	1.52091e-15	-2.60136e-09	-2.27109
10075076	chr19:10075076:TCAC:T	2.01152e-96	-2.39907	-1.27337	1.18763e-15	-1.37927	-1.13917
10075107	chr19:10075107:A:G	6.93741e-96	-2.60136e-09	-2.4344	1.2567e-15	-2.60136e-09	-2.46191
10075210	chr19:10075210:G:A	1.11556e-95	-2.60136e-09	-1.95939	1.51882e-15	-2.60136e-09	-2.27246
10075248	chr19:10075248:G:A	6.61544e-96	-2.48193	-6.54159e-09	1.14877e-15	-2.5517	-6.54159e-09
10075257	chr19:10075257:T:C	9.1134e-96	-2.60136e-09	-2.16159	2.16864e-15	-2.60136e-09	-1.9163
10075266	chr19:10075266:A:G	6.8884e-96	-2.60136e-09	-2.44149	1.2505e-15	-2.60136e-09	-2.46685
10075319	chr19:10075319:C:T	5.57097e-96	-2.84011	0.186347	7.27823e-16	-2.71598	-0.29211
10075657	chr19:10075657:AGT:A	2.69892e-96	-2.84256	-0.535924	4.11919e-16	-2.70414	-0.873182
10075795	chr19:10075795:T:C	3.043e-96	-2.83964	-0.41885	4.57479e-16	-2.73737	-0.735047
10076412	chr19:10076412:T:A	3.47415e-96	-2.42275	-0.703236	1.74143e-15	-1.42526	-0.710425
10076727	chr19:10076727:G:T	2.7206e-96	-2.42271	-0.947773	1.77298e-15	-1.40843	-0.7093
10076913	chr19:10076913:T:C	5.21797e-97	-2.80561	-2.2162	1.12237e-16	-2.82175	-2.05579
10077549	chr19:10077549:A:C	7.28414e-96	-2.60136e-09	-2.38563	1.27317e-15	-2.60136e-09	-2.44889
10077615	chr19:10077615:T:C	4.61737e-96	-2.84151	-6.54159e-09	8.59847e-16	-2.8414	-6.54159e-09
10077888	chr19:10077888:G:C	7.8384e-97	-2.21766	-2.39722	1.21907e-16	-2.36818	-2.42671
10078006	chr19:10078006:T:C	1.05546e-96	-2.30919	-2.00816	1.7338e-16	-2.18987	-2.25279
10078171	chr19:10078171:A:G	4.8618e-97	-2.82083	-2.27168	9.74094e-17	-2.65465	-2.36458
10078634	chr19:10078634:A:G	1.66643e-96	-2.8418	-1.01885	2.72718e-16	-2.66479	-1.32493
10078645	chr19:10078645:G:A	1.63242e-96	-2.29434	-1.58693	1.03532e-15	-1.15891	-1.49677
10078723	chr19:10078723:G:T	4.90385e-97	-2.80141	-2.28249	1.03802e-16	-2.81809	-2.13758
10079438	chr19:10079438:C:T	1.07491e-95	-2.60136e-09	-1.99651	1.58606e-15	-2.60136e-09	-2.22915
10079708	chr19:10079708:G:T	6.65836e-96	-2.60136e-09	-2.47546	1.29275e-15	-2.60136e-09	-2.43363
10080150	chr19:10080150:G:A	5.62509e-97	-2.60976	-2.33692	8.47178e-17	-2.68607	-2.47275
10080339	chr19:10080339:A:G	6.74714e-96	-2.46221	-6.54159e-09	3.38168e-15	-1.47203	-6.54159e-09
10080726	chr19:10080726:G:A	6.6099e-96	-2.48276	-6.54159e-09	3.23417e-15	-1.51662	-6.54159e-09
10082158	chr19:10082158:C:T	1.83687e-96	-2.77385	-0.989416	3.5769e-16	-2.6711	-1.04739
10082182	chr19:10082182:C:T	1.14693e-95	-2.60136e-09	-1.93166	1.62287e-15	-2.60136e-09	-2.2062
10082450	chr19:10082450:A:G	7.45266e-96	-2.60136e-09	-2.36276	1.27508e-15	-2.60136e-09	-2.44739
10082464	chr19:10082464:C:G	1.05549e-95	-2.60136e-09	-2.01474	2.52231e-15	-2.60136e-09	-1.76522
10082649	chr19:10082649:C:T	9.52876e-97	-2.2885	-2.1311	1.22762e-16	-2.41587	-2.37203
10082952	chr19:10082952:A:C	9.00094e-97	-2.53399	-1.9426	3.83599e-16	-1.61393	-2.03463
10083124	chr19:10083124:G:C	7.24286e-96	-2.60136e-09	-2.39132	1.52672e-15	-2.60136e-09	-2.26727
10083211	chr19:10083211:A:C	8.73589e-96	-2.60136e-09	-2.20389	1.79364e-15	-2.60136e-09	-2.10615
10083216	chr19:10083216:G:A	9.84141e-96	-2.60136e-09	-2.08473	1.48457e-15	-2.60136e-09	-2.29527
10083222	chr19:10083222:T:C	5.1094e-96	-2.74025	-6.54159e-09	1.33102e-15	-2.40445	-6.54159e-09
10084208	chr19:10084208:C:T	1.76935e-96	-1.32342	-2.4773	2.20913e-16	-1.73713	-2.46325
10085674	chr19:10085674:G:A	4.97521e-96	-2.76686	-6.54159e-09	8.92062e-16	-2.80462	-6.54159e-09
10086755	chr19:10086755:T:A	4.62896e-97	-2.83978	-2.3018	8.86994e-17	-2.78492	-2.32798
10087765	chr19:10087765:A:G	5.55057e-97	-2.54878	-2.41124	8.29748e-17	-2.71649	-2.46312
10088428	chr19:10088428:T:G	7.41632e-96	-2.60136e-09	-2.36765	1.31708e-15	-2.60136e-09	-2.41498
10088991	chr19:10088991:T:TA	6.37213e-97	-2.77606	-2.04593	1.28982e-16	-2.63214	-2.10634
10089637	chr19:10089637:C:T	6.62565e-96	-2.60136e-09	-2.48038	1.26018e-15	-2.60136e-09	-2.45914
10089830	chr19:10089830:C:T	1.24407e-95	-2.60136e-09	-1.85036	1.61593e-15	-2.60136e-09	-2.21049
10090423	chr19:10090423:C:A	8.0791e-96	-2.60136e-09	-2.28205	1.3814e-15	-2.60136e-09	-2.3673
10090702	chr19:10090702:A:C	8.75918e-97	-2.44309	-2.06073	1.59028e-16	-2.46968	-2.05939
10090717	chr19:10090717:C:T	6.93097e-96	-2.60136e-09	-2.43533	1.28794e-15	-2.60136e-09	-2.43735
10090895	chr19:10090895:A:G	4.97429e-97	-2.82681	-2.24282	8.16792e-17	-2.78593	-2.40942
10091021	chr19:10091021:G:C	4.78608e-96	-2.80562	-6.54159e-09	9.623e-16	-2.72883	-6.54159e-09
10091772	chr19:10091772:G:A	1.06615e-95	-2.60136e-09	-2.00469	1.9421e-15	-2.60136e-09	-2.02663
10091869	chr19:10091869:T:C	1.62494e-95	-2.60136e-09	-1.58327	1.78082e-15	-2.60136e-09	-2.11332
10092495	chr19:10092495:A:G	4.31978e-97	-2.74558	-2.46513	8.5065e-17	-2.67726	-2.47748
10095327	chr19:10095327:G:A	6.91306e-96	-2.60136e-09	-2.43792	1.24666e-15	-2.60136e-09	-2.46993
10096680	chr19:10096680:C:T	7.80642e-96	-2.60136e-09	-2.31638	1.50704e-15	-2.60136e-09	-2.28025
10096909	chr19:10096909:C:T	2.06064e-95	-2.60136e-09	-1.34573	2.0716e-15	-2.60136e-09	-1.96208
10097015	chr19:10097015:C:T	6.63897e-96	-2.60136e-09	-2.47837	1.25585e-15	-2.60136e-09	-2.46258
10097332	chr19:10097332:C:T	3.93618e-97	-2.82977	-2.47393	7.3701e-17	-2.83596	-2.46218
10097439	chr19:10097439:A:G	4.55354e-97	-2.67798	-2.48004	7.44075e-17	-2.81135	-2.47725
10097453	chr19:10097453:C:A	7.26095e-96	-2.60136e-09	-2.38882	1.26687e-15	-2.60136e-09	-2.45385
10098682	chr19:10098682:G:C	1.60063e-95	-2.60136e-09	-1.59835	1.76235e-15	-2.60136e-09	-2.12375
10098936	chr19:10098936:G:A	7.44364e-97	-2.72685	-1.9397	1.46637e-16	-2.59961	-2.01059
10099001	chr19:10099001:G:A	6.74135e-96	-2.60136e-09	-2.46307	1.31417e-15	-2.60136e-09	-2.41719
10099035	chr19:10099035:C:T	3.87302e-97	-2.84146	-2.47843	9.13136e-17	-2.63941	-2.44445
10099073	chr19:10099073:A:G	9.96705e-97	-1.93608	-2.43855	6.16259e-16	-0.69778	-2.47671
10100831	chr19:10100831:G:A	4.77518e-97	-2.63364	-2.47684	7.74831e-17	-2.79364	-2.45445
10101623	chr19:10101623:C:G	9.02917e-96	-2.17087	-6.54159e-09	1.81225e-15	-2.09583	-6.54159e-09
10101885	chr19:10101885:C:T	1.39581e-95	-1.73527	-6.54159e-09	2.54098e-15	-1.75785	-6.54159e-09
10102345	chr19:10102345:A:G	8.08691e-96	-2.60136e-09	-2.28109	1.48892e-15	-2.60136e-09	-2.29234
10102478	chr19:10102478:G:A	8.87825e-97	-2.63884	-1.85147	1.69545e-16	-2.5075	-1.95753
10102735	chr19:10102735:G:A	6.65612e-96	-2.60136e-09	-2.4758	1.24057e-15	-2.60136e-09	-2.47483
10103449	chr19:10103449:G:A	5.28187e-96	-2.70705	-6.54159e-09	1.10165e-15	-2.59359	-6.54159e-09
10103476	chr19:10103476:G:A	6.83936e-96	-2.44864	-6.54159e-09	8.68794e-16	-2.83105	-6.54159e-09
10103890	chr19:10103890:C:T	1.88288e-95	-2.60136e-09	-1.43594	1.75845e-15	-2.60136e-09	-2.12597
10103891	chr19:10103891:G:A	1.95985e-95	-2.60136e-09	-1.39588	1.8104e-15	-2.60136e-09	-2.09685
10103946	chr19:10103946:T:A	8.44611e-96	-2.60136e-09	-2.23763	1.46218e-15	-2.60136e-09	-2.31047
10103993	chr19:10103993:T:C	7.03292e-96	-2.60136e-09	-2.42073	1.2475e-15	-2.60136e-09	-2.46926
10104234	chr19:10104234:T:C	5.17868e-96	-2.72678	-6.54159e-09	8.64774e-16	-2.83568	-6.54159e-09
10104348	chr19:10104348:A:G	8.83072e-96	-2.60136e-09	-2.19309	1.44394e-15	-2.60136e-09	-2.32302
10104536	chr19:10104536:A:G	5.03019e-96	-2.75587	-6.54159e-09	9.42327e-16	-2.7498	-6.54159e-09
10104595	chr19:10104595:A:G	2.59588e-96	-2.82509	-0.592321	2.28287e-16	-2.60225	-1.5653
10104631	chr19:10104631:T:C	8.27596e-96	-2.60136e-09	-2.25798	1.64003e-15	-2.60136e-09	-2.19568
10104910	chr19:10104910:C:T	4.06813e-97	-2.83032	-2.44042	8.26823e-17	-2.70344	-2.47971
10105354	chr19:10105354:A:C	2.27311e-95	-2.60136e-09	-1.2476	2.88318e-15	-2.60136e-09	-1.6315
10105511	chr19:10105511:G:A	1.0874e-96	-2.82646	-1.46108	1.93061e-16	-2.16214	-2.173
10106159	chr19:10106159:G:T	9.59137e-97	-2.11316	-2.2999	2.1311e-16	-2.17833	-2.05801
10106301	chr19:10106301:T:A	6.62565e-96	-2.60136e-09	-2.48038	1.26113e-15	-2.60136e-09	-2.45839
10106423	chr19:10106423:G:A	7.62638e-96	-2.60136e-09	-2.33972	1.68188e-15	-2.60136e-09	-2.17048
10106662	chr19:10106662:C:T	2.38602e-95	-2.60136e-09	-1.19912	2.10052e-15	-2.60136e-09	-1.94821
10106787	chr19:10106787:A:G	6.6677e-96	-2.60136e-09	-2.47406	1.23964e-15	-2.60136e-09	-2.47557
10107354	chr19:10107354:C:T	7.97542e-96	-2.83591	0.540946	3.39801e-16	-2.72034	-1.04945
10107715	chr19:10107715:C:T	4.65228e-96	-2.83397	-6.54159e-09	9.7976e-16	-2.71084	-6.54159e-09
10107732	chr19:10107732:G:A	8.55111e-97	-2.37464	-2.15321	2.26883e-16	-1.69638	-2.47734
10107733	chr19:10107733:G:C	3.53226e-95	-2.60136e-09	-0.806807	5.33893e-15	-2.60136e-09	-1.01537
10107758	chr19:10107758:C:T	4.583e-97	-2.7449	-2.40667	1.03127e-16	-2.49175	-2.47044
10108400	chr19:10108400:T:C	4.60497e-97	-2.68895	-2.45783	1.07481e-16	-2.44126	-2.47959
10108401	chr19:10108401:G:A	8.63943e-96	-2.21499	-6.54159e-09	1.53549e-15	-2.26155	-6.54159e-09
10108849	chr19:10108849:C:T	2.71407e-95	-2.60136e-09	-1.0703	3.44676e-15	-2.60136e-09	-1.45296
10108934	chr19:10108934:C:T	1.17743e-95	-2.60136e-09	-1.90541	1.39578e-15	-2.60136e-09	-2.35694
10109001	chr19:10109001:T:G	6.63667e-96	-2.60136e-09	-2.47872	1.27973e-15	-2.60136e-09	-2.44375
10109201	chr19:10109201:T:C	1.2874e-95	-2.60136e-09	-1.81613	1.59699e-15	-2.60136e-09	-2.22227
10109408	chr19:10109408:G:T	1.17638e-96	-2.00706	-2.20183	2.69815e-16	-2.06768	-1.93273
10110038	chr19:10110038:C:T	8.37385e-97	-2.12348	-2.42532	2.68286e-16	-1.5562	-2.44989
10110273	chr19:10110273:G:A	4.61815e-96	-2.84134	-6.54159e-09	8.59552e-16	-2.84174	-6.54159e-09
10110435	chr19:10110435:T:C	4.66405e-96	-2.83145	-6.54159e-09	1.35085e-15	-2.38966	-6.54159e-09
10110475	chr19:10110475:C:G	4.60401e-97	-2.66928	-2.47771	1.28275e-16	-2.2824	-2.46157
10110966	chr19:10110966:A:G	1.19418e-95	-2.60136e-09	-1.89129	1.47893e-15	-2.60136e-09	-2.29908
10111174	chr19:10111174:C:T	3.36285e-95	-2.60136e-09	-0.855956	4.37617e-15	-2.60136e-09	-1.21422
10111200	chr19:10111200:C:T	6.05126e-96	-2.57106	-6.54159e-09	1.28565e-15	-2.43913	-6.54159e-09
10111529	chr19:10111529:G:A	9.56529e-97	-2.14277	-2.27301	2.13754e-16	-2.20454	-2.02878
10111903	chr19:10111903:G:A	7.89489e-96	-2.60136e-09	-2.30512	1.85266e-15	-2.60136e-09	-2.07378
10112159	chr19:10112159:T:A	4.34973e-97	-2.75496	-2.44884	1.01412e-16	-2.49875	-2.48021
10112416	chr19:10112416:G:T	9.17962e-97	-2.3351	-2.12183	1.11171e-16	-2.55126	-2.33583
10112506	chr19:10112506:A:G	6.70572e-96	-2.60136e-09	-2.46837	1.29581e-15	-2.60136e-09	-2.43126
10112612	chr19:10112612:A:G	6.76013e-96	-2.60136e-09	-2.46029	1.23411e-15	-2.60136e-09	-2.48005
10112619	chr19:10112619:C:T	6.64217e-96	-2.60136e-09	-2.47789	1.23388e-15	-2.60136e-09	-2.48024
10112620	chr19:10112620:G:A	7.20213e-97	-2.55445	-2.14509	3.99515e-16	-1.27313	-2.33476
10112623	chr19:10112623:C:T	6.70136e-96	-2.60136e-09	-2.46902	1.23718e-15	-2.60136e-09	-2.47756
10113455	chr19:10113455:T:G	1.28549e-95	-2.34064	0.523041	2.46198e-15	-0.770429	-1.019
10113754	chr19:10113754:C:A	7.35084e-96	-2.60136e-09	-2.37652	1.65877e-15	-2.60136e-09	-2.18432
10113850	chr19:10113850:C:T	4.30234e-97	-2.75038	-2.46438	1.02008e-16	-2.49511	-2.47799
10113872	chr19:10113872:G:A	6.14546e-97	-2.59735	-2.26085	3.40567e-16	-1.36679	-2.40075
10114261	chr19:10114261:G:A	1.67011e-94	-2.60136e-09	0.746726	1.79445e-14	-2.60136e-09	0.196885
10114659	chr19:10114659:G:A	4.79427e-96	-2.80391	-6.54159e-09	9.54938e-16	-2.73651	-6.54159e-09
10114767	chr19:10114767:C:T	3.1846e-95	-2.60136e-09	-0.910421	3.93047e-15	-2.60136e-09	-1.32164
10114803	chr19:10114803:G:A	5.81198e-96	-2.61141	-6.54159e-09	1.37007e-15	-2.37554	-6.54159e-09
10115006	chr19:10115006:G:C	7.34983e-96	-2.20332	-0.173335	1.02677e-15	-1.4515	-1.21248
10115101	chr19:10115101:A:G	4.42262e-97	-2.7223	-2.46489	1.09896e-16	-2.4209	-2.47772
10115224	chr19:10115224:C:T	7.04596e-96	-2.60136e-09	-2.41888	1.26096e-15	-2.60136e-09	-2.45852
10115580	chr19:10115580:A:G	7.68854e-97	-2.8311	-1.80309	1.272e-16	-2.71611	-2.03628
10115845	chr19:10115845:G:T	1.68684e-94	-2.60136e-09	0.756693	1.81345e-14	-2.60136e-09	0.207421
10115948	chr19:10115948:GCGT:G	9.83696e-97	-2.00663	-2.38114	3.4588e-16	-1.44086	-2.31119
10116025	chr19:10116025:C:T	6.62645e-96	-2.60136e-09	-2.48026	1.26328e-15	-2.60136e-09	-2.45668
10116447	chr19:10116447:C:A	4.12699e-97	-2.83178	-2.42458	1.34878e-16	-2.44419	-2.24959
10116473	chr19:10116473:C:T	9.06987e-97	-2.48678	-1.98217	5.0105e-16	-1.15531	-2.22614
10116520	chr19:10116520:A:G	3.74793e-95	-2.60136e-09	-0.747543	4.42107e-15	-2.60136e-09	-1.20402
10116528	chr19:10116528:T:C	8.31039e-97	-2.84037	-1.71604	1.11186e-16	-2.80039	-2.08656
10116624	chr19:10116624:T:C	6.62573e-96	-2.60136e-09	-2.48037	1.26246e-15	-2.60136e-09	-2.45734
10118339	chr19:10118339:G:A	1.23795e-95	-1.85529	-6.54159e-09	8.65733e-16	-2.83458	-6.54159e-09
10119356	chr19:10119356:C:T	2.55034e-96	-2.63065	-0.804456	3.2833e-16	-2.08795	-1.71618
10120736	chr19:10120736:G:A	6.66334e-96	-2.60136e-09	-2.47471	1.29344e-15	-2.60136e-09	-2.43309
10120894	chr19:10120894:C:G	6.6355e-96	-2.60136e-09	-2.4789	1.2751e-15	-2.60136e-09	-2.44737
10121508	chr19:10121508:G:A	4.57279e-97	-2.67415	-2.47964	1.18017e-16	-2.35745	-2.46987
10121663	chr19:10121663:C:T	8.34405e-97	-2.78841	-1.76395	1.21496e-16	-2.61718	-2.18109
10121816	chr19:10121816:T:A	4.43468e-97	-2.84236	-2.3421	1.15195e-16	-2.43473	-2.4168
10122685	chr19:10122685:A:G	6.63096e-96	-2.60136e-09	-2.47958	1.25201e-15	-2.60136e-09	-2.46564
10122946	chr19:10122946:T:C	4.62065e-96	-2.8408	-6.54159e-09	1.69021e-15	-2.16554	-6.54159e-09
10123189	chr19:10123189:A:G	7.58214e-96	-2.60136e-09	-2.34554	1.4989e-15	-2.60136e-09	-2.28567
10123606	chr19:10123606:T:C	7.36485e-97	-2.22161	-2.45558	1.85392e-16	-1.92132	-2.45436
10123698	chr19:10123698:G:A	1.72038e-96	-1.76036	-2.06843	2.00355e-16	-2.14558	-2.15248
10123795	chr19:10123795:C:T	6.81675e-96	-2.60136e-09	-2.45195	1.24328e-15	-2.60136e-09	-2.47265
10123905	chr19:10123905:C:T	7.59148e-96	-2.60136e-09	-2.3443	1.35278e-15	-2.60136e-09	-2.38823
10123934	chr19:10123934:G:C	7.90613e-97	-2.30032	-2.30596	2.60296e-16	-1.82635	-2.20999
10124350	chr19:10124350:G:A	1.65951e-95	-2.60136e-09	-1.56222	2.56019e-15	-2.60136e-09	-1.75031
10124423	chr19:10124423:G:C	7.45294e-97	-2.26743	-2.39788	1.178e-16	-2.35118	-2.47798
10124451	chr19:10124451:C:T	5.01436e-95	-0.456439	-6.54159e-09	3.11299e-15	-1.55481	-6.54159e-09
10125341	chr19:10125341:C:T	4.70577e-96	-2.82254	-6.54159e-09	9.77071e-16	-2.71359	-6.54159e-09
10126028	chr19:10126028:C:T	6.89813e-96	-2.60136e-09	-2.44008	1.24689e-15	-2.60136e-09	-2.46974
10126048	chr19:10126048:C:T	7.19732e-97	-2.23858	-2.46162	9.25968e-17	-2.63393	-2.43597
10126168	chr19:10126168:A:G	4.65888e-97	-2.6834	-2.45174	1.03667e-16	-2.4864	-2.47057
10126509	chr19:10126509:A:G	7.49184e-97	-2.45947	-2.20063	2.4202e-16	-1.99012	-2.11901
10126745	chr19:10126745:C:T	8.78282e-96	-2.60136e-09	-2.19853	1.44435e-15	-2.60136e-09	-2.32273
10126751	chr19:10126751:T:C	6.89563e-97	-2.29174	-2.45129	9.17948e-17	-2.66485	-2.41374
10126845	chr19:10126845:A:G	9.44228e-96	-2.60136e-09	-2.12613	1.4538e-15	-2.60136e-09	-2.31622
10126950	chr19:10126950:G:A	1.36903e-95	-2.60136e-09	-1.75464	1.54633e-15	-2.60136e-09	-2.25451
10127216	chr19:10127216:C:T	4.55518e-97	-2.76908	-2.38857	8.98144e-17	-2.76224	-2.33817
10127588	chr19:10127588:T:G	6.34978e-97	-2.3504	-2.47509	8.51209e-17	-2.69969	-2.45439
10127708	chr19:10127708:T:A	9.79985e-96	-2.60136e-09	-2.08896	1.5242e-15	-2.60136e-09	-2.26893
10129267	chr19:10129267:T:C	6.45932e-97	-2.50313	-2.30526	8.02427e-17	-2.7385	-2.4746
10129283	chr19:10129283:CAG:C	6.7524e-96	-2.60136e-09	-2.46143	1.23491e-15	-2.60136e-09	-2.4794
10129565	chr19:10129565:T:A	1.42932e-96	-1.92923	-2.0849	9.08661e-17	-2.69047	-2.3983
10129639	chr19:10129639:A:G	3.87621e-95	-2.60136e-09	-0.713889	4.8137e-15	-2.60136e-09	-1.11893
10130769	chr19:10130769:A:G	7.43019e-96	-2.60136e-09	-2.36578	1.33062e-15	-2.60136e-09	-2.40475
10130990	chr19:10130990:G:A	4.79735e-96	-2.80327	-6.54159e-09	1.0997e-15	-2.59536	-6.54159e-09
10131268	chr19:10131268:C:T	1.03291e-96	-2.62379	-1.71517	1.61834e-16	-2.42963	-2.08195
10132366	chr19:10132366:A:C	5.73169e-94	1.97985	-6.54159e-09	4.55118e-13	3.43016	-6.54159e-09
10132377	chr19:10132377:G:A	5.83767e-94	1.99817	-6.54159e-09	4.69076e-13	3.46037	-6.54159e-09
10132573	chr19:10132573:C:T	7.83764e-96	-2.60136e-09	-2.31239	1.36708e-15	-2.60136e-09	-2.37772
10132815	chr19:10132815:G:A	1.07687e-95	-2.60136e-09	-1.99469	1.7583e-15	-2.60136e-09	-2.12605
10133855	chr19:10133855:C:T	1.16237e-95	-2.60136e-09	-1.91829	2.39185e-15	-2.60136e-09	-1.81833
10133878	chr19:10133878:G:A	9.51761e-97	-2.34465	-2.07613	3.17228e-16	-1.90282	-1.93571
10134105	chr19:10134105:G:A	2.55208e-95	-2.60136e-09	-1.13184	4.79701e-15	-2.60136e-09	-1.1224
10134401	chr19:10134401:A:T	2.38708e-95	-2.60136e-09	-1.19867	1.82974e-15	-2.60136e-09	-2.08622
10134742	chr19:10134742:C:T	1.30561e-95	-2.60136e-09	-1.80208	2.69289e-15	-2.60136e-09	-1.69978
10135083	chr19:10135083:A:G	1.46489e-95	-2.60136e-09	-1.68697	1.68693e-15	-2.60136e-09	-2.16749
10135353	chr19:10135353:G:A	5.03554e-97	-2.64984	-2.40756	1.08553e-16	-2.43526	-2.47565
10135909	chr19:10135909:G:A	6.863e-96	-2.60136e-09	-2.44519	1.31949e-15	-2.60136e-09	-2.41315
10135921	chr19:10135921:G:C	7.34933e-96	-2.60136e-09	-2.37672	1.31911e-15	-2.60136e-09	-2.41344
10136008	chr19:10136008:T:TGC	7.85635e-96	-2.60136e-09	-2.31001	1.8042e-15	-2.60136e-09	-2.10028
10136178	chr19:10136178:G:A	1.07526e-95	-2.60136e-09	-1.99618	1.75621e-15	-2.60136e-09	-2.12724
10136342	chr19:10136342:G:A	5.79885e-96	-2.61367	-6.54159e-09	1.65998e-15	-2.18359	-6.54159e-09
10136593	chr19:10136593:G:A	6.96896e-97	-2.25358	-2.47887	8.84874e-17	-2.64668	-2.46861
10137042	chr19:10137042:C:T	1.23527e-95	-1.85746	-6.54159e-09	6.6376e-15	-0.797647	-6.54159e-09
10137596	chr19:10137596:A:C	8.91245e-96	-2.60136e-09	-2.18388	1.47333e-15	-2.60136e-09	-2.30287
10138213	chr19:10138213:G:A	2.42132e-95	-2.60136e-09	-1.18443	1.85983e-15	-2.60136e-09	-2.06991
10138754	chr19:10138754:C:T	6.68367e-96	-2.60136e-09	-2.47166	1.23382e-15	-2.60136e-09	-2.48028
10139250	chr19:10139250:T:C	7.34879e-96	-2.60136e-09	-2.3768	1.31896e-15	-2.60136e-09	-2.41356
10139286	chr19:10139286:C:T	4.61959e-96	-2.84102	-6.54159e-09	9.98649e-16	-2.69175	-6.54159e-09
10139437	chr19:10139437:C:T	6.89964e-96	-2.43986	-6.54159e-09	1.62352e-15	-2.2058	-6.54159e-09
10139456	chr19:10139456:C:T	7.34933e-96	-2.60136e-09	-2.37672	1.31911e-15	-2.60136e-09	-2.41344
10139685	chr19:10139685:G:A	4.95341e-96	-2.77126	-6.54159e-09	1.15298e-15	-2.54805	-6.54159e-09
10140691	chr19:10140691:G:C	1.29472e-95	-2.60136e-09	-1.81046	2.69873e-15	-2.60136e-09	-1.69762
10141322	chr19:10141322:A:G	1.33599e-95	-2.60136e-09	-1.77907	2.77681e-15	-2.60136e-09	-1.66909
10141701	chr19:10141701:A:G	1.0794e-95	-2.60136e-09	-1.99234	1.76216e-15	-2.60136e-09	-2.12386
10141897	chr19:10141897:G:A	1.37961e-95	-2.60136e-09	-1.74695	2.16586e-15	-2.60136e-09	-1.91758
10142508	chr19:10142508:A:G	1.17342e-96	-1.97917	-2.23223	4.21633e-16	-1.14739	-2.40663
10142669	chr19:10142669:G:A	1.42998e-96	-1.83826	-2.17541	5.17603e-16	-0.970326	-2.37862
10143412	chr19:10143412:C:T	5.25908e-96	-2.71138	-6.54159e-09	1.90977e-15	-2.04341	-6.54159e-09
10143439	chr19:10143439:G:A	1.31175e-95	-2.60136e-09	-1.79738	2.73219e-15	-2.60136e-09	-1.68529
10143558	chr19:10143558:C:T	4.82845e-96	-2.79681	-6.54159e-09	9.07816e-16	-2.78711	-6.54159e-09
10144297	chr19:10144297:A:T	4.38437e-95	-2.60136e-09	-0.590699	5.38452e-15	-2.60136e-09	-1.00687
10144436	chr19:10144436:C:G	8.78584e-97	-2.08167	-2.41911	9.92594e-17	-2.60921	-2.39121
10144693	chr19:10144693:G:A	9.66848e-96	-2.60136e-09	-2.10246	2.54961e-15	-2.60136e-09	-1.75446
10144842	chr19:10144842:G:A	5.7375e-97	-2.66613	-2.26076	1.07623e-16	-2.4511	-2.46842
10145110	chr19:10145110:G:A	6.7358e-96	-2.60136e-09	-2.46389	1.25786e-15	-2.60136e-09	-2.46099
10145290	chr19:10145290:G:A	5.71024e-96	-2.62907	-6.54159e-09	1.22183e-15	-2.49004	-6.54159e-09
10145482	chr19:10145482:TG:T	1.37524e-96	-1.87076	-2.18194	4.89026e-16	-1.02038	-2.38535
10145804	chr19:10145804:C:T	3.26682e-95	-2.60136e-09	-0.88493	4.18355e-15	-2.60136e-09	-1.25924
10146213	chr19:10146213:CCA:C	5.67958e-96	-2.63445	-6.54159e-09	1.31483e-15	-2.41669	-6.54159e-09
10146569	chr19:10146569:G:A	5.51957e-97	-2.7014	-2.26422	1.01935e-16	-2.50536	-2.46846
10146736	chr19:10146736:T:C	7.9053e-97	-2.12975	-2.47663	9.62275e-17	-2.57442	-2.45702
10147086	chr19:10147086:C:T	1.44877e-95	-2.60136e-09	-1.69803	3.47677e-15	-2.60136e-09	-1.44429
10147483	chr19:10147483:C:T	5.6553e-97	-2.69512	-2.24621	1.02894e-16	-2.49807	-2.46638
10147583	chr19:10147583:C:A	4.61524e-96	-2.84197	-6.54159e-09	8.6016e-16	-2.84103	-6.54159e-09
10147973	chr19:10147973:G:A	5.12065e-97	-2.70515	-2.33548	1.02771e-16	-2.48681	-2.47884
10148313	chr19:10148313:A:G	1.84248e-96	-1.74761	-2.01261	9.97889e-17	-2.65387	-2.34123
10148322	chr19:10148322:T:C	1.56836e-95	-2.60136e-09	-1.61871	1.43253e-15	-2.60136e-09	-2.33095
10148365	chr19:10148365:A:G	1.74772e-96	-2.15193	-1.66109	1.18456e-16	-2.65425	-2.16936
10148384	chr19:10148384:A:T	3.91939e-97	-2.83428	-2.4737	7.73605e-17	-2.78059	-2.46909
10148453	chr19:10148453:A:G	4.75992e-96	-2.8111	-6.54159e-09	8.62531e-16	-2.83828	-6.54159e-09
10149353	chr19:10149353:C:A	6.64554e-96	-2.60136e-09	-2.47739	1.25763e-15	-2.60136e-09	-2.46117
10149408	chr19:10149408:C:T	1.30185e-95	-2.60136e-09	-1.80496	2.70131e-15	-2.60136e-09	-1.69666
10150193	chr19:10150193:T:C	8.36959e-97	-2.08887	-2.46044	9.48272e-17	-2.61184	-2.43426
10150208	chr19:10150208:T:C	9.74313e-96	-2.60136e-09	-2.09477	1.58041e-15	-2.60136e-09	-2.23271
10150525	chr19:10150525:C:A	6.70622e-96	-2.60136e-09	-2.4683	1.43071e-15	-2.60136e-09	-2.33222
10150794	chr19:10150794:G:A	7.37018e-96	-2.60136e-09	-2.37389	1.32213e-15	-2.60136e-09	-2.41115
10150980	chr19:10150980:A:G	1.23131e-96	-1.77239	-2.39086	1.20082e-16	-2.34646	-2.46352
10151975	chr19:10151975:C:T	1.06453e-96	-1.96421	-2.34459	8.78624e-17	-2.64581	-2.47657
10152381	chr19:10152381:G:A	5.1473e-97	-2.79664	-2.23881	1.20527e-16	-2.79059	-2.01569
10152849	chr19:10152849:C:T	1.07339e-96	-1.99575	-2.30475	8.69559e-17	-2.66105	-2.4717
10154209	chr19:10154209:CAG:C	1.08956e-96	-1.8102	-2.47536	1.19193e-16	-2.37021	-2.4472
10154546	chr19:10154546:C:T	7.44511e-96	-2.60136e-09	-2.36377	1.32786e-15	-2.60136e-09	-2.40683
10154572	chr19:10154572:T:C	1.12096e-96	-2.13624	-2.12091	1.39841e-16	-2.25646	-2.40118
10154636	chr19:10154636:T:C	4.66033e-96	-2.83224	-6.54159e-09	8.73985e-16	-2.82509	-6.54159e-09
10154917	chr19:10154917:G:T	6.39357e-97	-2.33879	-2.47983	1.8737e-16	-1.88613	-2.47894
10155610	chr19:10155610:T:G	5.12713e-96	-2.73678	-6.54159e-09	1.2328e-15	-2.48111	-6.54159e-09
10155823	chr19:10155823:C:T	1.25762e-95	-2.60136e-09	-1.83953	2.59134e-15	-2.60136e-09	-1.73822
10156335	chr19:10156335:C:A	9.43411e-97	-1.95648	-2.47311	1.04414e-16	-2.47223	-2.47756
10156401	chr19:10156401:T:C	1.17506e-96	-2.16352	-2.04649	1.40186e-16	-2.28504	-2.37015
10156576	chr19:10156576:G:T	8.13648e-97	-2.16929	-2.40827	1.03669e-16	-2.5974	-2.35954
10156590	chr19:10156590:C:A	7.91122e-97	-2.19737	-2.40827	1.01893e-16	-2.61468	-2.35954
10156642	chr19:10156642:G:A	1.03388e-95	-2.60136e-09	-2.03542	1.56925e-15	-2.60136e-09	-2.2398
10156743	chr19:10156743:G:A	6.89086e-96	-2.60136e-09	-2.44114	1.24341e-15	-2.60136e-09	-2.47254
10157301	chr19:10157301:G:A	7.72333e-96	-2.60136e-09	-2.32709	1.37011e-15	-2.60136e-09	-2.37551
10157554	chr19:10157554:C:T	7.19348e-96	-2.60136e-09	-2.39816	1.29445e-15	-2.60136e-09	-2.43231
10157783	chr19:10157783:T:C	7.34375e-96	-2.60136e-09	-2.37748	1.31823e-15	-2.60136e-09	-2.41411
10159917	chr19:10159917:G:A	7.34933e-96	-2.60136e-09	-2.37672	1.31911e-15	-2.60136e-09	-2.41344
10160465	chr19:10160465:A:C	1.04328e-96	-1.8607	-2.46827	1.09862e-16	-2.41864	-2.48028
10160530	chr19:10160530:G:A	1.65634e-95	-1.56414	-6.54159e-09	3.82118e-15	-1.34984	-6.54159e-09
10160635	chr19:10160635:C:T	7.35448e-96	-2.60136e-09	-2.37602	1.32349e-15	-2.60136e-09	-2.41012
10160664	chr19:10160664:G:T	8.92919e-96	-2.60136e-09	-2.18201	1.47532e-15	-2.60136e-09	-2.30152
10160761	chr19:10160761:C:T	4.99612e-96	-2.76267	-6.54159e-09	1.16937e-15	-2.53393	-6.54159e-09
10160847	chr19:10160847:A:G	6.41404e-97	-2.33508	-2.48034	1.93293e-16	-1.85425	-2.47969
10161420	chr19:10161420:G:A	3.88414e-95	-2.60136e-09	-0.711844	4.82241e-15	-2.60136e-09	-1.11712
10162129	chr19:10162129:G:A	5.6243e-97	-2.47024	-2.47658	7.4036e-17	-2.82831	-2.46529
10162220	chr19:10162220:T:C	4.35562e-97	-2.8424	-2.36005	8.55207e-17	-2.83871	-2.31069
10162696	chr19:10162696:T:C	1.01083e-96	-1.89646	-2.4641	1.08467e-16	-2.43175	-2.47996
10163444	chr19:10163444:C:T	1.82568e-95	-1.46679	-6.54159e-09	2.31542e-15	-1.8508	-6.54159e-09
10163778	chr19:10163778:T:C	7.40781e-96	-2.3688	-6.54159e-09	1.45256e-15	-2.31707	-6.54159e-09
10164018	chr19:10164018:A:G	3.98953e-94	1.61751	-6.54159e-09	3.10993e-13	3.04937	-6.54159e-09
10164100	chr19:10164100:C:T	5.45741e-96	-2.67436	-6.54159e-09	2.0686e-15	-1.96352	-6.54159e-09
10164508	chr19:10164508:G:A	6.83685e-97	-2.27173	-2.47986	2.0705e-16	-1.78619	-2.479
10165111	chr19:10165111:A:T	4.16064e-97	-2.83781	-2.41044	7.8703e-17	-2.84146	-2.39101
10165112	chr19:10165112:A:T	6.74641e-97	-2.30612	-2.45879	2.12688e-16	-1.78289	-2.45544
10165259	chr19:10165259:A:T	6.91188e-96	-2.60136e-09	-2.43809	1.24587e-15	-2.60136e-09	-2.47056
10165470	chr19:10165470:G:A	1.17098e-96	-1.73334	-2.48016	1.23394e-16	-2.31927	-2.4635
10166129	chr19:10166129:C:A	4.63298e-96	-2.83813	-6.54159e-09	8.7289e-16	-2.82634	-6.54159e-09
10166170	chr19:10166170:C:T	2.61307e-95	-2.60136e-09	-1.10822	3.52588e-15	-2.60136e-09	-1.43027
10167123	chr19:10167123:G:A	6.26649e-97	-2.62942	-2.20928	1.11602e-16	-2.42214	-2.46107
10167265	chr19:10167265:A:G	4.63347e-97	-2.67862	-2.46199	1.13282e-16	-2.41234	-2.45593
10167817	chr19:10167817:C:A	2.60928e-95	-2.60136e-09	-1.10967	3.52264e-15	-2.60136e-09	-1.43118
10168047	chr19:10168047:C:T	8.2306e-96	-2.60136e-09	-2.26347	1.3757e-15	-2.60136e-09	-2.37143
10168385	chr19:10168385:A:C	2.91009e-95	-2.60136e-09	-1.00056	3.77016e-15	-2.60136e-09	-1.36328
10168778	chr19:10168778:G:A	6.57974e-97	-2.6185	-2.17142	1.14623e-16	-2.40731	-2.44919
10168972	chr19:10168972:A:G	7.04e-97	-2.26044	-2.46187	9.14374e-17	-2.65183	-2.43067
10169426	chr19:10169426:G:A	7.02055e-97	-2.25898	-2.46609	9.0709e-17	-2.65152	-2.43898
10170866	chr19:10170866:T:A	7.70161e-96	-2.60136e-09	-2.3299	1.61098e-15	-2.60136e-09	-2.21355
10171057	chr19:10171057:C:T	1.14914e-96	-1.83382	-2.3985	1.18951e-16	-2.37999	-2.43946
10171204	chr19:10171204:ATGAGGGAC:A	1.16956e-96	-2.29013	-1.92457	9.11826e-17	-2.75178	-2.33351
10172058	chr19:10172058:G:A	1.31179e-95	-2.60136e-09	-1.79736	2.05722e-15	-2.60136e-09	-1.96904
10172548	chr19:10172548:G:A	7.46215e-96	-2.60136e-09	-2.36149	1.48162e-15	-2.60136e-09	-2.29726
10172657	chr19:10172657:C:T	1.85586e-95	-1.4504	-6.54159e-09	6.52336e-15	-0.815008	-6.54159e-09
10173256	chr19:10173256:C:T	1.19141e-96	-1.71795	-2.47825	1.23343e-16	-2.31073	-2.47245
10173427	chr19:10173427:C:CA	8.50399e-96	-2.60136e-09	-2.2308	1.39701e-15	-2.60136e-09	-2.35606
10173739	chr19:10173739:A:G	8.11521e-97	-2.10506	-2.47511	9.11947e-17	-2.62024	-2.46491
10173785	chr19:10173785:C:T	1.18964e-96	-2.26552	-1.93215	4.24662e-16	-1.7765	-1.77036
10173967	chr19:10173967:C:T	1.25762e-95	-2.60136e-09	-1.83953	2.59134e-15	-2.60136e-09	-1.73822
10174505	chr19:10174505:A:G	6.70898e-96	-2.60136e-09	-2.46788	1.25402e-15	-2.60136e-09	-2.46404
10174635	chr19:10174635:A:G	8.06555e-97	-2.14893	-2.43738	1.00622e-16	-2.58604	-2.40074
10174926	chr19:10174926:G:A	1.24779e-95	-2.60136e-09	-1.84737	2.57559e-15	-2.60136e-09	-1.74432
10175116	chr19:10175116:CACACACACACACAT:C	3.61293e-95	-2.60136e-09	-0.784227	4.33503e-15	-2.60136e-09	-1.22367
10175118	chr19:10175118:CACACACACACAT:C	1.47e-96	-1.51345	-2.47262	1.28494e-16	-2.26829	-2.47398
10176084	chr19:10176084:C:T	1.27013e-95	-2.60136e-09	-1.82962	2.61702e-15	-2.60136e-09	-1.72836
10176453	chr19:10176453:G:A	5.55967e-96	-2.65579	-6.54159e-09	9.99778e-16	-2.69062	-6.54159e-09
10176675	chr19:10176675:T:C	2.88446e-95	-2.60136e-09	-1.00941	3.73821e-15	-2.60136e-09	-1.37179
10177075	chr19:10177075:T:C	4.78531e-96	-2.80578	-6.54159e-09	1.06812e-15	-2.62449	-6.54159e-09
10177729	chr19:10177729:G:A	7.34933e-96	-2.60136e-09	-2.37672	1.31911e-15	-2.60136e-09	-2.41344
10177937	chr19:10177937:A:G	3.27861e-95	-2.60136e-09	-0.881326	2.1888e-15	-2.60136e-09	-1.90704
10178627	chr19:10178627:G:A	2.62946e-95	-2.60136e-09	-1.10197	3.43264e-15	-2.60136e-09	-1.45707
10178954	chr19:10178954:G:A	1.22811e-95	-2.60136e-09	-1.86327	2.5227e-15	-2.60136e-09	-1.76507
10179066	chr19:10179066:T:C	7.46903e-96	-2.60136e-09	-2.36057	1.48385e-15	-2.60136e-09	-2.29576
10180505	chr19:10180505:T:C	9.47982e-96	-2.12217	-6.54159e-09	8.62832e-16	-2.83793	-6.54159e-09
10182348	chr19:10182348:C:G	7.22579e-97	-2.27569	-2.42057	8.5857e-17	-2.72679	-2.41868
10182647	chr19:10182647:T:C	7.17596e-96	-2.60136e-09	-2.40059	1.27298e-15	-2.60136e-09	-2.44904
10182951	chr19:10182951:T:C	7.01056e-97	-2.27407	-2.45243	9.04002e-17	-2.66692	-2.42699
10183599	chr19:10183599:G:T	8.29522e-97	-2.12334	-2.4349	1.02434e-16	-2.57305	-2.39589
10184178	chr19:10184178:T:C	4.76942e-96	-2.80911	-6.54159e-09	1.00071e-15	-2.68969	-6.54159e-09
10184448	chr19:10184448:G:A	5.86564e-97	-2.60729	-2.29751	1.23611e-16	-2.30557	-2.47544
10184757	chr19:10184757:C:T	4.71065e-96	-2.82151	-6.54159e-09	8.65859e-16	-2.83443	-6.54159e-09
10184796	chr19:10184796:T:G	7.70808e-96	-2.60136e-09	-2.32906	1.61279e-15	-2.60136e-09	-2.21243
10185020	chr19:10185020:T:A	7.65277e-97	-2.16165	-2.4772	2.43677e-16	-1.62535	-2.47696
10185552	chr19:10185552:C:T	1.27217e-95	-2.60136e-09	-1.82802	2.61167e-15	-2.60136e-09	-1.73041
10185959	chr19:10185959:A:G	2.52847e-95	-2.60136e-09	-1.14113	1.92478e-15	-2.60136e-09	-2.03558
10187863	chr19:10187863:C:T	1.2274e-95	-2.60136e-09	-1.86385	1.43405e-15	-2.60136e-09	-2.3299
10188663	chr19:10188663:A:G	1.01204e-95	-2.60136e-09	-2.05678	2.03004e-15	-2.60136e-09	-1.98234
10188664	chr19:10188664:T:C	1.00823e-95	-2.60136e-09	-2.06055	1.53968e-15	-2.60136e-09	-2.25882
10188893	chr19:10188893:G:A	6.64471e-96	-2.60136e-09	-2.47751	1.37646e-15	-2.60136e-09	-2.37088
10189401	chr19:10189401:G:A	1.24342e-95	-2.60136e-09	-1.85088	2.7403e-15	-2.60136e-09	-1.68233
10189741	chr19:10189741:A:G	1.086e-96	-1.8104	-2.47842	1.14977e-16	-2.38073	-2.4727
10190321	chr19:10190321:C:G	9.36782e-96	-2.60136e-09	-2.13405	1.71691e-15	-2.60136e-09	-2.14987
10190626	chr19:10190626:G:A	7.748e-97	-2.22034	-2.40614	1.00971e-16	-2.63307	-2.35025
10191104	chr19:10191104:G:A	5.07413e-97	-2.66166	-2.3881	1.04664e-16	-2.46789	-2.4795
10191126	chr19:10191126:G:A	7.4361e-97	-2.19649	-2.47108	8.46166e-17	-2.68678	-2.47324
10191596	chr19:10191596:T:C	7.43484e-96	-2.60136e-09	-2.36515	1.47505e-15	-2.60136e-09	-2.3017
10191917	chr19:10191917:G:A	7.58186e-96	-2.60136e-09	-2.34557	1.57757e-15	-2.60136e-09	-2.23451
10192773	chr19:10192773:T:G	1.02653e-96	-1.86798	-2.47718	1.10658e-16	-2.41719	-2.47451
10192886	chr19:10192886:A:G	7.74292e-96	-2.60136e-09	-2.32455	1.37292e-15	-2.60136e-09	-2.37346
10193009	chr19:10193009:C:T	7.65058e-97	-2.22715	-2.41198	9.97768e-17	-2.63322	-2.362
10193158	chr19:10193158:A:G	9.00684e-95	-2.60136e-09	0.129238	3.41992e-15	-2.60136e-09	-1.46078
10193524	chr19:10193524:A:T	8.03097e-97	-2.11876	-2.47185	9.13645e-17	-2.62875	-2.45455
10194486	chr19:10194486:A:G	8.92788e-97	-2.07892	-2.40581	1.03196e-16	-2.60083	-2.3607
10194606	chr19:10194606:G:A	5.69584e-96	-2.6316	-6.54159e-09	2.12886e-15	-1.93481	-6.54159e-09
10195137	chr19:10195137:C:T	8.53035e-96	-2.60136e-09	-2.2277	1.39982e-15	-2.60136e-09	-2.35405
10195878	chr19:10195878:G:A	1.35166e-95	-1.76741	-6.54159e-09	9.18026e-16	-2.77593	-6.54159e-09
10196143	chr19:10196143:C:T	8.49376e-97	-2.29197	-2.24262	1.17107e-16	-2.38972	-2.44534
10197361	chr19:10197361:G:A	5.05323e-96	-2.7513	-6.54159e-09	1.19874e-15	-2.50913	-6.54159e-09
10197583	chr19:10197583:C:T	7.00101e-96	-2.60136e-09	-2.42528	1.25708e-15	-2.60136e-09	-2.46161
10197603	chr19:10197603:C:A	8.7764e-96	-2.60136e-09	-2.19927	1.5672e-15	-2.60136e-09	-2.2411
10197747	chr19:10197747:A:T	7.08764e-96	-2.60136e-09	-2.41298	1.28582e-15	-2.60136e-09	-2.439
10197854	chr19:10197854:G:A	7.46154e-96	-2.60136e-09	-2.36157	1.44222e-15	-2.60136e-09	-2.32421
10198502	chr19:10198502:T:C	6.10345e-97	-2.57713	-2.28794	1.28362e-16	-2.26851	-2.47479
10198892	chr19:10198892:A:G	8.52913e-96	-2.60136e-09	-2.22784	1.40053e-15	-2.60136e-09	-2.35355
10198981	chr19:10198981:A:G	7.96626e-97	-2.18983	-2.40887	1.02814e-16	-2.60387	-2.36136
10199650	chr19:10199650:A:G	7.38398e-96	-2.60136e-09	-2.37202	1.32728e-15	-2.60136e-09	-2.40727
10199716	chr19:10199716:A:G	8.22374e-97	-2.19188	-2.37501	1.07184e-16	-2.60536	-2.31825
10200065	chr19:10200065:A:C	1.18434e-96	-2.08747	-2.11467	1.65361e-16	-2.09257	-2.39745
10200178	chr19:10200178:T:C	1.14033e-96	-2.09728	-2.14274	1.6106e-16	-2.10734	-2.40903
10200248	chr19:10200248:C:A	1.361e-95	-2.60136e-09	-1.76053	2.81449e-15	-2.60136e-09	-1.65561
10200303	chr19:10200303:C:T	1.10015e-95	-2.60136e-09	-1.9733	1.63015e-15	-2.60136e-09	-2.20173
10200419	chr19:10200419:G:A	2.52125e-95	-2.60136e-09	-1.14399	3.34894e-15	-2.60136e-09	-1.48175
10200649	chr19:10200649:A:G	1.1186e-96	-2.10662	-2.15263	1.59686e-16	-2.11431	-2.41063
10200678	chr19:10200678:C:T	9.99538e-97	-2.1002	-2.27159	3.04765e-16	-1.4434	-2.43521
10201319	chr19:10201319:C:T	4.6122e-96	-2.84263	-6.54159e-09	9.08237e-16	-2.78665	-6.54159e-09
10201842	chr19:10201842:C:T	7.03159e-96	-2.42092	-6.54159e-09	1.15334e-15	-2.54773	-6.54159e-09
10201871	chr19:10201871:T:C	2.18953e-96	-1.97647	-1.61118	2.43424e-16	-1.9904	-2.11295
10201882	chr19:10201882:G:A	1.00178e-96	-1.90123	-2.46832	1.0797e-16	-2.43726	-2.47903
10202111	chr19:10202111:T:C	3.89306e-97	-2.83529	-2.47943	8.15601e-17	-2.71786	-2.47895
10202443	chr19:10202443:A:G	6.62739e-96	-2.60136e-09	-2.48012	1.23388e-15	-2.60136e-09	-2.48024
10202677	chr19:10202677:C:T	7.24422e-96	-2.60136e-09	-2.39113	1.42919e-15	-2.60136e-09	-2.33329
10202863	chr19:10202863:G:A	7.02144e-96	-2.60136e-09	-2.42236	1.2622e-15	-2.60136e-09	-2.45754
10202909	chr19:10202909:C:G	1.86881e-95	-2.60136e-09	-1.44344	4.11915e-15	-2.60136e-09	-1.27475
10203602	chr19:10203602:A:C	8.64913e-97	-2.04601	-2.47045	1.81491e-16	-1.97832	-2.41862
10203640	chr19:10203640:A:G	6.62653e-96	-2.60136e-09	-2.48025	1.23402e-15	-2.60136e-09	-2.48012
10203739	chr19:10203739:A:G	2.61751e-95	-2.60136e-09	-1.10652	3.41656e-15	-2.60136e-09	-1.46176
10203772	chr19:10203772:G:A	1.36718e-95	-2.60136e-09	-1.75599	2.84387e-15	-2.60136e-09	-1.64523
10204190	chr19:10204190:G:A	1.2792e-96	-1.65631	-2.46879	1.34682e-16	-2.26856	-2.42667
10204195	chr19:10204195:G:A	5.16471e-96	-2.72948	-6.54159e-09	1.24686e-15	-2.46977	-6.54159e-09
10204199	chr19:10204199:G:A	1.38063e-95	-2.60136e-09	-1.74621	2.87061e-15	-2.60136e-09	-1.63587
10204224	chr19:10204224:G:A	1.09553e-96	-2.12883	-2.15127	1.53985e-16	-2.14971	-2.41159
10204236	chr19:10204236:G:A	8.93016e-96	-2.60136e-09	-2.1819	1.44932e-15	-2.60136e-09	-2.3193
10204517	chr19:10204517:C:T	6.62828e-96	-2.60136e-09	-2.47999	1.23378e-15	-2.60136e-09	-2.48031
10204754	chr19:10204754:AG:A	2.03764e-95	-2.60136e-09	-1.35695	4.56433e-15	-2.60136e-09	-1.17213
10205210	chr19:10205210:GAGAGAGAAAGAA:G	1.6914e-95	-2.60136e-09	-1.54319	3.62136e-15	-2.60136e-09	-1.40355
10205404	chr19:10205404:A:G	1.07452e-95	-2.60136e-09	-1.99687	1.63887e-15	-2.60136e-09	-2.19639
10205432	chr19:10205432:G:A	1.41916e-96	-1.62382	-2.39745	2.10673e-16	-1.8005	-2.44734
10205650	chr19:10205650:C:T	1.35943e-95	-2.60136e-09	-1.76168	2.85393e-15	-2.60136e-09	-1.6417
10205774	chr19:10205774:A:G	2.16145e-96	-1.86551	-1.73504	1.26678e-16	-2.51129	-2.24521
10205852	chr19:10205852:A:G	6.63779e-96	-2.60136e-09	-2.47855	1.25745e-15	-2.60136e-09	-2.46131
10206013	chr19:10206013:G:T	1.47831e-95	-2.60136e-09	-1.67784	3.06759e-15	-2.60136e-09	-1.5695
10206091	chr19:10206091:T:C	5.78381e-95	-2.60136e-09	-0.313683	3.22138e-15	-2.60136e-09	-1.52059
10206539	chr19:10206539:G:A	4.4081e-97	-2.81534	-2.37513	7.79636e-17	-2.76987	-2.47204
10206675	chr19:10206675:T:C	2.37253e-95	-2.60136e-09	-1.20479	3.20758e-15	-2.60136e-09	-1.52488
10206780	chr19:10206780:C:T	5.39355e-96	-2.68613	-6.54159e-09	9.76129e-16	-2.71456	-6.54159e-09
10207087	chr19:10207087:A:G	7.70136e-97	-2.45455	-2.17796	1.19184e-16	-2.4305	-2.38698
10207404	chr19:10207404:A:G	7.59848e-97	-2.47429	-2.17168	1.17156e-16	-2.45147	-2.38317
10207660	chr19:10207660:C:A	7.49793e-96	-2.3567	-6.54159e-09	1.30237e-15	-2.42621	-6.54159e-09
10208002	chr19:10208002:C:T	1.48885e-96	-2.20099	-1.77234	1.60113e-16	-2.39069	-2.13158
10208484	chr19:10208484:T:C	6.63714e-96	-2.60136e-09	-2.47865	1.5175e-15	-2.60136e-09	-2.27334
10208647	chr19:10208647:C:T	6.97436e-96	-2.60136e-09	-2.42909	1.72456e-15	-2.60136e-09	-2.14542
10208696	chr19:10208696:T:TCTCA	7.59057e-97	-2.31023	-2.33678	1.75495e-16	-2.24745	-2.18309
10208832	chr19:10208832:G:T	5.69813e-95	-2.60136e-09	-0.328608	4.17019e-15	-2.60136e-09	-1.26243
10209122	chr19:10209122:G:A	1.61156e-95	-2.60136e-09	-1.59155	3.43299e-15	-2.60136e-09	-1.45697
10209560	chr19:10209560:T:A	1.31011e-95	-2.60136e-09	-1.79863	2.02535e-15	-2.60136e-09	-1.98465
10209784	chr19:10209784:T:A	8.65764e-97	-2.20287	-2.3126	1.41903e-16	-2.18636	-2.45664
10209879	chr19:10209879:G:C	8.4661e-96	-2.60136e-09	-2.23526	1.66733e-15	-2.60136e-09	-2.17918
10210073	chr19:10210073:G:A	4.0102e-97	-2.80774	-2.47733	1.02074e-16	-2.52672	-2.44574
10210260	chr19:10210260:A:AAAAC	1.03581e-96	-2.08423	-2.25192	1.65539e-16	-2.05742	-2.43152
10210305	chr19:10210305:A:G	4.96097e-97	-2.81964	-2.25268	1.1749e-16	-2.8074	-2.02439
10210413	chr19:10210413:T:C	2.5507e-96	-2.03585	-1.39911	3.89934e-16	-2.09584	-1.53633
10210432	chr19:10210432:A:AC	4.24e-97	-2.77457	-2.45479	7.97397e-17	-2.74156	-2.47782
10210632	chr19:10210632:T:C	4.6445e-96	-2.83565	-6.54159e-09	9.56967e-16	-2.73438	-6.54159e-09
10211919	chr19:10211919:C:T	5.56458e-97	-2.47829	-2.47921	7.4169e-17	-2.8177	-2.47411
10212852	chr19:10212852:A:G	1.50456e-96	-1.63549	-2.32734	2.5641e-16	-1.58201	-2.46937
10212956	chr19:10212956:T:G	6.98777e-97	-2.26213	-2.46763	8.20214e-17	-2.74353	-2.44765
10213248	chr19:10213248:A:G	1.78256e-96	-1.7218	-2.07148	1.17303e-16	-2.44921	-2.38419
10213560	chr19:10213560:G:A	1.58537e-96	-2.82655	-1.08396	4.30397e-16	-2.58486	-0.948584
10213661	chr19:10213661:G:A	1.88548e-96	-2.80046	-0.936692	5.34618e-16	-2.49877	-0.817833
10213709	chr19:10213709:G:A	5.77919e-96	-2.61707	-6.54159e-09	1.10187e-15	-2.59339	-6.54159e-09
10215339	chr19:10215339:A:G	1.42346e-96	-1.53808	-2.48016	2.93181e-16	-1.47791	-2.43945
10215507	chr19:10215507:C:T	2.77957e-96	-2.74085	-0.608188	2.41847e-16	-2.6856	-1.42425
10215508	chr19:10215508:G:A	2.57354e-96	-1.8026	-1.62345	1.23431e-16	-2.51243	-2.27004
10215579	chr19:10215579:G:T	1.71671e-95	-2.60136e-09	-1.52833	2.52556e-15	-2.60136e-09	-1.76393
10215626	chr19:10215626:G:A	1.5659e-95	-2.60136e-09	-1.62029	3.10102e-15	-2.60136e-09	-1.55867
10215644	chr19:10215644:A:G	2.13134e-95	-2.60136e-09	-1.31199	2.70155e-15	-2.60136e-09	-1.69657
10215670	chr19:10215670:C:T	9.09567e-96	-2.60136e-09	-2.16353	1.32087e-15	-2.60136e-09	-2.4121
10216315	chr19:10216315:T:A	6.66701e-96	-2.60136e-09	-2.47416	1.35117e-15	-2.60136e-09	-2.38943
10216461	chr19:10216461:G:A	9.45597e-96	-2.60136e-09	-2.12468	1.58687e-15	-2.60136e-09	-2.22863
10216702	chr19:10216702:G:A	7.79149e-96	-2.60136e-09	-2.3183	1.52453e-15	-2.60136e-09	-2.26871
10217136	chr19:10217136:A:G	1.16338e-96	-1.74481	-2.4752	2.54616e-16	-1.67227	-2.38613
10217217	chr19:10217217:T:C	1.96799e-96	-2.84246	-0.851857	6.13296e-16	-2.71425	-0.465051
10217292	chr19:10217292:A:G	1.07587e-96	-1.82117	-2.47703	2.3319e-16	-1.75259	-2.39371
10217308	chr19:10217308:G:A	1.40108e-95	-2.60136e-09	-1.7315	1.99504e-15	-2.60136e-09	-1.99973
10217368	chr19:10217368:A:G	4.95553e-96	-2.77083	-6.54159e-09	8.58833e-16	-2.84258	-6.54159e-09
10217790	chr19:10217790:C:T	5.51964e-97	-2.72487	-2.24074	9.58951e-17	-2.69705	-2.33785
10218359	chr19:10218359:C:T	5.51891e-96	-2.66315	-6.54159e-09	1.40303e-15	-2.35176	-6.54159e-09
10219003	chr19:10219003:C:A	1.45747e-95	-2.60136e-09	-1.69205	2.29078e-15	-2.60136e-09	-1.86151
10219158	chr19:10219158:G:C	8.27816e-96	-2.60136e-09	-2.25771	2.33693e-15	-2.60136e-09	-1.84156
10219268	chr19:10219268:G:A	5.41193e-95	-2.60136e-09	-0.38014	2.16955e-15	-2.60136e-09	-1.91588
10219336	chr19:10219336:G:A	6.20274e-97	-2.42444	-2.42449	1.43888e-16	-2.16557	-2.46354
10219618	chr19:10219618:C:T	6.73349e-96	-2.60136e-09	-2.46424	1.27167e-15	-2.60136e-09	-2.45007
10220335	chr19:10220335:T:C	5.72986e-96	-2.84202	0.216381	9.36176e-16	-2.03312	-0.72323
10220862	chr19:10220862:T:C	5.34429e-96	-2.6953	-6.54159e-09	1.59154e-15	-2.22569	-6.54159e-09
10221780	chr19:10221780:G:A	6.66767e-96	-2.60136e-09	-2.47406	1.2434e-15	-2.60136e-09	-2.47255
10221871	chr19:10221871:T:A	5.5107e-97	-2.49137	-2.47585	8.54709e-17	-2.73437	-2.41561
10222312	chr19:10222312:C:T	7.11335e-96	-2.82312	0.413764	2.90309e-15	-0.702796	-0.921826
10222528	chr19:10222528:A:G	7.0428e-96	-2.60136e-09	-2.41933	1.47842e-15	-2.60136e-09	-2.29942
10223098	chr19:10223098:T:C	6.62577e-96	-2.60136e-09	-2.48036	1.24718e-15	-2.60136e-09	-2.46951
10223706	chr19:10223706:G:A	8.00341e-96	-2.60136e-09	-2.29146	1.41541e-15	-2.60136e-09	-2.34298
10223856	chr19:10223856:G:A	7.15965e-96	-2.60136e-09	-2.40287	1.61844e-15	-2.60136e-09	-2.20894
10224264	chr19:10224264:G:A	7.8456e-96	-2.60136e-09	-2.31138	1.52317e-15	-2.60136e-09	-2.2696
10224876	chr19:10224876:G:T	1.01329e-94	0.247039	-6.54159e-09	1.88944e-14	0.248471	-6.54159e-09
10225247	chr19:10225247:A:G	4.90857e-97	-2.71309	-2.36984	1.17551e-16	-2.45808	-2.37321
10225439	chr19:10225439:A:C	1.17029e-96	-2.59656	-1.61752	1.21908e-15	-0.501037	-1.99126
10225719	chr19:10225719:T:A	9.09201e-96	-2.60136e-09	-2.16394	1.51e-15	-2.60136e-09	-2.27829
10225929	chr19:10225929:T:C	1.86531e-95	-2.60136e-09	-1.44532	2.66025e-15	-2.60136e-09	-1.71198
10225986	chr19:10225986:A:ACC	1.74575e-94	-2.60136e-09	0.791022	7.80211e-15	-2.60136e-09	-0.636002
10226052	chr19:10226052:C:T	7.21102e-96	-2.60136e-09	-2.39572	1.32939e-15	-2.60136e-09	-2.40568
10226275	chr19:10226275:C:T	6.75434e-96	-2.60136e-09	-2.46115	1.30703e-15	-2.60136e-09	-2.42264
10226906	chr19:10226906:A:G	9.18518e-96	-2.60136e-09	-2.15374	1.50634e-15	-2.60136e-09	-2.28072
10227230	chr19:10227230:A:AAG	6.64952e-96	-2.60136e-09	-2.47679	1.25436e-15	-2.60136e-09	-2.46377
10227535	chr19:10227535:C:T	1.61622e-95	-2.60136e-09	-1.58866	3.17378e-15	-2.60136e-09	-1.53547
10227675	chr19:10227675:C:T	4.62857e-96	-2.83908	-6.54159e-09	1.15501e-15	-2.54629	-6.54159e-09
10228000	chr19:10228000:T:G	6.13586e-97	-2.80691	-2.05285	3.63008e-16	-1.39096	-2.31277
10228270	chr19:10228270:G:C	1.7958e-94	-2.60136e-09	0.81929	7.92066e-15	-2.60136e-09	-0.620923
10228271	chr19:10228271:C:T	1.76237e-94	-2.60136e-09	0.800497	7.83592e-15	-2.60136e-09	-0.631679
10228423	chr19:10228423:T:G	1.97668e-95	-2.60136e-09	-1.38733	2.63385e-15	-2.60136e-09	-1.72195
10228561	chr19:10228561:C:T	5.05105e-97	-2.66042	-2.3939	7.74695e-17	-2.84234	-2.40593
10228708	chr19:10228708:C:T	6.75892e-96	-2.60136e-09	-2.46047	1.23405e-15	-2.60136e-09	-2.4801
10228743	chr19:10228743:CAGA:C	1.97668e-95	-2.60136e-09	-1.38733	2.63385e-15	-2.60136e-09	-1.72195
10229098	chr19:10229098:T:TC	1.57354e-95	-2.60136e-09	-1.61542	3.58051e-15	-2.60136e-09	-1.41489
10229292	chr19:10229292:A:AG	5.12341e-95	-2.60136e-09	-0.434926	1.61523e-14	-2.60136e-09	0.0916638
10229570	chr19:10229570:G:A	5.50042e-97	-2.65712	-2.31197	8.4378e-17	-2.84221	-2.32063
10230236	chr19:10230236:A:G	7.17363e-97	-2.41806	-2.28545	9.20483e-17	-2.78423	-2.29161
10230461	chr19:10230461:G:A	3.03428e-95	-2.60136e-09	-0.958771	4.28455e-15	-2.60136e-09	-1.23538
10230550	chr19:10230550:G:A	7.26089e-96	-2.60136e-09	-2.38883	1.38696e-15	-2.60136e-09	-2.36329
10232364	chr19:10232364:G:A	6.46472e-94	2.1002	-6.54159e-09	5.56322e-14	1.32836	-6.54159e-09
10232882	chr19:10232882:G:A	8.72219e-96	-2.60136e-09	-2.20546	1.44912e-15	-2.60136e-09	-2.31944
10233918	chr19:10233918:T:C	4.17081e-97	-2.80018	-2.44563	3.21025e-16	-1.35683	-2.4698
10233919	chr19:10233919:G:A	6.67719e-96	-2.60136e-09	-2.47263	1.31746e-15	-2.60136e-09	-2.41469
10233923	chr19:10233923:C:G	1.36846e-96	-1.81588	-2.24176	8.10354e-16	-1.14355	-1.75713
10234179	chr19:10234179:G:C	6.73034e-96	-2.60136e-09	-2.46471	1.2343e-15	-2.60136e-09	-2.47989
10234475	chr19:10234475:G:A	4.78088e-95	-2.60136e-09	-0.504121	9.81368e-15	-2.60136e-09	-0.406619
10234821	chr19:10234821:G:A	3.26098e-95	-2.60136e-09	-0.886717	9.37165e-15	-2.60136e-09	-0.452708
10235525	chr19:10235525:G:C	1.84031e-94	-2.60136e-09	0.843772	8.04426e-15	-2.60136e-09	-0.605438
10235935	chr19:10235935:C:T	1.26122e-96	-2.73957	-1.39968	2.80143e-16	-1.66289	-2.29996
10236356	chr19:10236356:C:T	8.34597e-97	-2.08121	-2.47093	7.29146e-17	-2.82848	-2.48038
10236408	chr19:10236408:T:C	1.78793e-96	-2.78775	-1.00252	1.71996e-15	-1.06225	-1.08585
10236572	chr19:10236572:G:A	9.7464e-96	-2.27259	0.178162	1.49388e-15	-2.73968	0.450657
10237545	chr19:10237545:G:A	9.85507e-96	-2.60136e-09	-2.08335	1.75014e-15	-2.60136e-09	-2.1307
10238184	chr19:10238184:C:T	9.64727e-95	-2.60136e-09	0.197929	2.86486e-14	-2.60136e-09	0.664708
10238267	chr19:10238267:G:A	1.18207e-95	-2.60136e-09	-1.90148	2.3352e-15	-2.60136e-09	-1.8423
10238402	chr19:10238402:C:T	8.47168e-95	-2.60136e-09	0.0679832	6.70313e-15	-2.60136e-09	-0.787822
10238442	chr19:10238442:G:A	5.81175e-96	-2.24889	-0.362559	9.43402e-16	-2.73488	-0.0137839
10238906	chr19:10238906:T:C	6.70733e-96	-2.60136e-09	-2.46813	1.31392e-15	-2.60136e-09	-2.41738
10239014	chr19:10239014:T:C	7.08019e-97	-2.81304	-1.90358	4.98642e-16	-1.36	-2.02626
10239291	chr19:10239291:T:A	1.22505e-95	-2.60136e-09	-1.86576	2.55923e-15	-2.60136e-09	-1.75069
10239973	chr19:10239973:C:T	6.92714e-97	-2.28065	-2.45782	7.20986e-17	-2.84223	-2.47789
10240300	chr19:10240300:C:T	1.4606e-95	-2.60136e-09	-1.6899	4.13778e-15	-2.60136e-09	-1.27024
10240805	chr19:10240805:C:A	1.08518e-96	-2.17396	-2.11562	1.24432e-16	-2.76167	-2.01272
10240847	chr19:10240847:A:G	3.47285e-95	-2.60136e-09	-0.823772	7.1632e-15	-2.60136e-09	-0.721439
10240919	chr19:10240919:G:A	8.66277e-96	-2.2123	-6.54159e-09	3.00721e-15	-1.58939	-6.54159e-09
10241062	chr19:10241062:G:A	1.54503e-95	-2.60136e-09	-1.63371	2.60009e-15	-2.60136e-09	-1.73485
10241213	chr19:10241213:G:A	1.0028e-95	-2.60136e-09	-2.06595	2.35341e-15	-2.60136e-09	-1.83453
10241476	chr19:10241476:C:T	2.46802e-95	-2.60136e-09	-1.16533	3.31913e-15	-2.60136e-09	-1.49069
10241633	chr19:10241633:T:C	4.31426e-97	-2.76128	-2.45071	1.03844e-16	-2.8382	-2.11707
10241790	chr19:10241790:T:A	8.94333e-96	-2.60136e-09	-2.18042	1.29817e-15	-2.60136e-09	-2.42944
10241832	chr19:10241832:T:C	9.88468e-96	-2.60136e-09	-2.08035	1.544e-15	-2.60136e-09	-2.25602
10242166	chr19:10242166:C:T	1.76629e-95	-2.60136e-09	-1.49987	5.19314e-15	-2.60136e-09	-1.04306
10242326	chr19:10242326:G:A	7.55865e-97	-2.84251	-1.80871	1.1138e-16	-2.60097	-2.28424
10242559	chr19:10242559:C:T	5.07708e-96	-1.67592	-1.07068	7.86219e-16	-2.38656	-0.54436
10243209	chr19:10243209:T:C	4.87162e-96	-2.7879	-6.54159e-09	8.61567e-16	-2.8394	-6.54159e-09
10243525	chr19:10243525:C:T	6.73865e-96	-2.60136e-09	-2.46347	1.2337e-15	-2.60136e-09	-2.48038
10243550	chr19:10243550:T:C	1.54329e-94	-2.60136e-09	0.667754	4.76913e-14	-2.60136e-09	1.17435
10243556	chr19:10243556:G:A	1.48624e-95	-2.04758	0.375078	4.45385e-16	-2.83035	-0.668866
10243574	chr19:10243574:G:A	4.37642e-95	-2.60136e-09	-0.592515	4.52097e-15	-2.60136e-09	-1.18167
10244151	chr19:10244151:G:A	7.0592e-96	-2.60136e-09	-2.417	1.2788e-15	-2.60136e-09	-2.44448
10245359	chr19:10245359:G:A	3.49174e-95	-2.60136e-09	-0.818346	4.61404e-15	-2.60136e-09	-1.16129
10245756	chr19:10245756:G:A	8.22699e-96	-0.702057	-1.56185	7.24796e-16	-1.8837	-1.12856
10246115	chr19:10246115:T:G	7.48478e-96	-2.60136e-09	-2.35846	1.33467e-15	-2.60136e-09	-2.40171
10246143	chr19:10246143:T:C	3.87852e-97	-2.8383	-2.48016	1.14299e-16	-2.50374	-2.3556
10246144	chr19:10246144:G:A	3.87756e-97	-2.84167	-2.47704	1.13647e-16	-2.54294	-2.32212
10246324	chr19:10246324:C:T	9.33549e-96	-2.60136e-09	-2.13751	1.48971e-15	-2.60136e-09	-2.29182
10246504	chr19:10246504:T:C	1.68514e-93	-2.53684	5.59511	1.66087e-13	-2.63614	5.05825
10246887	chr19:10246887:C:G	1.4772e-95	-2.60136e-09	-1.6786	3.55459e-15	-2.60136e-09	-1.42216
10246938	chr19:10246938:C:T	1.45148e-95	-2.60136e-09	-1.69617	3.51276e-15	-2.60136e-09	-1.434
10247271	chr19:10247271:C:A	6.68854e-96	-2.60136e-09	-2.47094	1.23544e-15	-2.60136e-09	-2.47897
10247591	chr19:10247591:GGGC:G	2.04e-95	-2.60136e-09	-1.35579	5.05912e-15	-2.60136e-09	-1.0692
10247596	chr19:10247596:T:A	2.06304e-95	-2.60136e-09	-1.34456	5.1008e-15	-2.60136e-09	-1.061
10247604	chr19:10247604:T:G	2.00811e-95	-2.60136e-09	-1.37155	4.97627e-15	-2.60136e-09	-1.08572
10247608	chr19:10247608:C:T	2.07418e-95	-2.60136e-09	-1.33918	5.14166e-15	-2.60136e-09	-1.05302
10247784	chr19:10247784:C:T	3.91729e-97	-2.82825	-2.48027	1.24822e-16	-2.41004	-2.36123
10247860	chr19:10247860:C:T	4.25856e-95	-0.619816	-6.54159e-09	5.65292e-15	-0.958224	-6.54159e-09
10247935	chr19:10247935:G:T	3.87284e-97	-2.84161	-2.47832	1.21132e-16	-2.47841	-2.32286
10247963	chr19:10247963:C:T	5.26912e-95	-2.60136e-09	-0.406884	7.08244e-15	-2.60136e-09	-0.732779
10248004	chr19:10248004:C:T	1.3785e-95	-2.60136e-09	-1.74775	1.9297e-15	-2.60136e-09	-2.03303
10248066	chr19:10248066:G:A	4.69674e-96	-2.82446	-6.54159e-09	8.71102e-16	-2.82839	-6.54159e-09
10248154	chr19:10248154:C:T	5.00305e-97	-2.6435	-2.42037	1.43844e-16	-2.3909	-2.23853
10248283	chr19:10248283:G:A	7.48478e-96	-2.60136e-09	-2.35846	1.33467e-15	-2.60136e-09	-2.40171
10248343	chr19:10248343:G:T	7.20364e-96	-2.60136e-09	-2.39674	1.28987e-15	-2.60136e-09	-2.43585
10248728	chr19:10248728:T:C	1.13889e-95	-2.60136e-09	-1.93869	1.69585e-15	-2.60136e-09	-2.16221
10249158	chr19:10249158:C:T	7.24744e-96	-2.60136e-09	-2.39068	1.25996e-15	-2.60136e-09	-2.45931
10249181	chr19:10249181:A:G	6.84805e-96	-2.60136e-09	-2.44737	1.23651e-15	-2.60136e-09	-2.47811
10249355	chr19:10249355:C:T	2.46502e-95	-2.60136e-09	-1.16655	2.78986e-15	-2.60136e-09	-1.66441
10249480	chr19:10249480:C:T	6.62983e-96	-2.47975	-6.54159e-09	3.31543e-15	-1.49181	-6.54159e-09
10250072	chr19:10250072:T:A	5.75779e-95	-2.60136e-09	-0.318193	2.02309e-14	-2.60136e-09	0.316816
10250100	chr19:10250100:A:G	9.29196e-96	-2.60136e-09	-2.14218	2.19274e-15	-2.60136e-09	-1.90525
10250534	chr19:10250534:C:A	7.05937e-96	-2.60136e-09	-2.41698	1.26521e-15	-2.60136e-09	-2.45516
10250745	chr19:10250745:A:G	1.29725e-95	-2.60136e-09	-1.8085	2.44858e-15	-2.60136e-09	-1.79489
10250798	chr19:10250798:A:G	7.19595e-96	-2.60136e-09	-2.39781	1.24807e-15	-2.60136e-09	-2.4688
10251254	chr19:10251254:CCTAAT:C	5.62264e-96	-2.30209	-0.342441	4.65277e-16	-2.84097	-0.614547
10251534	chr19:10251534:G:A	7.44943e-96	-2.60136e-09	-2.36319	1.26874e-15	-2.60136e-09	-2.45237
10251749	chr19:10251749:T:C	5.27425e-96	-0.926681	-1.78181	4.72669e-16	-2.05067	-1.38909
10251980	chr19:10251980:C:T	7.16249e-96	-2.60136e-09	-2.40247	1.24733e-15	-2.60136e-09	-2.46939
10252575	chr19:10252575:A:C	2.15873e-95	-1.29922	-6.54159e-09	1.79653e-15	-2.10454	-6.54159e-09
10252779	chr19:10252779:C:CT	3.26306e-96	-1.59904	-1.58962	3.07504e-16	-2.44241	-1.42725
10253423	chr19:10253423:G:A	1.43482e-95	-2.60136e-09	-1.70771	2.96407e-15	-2.60136e-09	-1.60383
10253561	chr19:10253561:T:C	1.52011e-96	-2.18519	-1.76736	1.42624e-16	-2.74376	-1.89418
10253620	chr19:10253620:G:A	7.02222e-96	-2.42225	-6.54159e-09	1.49664e-15	-2.28718	-6.54159e-09
10253775	chr19:10253775:G:A	7.71582e-96	-2.60136e-09	-2.32806	1.36962e-15	-2.60136e-09	-2.37586
10253776	chr19:10253776:A:T	7.74346e-96	-2.60136e-09	-2.32448	1.37438e-15	-2.60136e-09	-2.3724
10253780	chr19:10253780:A:G	5.11757e-96	-2.73865	-6.54159e-09	1.50697e-15	-2.2803	-6.54159e-09
10255216	chr19:10255216:C:T	5.27837e-96	-2.70771	-6.54159e-09	8.70484e-16	-2.8291	-6.54159e-09
10255220	chr19:10255220:C:T	4.98129e-97	-2.81782	-2.25041	1.18053e-16	-2.49946	-2.32756
10255879	chr19:10255879:C:T	1.36231e-96	-2.76755	-1.2946	4.15847e-16	-2.31046	-1.25737
10255946	chr19:10255946:A:G	1.08898e-96	-2.61553	-1.67056	5.62967e-16	-1.80424	-1.46069
10255995	chr19:10255995:A:G	1.00503e-94	0.238861	-6.54159e-09	7.44881e-15	-0.682343	-6.54159e-09
10256159	chr19:10256159:G:A	6.68533e-96	-2.60136e-09	-2.47142	1.23719e-15	-2.60136e-09	-2.47755
10256728	chr19:10256728:G:A	3.1291e-95	-2.60136e-09	-0.928	3.7355e-15	-2.60136e-09	-1.37251
10257176	chr19:10257176:T:G	3.89494e-97	-2.83947	-2.47477	1.29318e-16	-2.43551	-2.30036
10257237	chr19:10257237:C:T	6.86118e-96	-2.60136e-09	-2.44545	1.23506e-15	-2.60136e-09	-2.47928
10257374	chr19:10257374:A:G	7.25168e-96	-0.707482	-1.68262	2.50332e-16	-1.70752	-2.36785
10257668	chr19:10257668:C:T	1.40963e-95	-2.60136e-09	-1.72542	3.24905e-15	-2.60136e-09	-1.51203
10257878	chr19:10257878:G:A	6.87329e-96	-2.60136e-09	-2.44369	1.23512e-15	-2.60136e-09	-2.47923
10258410	chr19:10258410:C:T	8.57824e-97	-2.47367	-2.05102	6.53517e-16	-1.54261	-1.57317
10258909	chr19:10258909:T:G	1.27153e-95	-2.60136e-09	-1.82852	3.51825e-15	-2.60136e-09	-1.43243
10259007	chr19:10259007:G:A	6.89094e-96	-2.60136e-09	-2.44112	1.2363e-15	-2.60136e-09	-2.47827
10259419	chr19:10259419:G:A	1.01562e-95	-2.60136e-09	-2.05325	1.72871e-15	-2.60136e-09	-2.14302
10259459	chr19:10259459:C:T	6.62679e-96	-2.60136e-09	-2.48021	1.34245e-15	-2.60136e-09	-2.3959
10259768	chr19:10259768:A:C	1.30864e-95	-2.60136e-09	-1.79976	2.1668e-15	-2.60136e-09	-1.91715
10259814	chr19:10259814:T:A	5.18626e-97	-2.82794	-2.19996	2.73185e-16	-2.01994	-1.96806
10259866	chr19:10259866:C:T	1.25364e-96	-1.77715	-2.36814	3.20128e-16	-1.61794	-2.21149
10259963	chr19:10259963:G:A	5.14244e-96	-2.7338	-6.54159e-09	1.16264e-15	-2.5397	-6.54159e-09
10259978	chr19:10259978:A:G	1.66892e-96	-1.75858	-2.10057	2.76315e-16	-2.11112	-1.86549
10260286	chr19:10260286:C:G	7.69199e-96	-2.60136e-09	-2.33115	1.32528e-15	-2.60136e-09	-2.40877
10260682	chr19:10260682:A:T	9.67049e-96	-2.60136e-09	-2.10225	2.26228e-15	-2.60136e-09	-1.87402
10260780	chr19:10260780:A:C	7.85888e-96	-2.60136e-09	-2.30969	1.86139e-15	-2.60136e-09	-2.06908
10260938	chr19:10260938:G:A	5.40894e-96	-2.68328	-6.54159e-09	9.20738e-16	-2.77298	-6.54159e-09
10261845	chr19:10261845:G:A	1.16907e-95	-2.60136e-09	-1.91254	1.74207e-15	-2.60136e-09	-2.13532
10262750	chr19:10262750:TGAA:T	7.07684e-96	-2.60136e-09	-2.4145	1.24677e-15	-2.60136e-09	-2.46984
10262754	chr19:10262754:TG:T	7.09572e-96	-2.60136e-09	-2.41184	1.25072e-15	-2.60136e-09	-2.46668
10263491	chr19:10263491:C:T	3.24363e-95	-2.60136e-09	-0.892052	1.081e-14	-2.60136e-09	-0.309922
10263658	chr19:10263658:G:C	1.54269e-95	-2.60136e-09	-1.63522	4.32832e-15	-2.60136e-09	-1.22522
10263870	chr19:10263870:G:A	6.62728e-96	-2.60136e-09	-2.48014	1.34311e-15	-2.60136e-09	-2.39541
10263959	chr19:10263959:C:T	5.46106e-97	-2.84258	-2.13369	1.1981e-16	-2.41697	-2.39527
10263965	chr19:10263965:A:C	8.55779e-96	-2.22449	-6.54159e-09	1.7323e-15	-2.14095	-6.54159e-09
10263997	chr19:10263997:A:T	1.27087e-95	-2.60136e-09	-1.82904	1.84815e-15	-2.60136e-09	-2.07621
10264490	chr19:10264490:T:C	9.39501e-96	-2.60136e-09	-2.13115	2.19272e-15	-2.60136e-09	-1.90525
10264542	chr19:10264542:G:A	9.79737e-96	-2.60136e-09	-2.08922	1.36138e-15	-2.60136e-09	-2.3819
10264544	chr19:10264544:C:T	5.57203e-95	-2.60136e-09	-0.350987	1.18004e-14	-2.60136e-09	-0.222263
10264706	chr19:10264706:G:C	6.86311e-96	-2.60136e-09	-2.44517	1.23601e-15	-2.60136e-09	-2.4785
10264738	chr19:10264738:G:T	6.91771e-96	-2.60136e-09	-2.43725	1.23781e-15	-2.60136e-09	-2.47705
10264891	chr19:10264891:G:A	7.45222e-96	-2.36282	-6.54159e-09	1.48923e-15	-2.29214	-6.54159e-09
10265313	chr19:10265313:C:T	7.36654e-96	-2.37438	-6.54159e-09	1.32619e-15	-2.40809	-6.54159e-09
10265989	chr19:10265989:G:C	1.91748e-94	-2.60136e-09	0.884852	6.64085e-14	-2.60136e-09	1.50543
10266220	chr19:10266220:A:C	1.55659e-95	-2.60136e-09	-1.62625	3.59391e-15	-2.60136e-09	-1.41116
10266333	chr19:10266333:T:G	1.0243e-95	-2.60136e-09	-2.04474	1.57888e-15	-2.60136e-09	-2.23368
10266419	chr19:10266419:A:G	6.67917e-97	-2.29464	-2.48028	8.41694e-17	-2.6893	-2.47602
10266424	chr19:10266424:C:T	6.00111e-97	-2.40244	-2.47953	7.95817e-17	-2.74642	-2.47494
10266438	chr19:10266438:C:T	6.61334e-97	-2.30897	-2.47586	8.39204e-17	-2.70044	-2.46785
10266588	chr19:10266588:A:G	5.5226e-95	-2.60136e-09	-0.359898	1.16931e-14	-2.60136e-09	-0.231394
10267253	chr19:10267253:C:T	1.73266e-96	-2.82994	-0.991733	2.47931e-16	-2.23019	-1.85481
10267621	chr19:10267621:G:A	4.76165e-96	-2.81074	-6.54159e-09	8.87841e-16	-2.80936	-6.54159e-09
10268001	chr19:10268001:A:T	4.05609e-97	-2.8402	-2.43349	9.62593e-17	-2.55105	-2.48006
10268044	chr19:10268044:C:T	4.46344e-95	-2.60136e-09	-0.572827	1.29131e-14	-2.60136e-09	-0.132153
10268459	chr19:10268459:C:T	1.70296e-95	-2.60136e-09	-1.53638	3.65847e-15	-2.60136e-09	-1.39335
10268546	chr19:10268546:G:A	1.21415e-95	-1.8747	-6.54159e-09	1.4588e-15	-2.31278	-6.54159e-09
10268734	chr19:10268734:G:A	5.67111e-96	-2.63595	-6.54159e-09	1.0788e-15	-2.61455	-6.54159e-09
10269461	chr19:10269461:G:A	1.71308e-95	-2.60136e-09	-1.53045	5.61822e-15	-2.60136e-09	-0.964383
10270827	chr19:10270827:T:C	7.66547e-96	-2.60136e-09	-2.33461	1.55462e-15	-2.60136e-09	-2.24917
10271073	chr19:10271073:C:T	9.10037e-95	-2.60136e-09	0.139568	7.21249e-15	-2.60136e-09	-0.714582
10271605	chr19:10271605:C:T	1.79301e-96	-1.43018	-2.35725	1.31282e-15	-0.049391	-2.36883
10271756	chr19:10271756:T:C	7.11314e-96	-2.60136e-09	-2.40939	1.42492e-15	-2.60136e-09	-2.33628
10271961	chr19:10271961:G:A	7.42464e-96	-2.36653	-6.54159e-09	2.45442e-15	-1.7925	-6.54159e-09
10272297	chr19:10272297:G:A	1.28322e-95	-1.81937	-6.54159e-09	1.12513e-15	-2.5725	-6.54159e-09
10272399	chr19:10272399:T:C	6.63577e-96	-2.60136e-09	-2.47886	1.23545e-15	-2.60136e-09	-2.47896
10272678	chr19:10272678:C:T	3.65683e-95	-2.60136e-09	-0.77215	1.01388e-14	-2.60136e-09	-0.374026
10272727	chr19:10272727:G:A	1.10974e-95	-1.96462	-6.54159e-09	3.04676e-15	-1.57632	-6.54159e-09
10272957	chr19:10272957:C:T	7.25074e-96	-2.60136e-09	-2.39023	1.25316e-15	-2.60136e-09	-2.46473
10272977	chr19:10272977:G:A	5.8446e-94	-2.60136e-09	1.99936	3.28016e-14	-2.60136e-09	0.800081
10273928	chr19:10273928:C:A	1.10179e-94	-0.22222	0.552995	7.98939e-15	-1.58668	0.974401
10273947	chr19:10273947:A:G	3.1256e-96	-2.11461	-1.1171	1.83833e-16	-2.79021	-1.59391
10273970	chr19:10273970:C:T	6.65602e-96	-2.60136e-09	-2.47581	1.24082e-15	-2.60136e-09	-2.47463
10274741	chr19:10274741:C:T	1.30243e-95	-2.60136e-09	-1.80452	2.49949e-15	-2.60136e-09	-1.77431
10274864	chr19:10274864:A:T	1.28349e-96	-2.32118	-1.80057	4.71675e-16	-1.67831	-1.76356
10276024	chr19:10276024:C:T	6.92018e-96	-2.60136e-09	-2.43689	1.24447e-15	-2.60136e-09	-2.47168
10276105	chr19:10276105:G:T	3.87738e-95	-2.60136e-09	-0.713586	4.34359e-15	-2.60136e-09	-1.2217
10276252	chr19:10276252:A:G	1.43303e-95	-2.60136e-09	-1.70895	2.83106e-15	-2.60136e-09	-1.64975
10277090	chr19:10277090:A:C	7.39099e-96	-2.60136e-09	-2.37107	1.50516e-15	-2.60136e-09	-2.2815
10277285	chr19:10277285:A:G	1.37077e-95	-2.60136e-09	-1.75337	2.62951e-15	-2.60136e-09	-1.7236
10277648	chr19:10277648:C:T	5.27764e-96	-1.99766	-0.71019	2.59578e-16	-2.71566	-1.32343
10278029	chr19:10278029:T:C	4.18971e-95	-2.60136e-09	-0.636114	4.66273e-15	-2.60136e-09	-1.1508
10278118	chr19:10278118:G:T	9.8577e-97	-2.10697	-2.27869	7.43563e-17	-2.84248	-2.44681
10278363	chr19:10278363:A:G	6.65262e-96	-2.60136e-09	-2.47632	1.41263e-15	-2.60136e-09	-2.34495
10278726	chr19:10278726:G:C	3.56296e-95	-2.60136e-09	-0.798153	4.10963e-15	-2.60136e-09	-1.27706
10278886	chr19:10278886:C:A	2.72801e-95	-2.60136e-09	-1.06517	5.18578e-15	-2.60136e-09	-1.04448
10279261	chr19:10279261:A:G	5.4182e-96	-1.97621	-0.705362	2.50476e-16	-2.7619	-1.31289
10279269	chr19:10279269:T:C	5.12331e-96	-2.13838	-0.59915	3.02497e-16	-2.6645	-1.22158
10279519	chr19:10279519:G:A	5.996e-95	-2.60136e-09	-0.277653	2.41967e-15	-2.60136e-09	-1.80676
10279982	chr19:10279982:C:G	1.15976e-96	-2.34173	-1.88138	1.25225e-16	-2.67017	-2.09787
10280033	chr19:10280033:T:A	9.65077e-96	-2.60136e-09	-2.10429	1.65751e-15	-2.60136e-09	-2.18508
10280335	chr19:10280335:T:A	1.3182e-95	-2.60136e-09	-1.79248	2.74385e-15	-2.60136e-09	-1.68103
10280626	chr19:10280626:A:G	6.88186e-96	-2.60136e-09	-2.44244	1.3424e-15	-2.60136e-09	-2.39594
10280769	chr19:10280769:A:G	8.78127e-96	-2.60136e-09	-2.19871	1.33722e-15	-2.60136e-09	-2.3998
10280935	chr19:10280935:T:G	4.72222e-95	1.93365	-2.45011	1.5244e-16	-2.09341	-2.47797
10280990	chr19:10280990:T:C	4.33124e-97	-2.79686	-2.4112	1.10563e-16	-2.5602	-2.33237
10281031	chr19:10281031:G:A	8.49563e-96	-2.60136e-09	-2.23178	1.41525e-15	-2.60136e-09	-2.34309
10281532	chr19:10281532:T:C	6.5384e-95	-2.60136e-09	-0.191054	4.31741e-15	-2.60136e-09	-1.22774
10281547	chr19:10281547:A:C	1.16095e-95	-2.60136e-09	-1.91951	2.14126e-15	-2.60136e-09	-1.929
10281962	chr19:10281962:G:C	1.32899e-95	-0.960208	-0.824123	2.39608e-15	-0.339213	-1.47735
10282114	chr19:10282114:C:G	6.99347e-97	-2.30506	-2.42388	1.16921e-16	-2.6185	-2.21816
10282375	chr19:10282375:G:A	6.7747e-96	-2.60136e-09	-2.45814	1.33572e-15	-2.60136e-09	-2.40092
10284116	chr19:10284116:G:A	1.49935e-96	-2.47104	-1.49526	9.24452e-16	-1.20797	-1.56098
10284241	chr19:10284241:C:T	1.29161e-95	-2.60136e-09	-1.81286	2.37802e-15	-2.60136e-09	-1.82413
10284532	chr19:10284532:C:T	7.68004e-97	-2.4786	-2.15669	9.33294e-17	-2.59819	-2.46383
10284771	chr19:10284771:G:A	8.69355e-96	-2.60136e-09	-2.20875	1.75067e-15	-2.60136e-09	-2.1304
10285050	chr19:10285050:G:A	8.11731e-96	-2.60136e-09	-2.27733	1.23591e-15	-2.60136e-09	-2.47859
10285660	chr19:10285660:C:T	2.0819e-96	-1.21685	-2.4212	8.4361e-17	-2.68501	-2.47804
10286455	chr19:10286455:G:A	1.68409e-96	-1.6159	-2.23421	9.53104e-17	-2.83954	-2.20148
10286457	chr19:10286457:C:T	2.07571e-96	-1.7583	-1.88272	2.20833e-15	-0.190682	-1.70748
10286727	chr19:10286727:C:T	6.43099e-95	0.0687197	-0.276338	1.77729e-14	-0.747381	0.934658
10288699	chr19:10288699:T:G	1.56439e-96	-1.5193	-2.40454	7.47523e-17	-2.84264	-2.44134
10288875	chr19:10288875:C:G	8.83366e-97	-2.12355	-2.3718	8.41704e-17	-2.71203	-2.45328
10289349	chr19:10289349:T:C	7.67713e-96	-2.60136e-09	-2.33308	1.3289e-15	-2.60136e-09	-2.40605
10289628	chr19:10289628:G:A	1.84275e-92	7.86304	-2.41277	5.51061e-15	1.34606	-2.32978
10289706	chr19:10289706:C:G	6.87217e-96	-2.60136e-09	-2.44385	1.23949e-15	-2.60136e-09	-2.47569
10289752	chr19:10289752:C:T	1.44371e-95	-2.60136e-09	-1.70153	1.27049e-15	-2.60136e-09	-2.45099
10290134	chr19:10290134:C:T	5.88373e-96	-1.00674	-1.5924	3.92593e-16	-2.31775	-1.30763
10290422	chr19:10290422:G:C	3.45479e-95	-0.121895	-0.707089	5.63673e-15	-0.931186	-0.0299062
10290444	chr19:10290444:G:A	5.98782e-96	-1.87841	-0.703195	2.85409e-15	-0.569075	-1.07257
10290523	chr19:10290523:C:T	9.62402e-96	-2.60136e-09	-2.10707	1.46747e-15	-2.60136e-09	-2.30686
10290998	chr19:10290998:C:G	4.61227e-96	-2.84261	-6.54159e-09	1.06741e-15	-2.62516	-6.54159e-09
10291703	chr19:10291703:G:A	7.76063e-96	-2.60136e-09	-2.32227	1.34667e-15	-2.60136e-09	-2.39276
10291706	chr19:10291706:G:A	7.76731e-96	-2.60136e-09	-2.32141	1.34743e-15	-2.60136e-09	-2.3922
10292262	chr19:10292262:G:A	1.06923e-95	-1.64562	-0.356182	4.16024e-15	-1.98131	0.716482
10292692	chr19:10292692:G:A	1.04258e-95	-1.67086	-0.356182	4.08001e-15	-2.00078	0.716482
10292927	chr19:10292927:C:T	4.12628e-97	-2.80023	-2.45631	7.49038e-17	-2.83313	-2.44882
10293271	chr19:10293271:T:C	9.58699e-96	-1.81471	-0.296212	4.03183e-15	-2.08842	0.792248
10293843	chr19:10293843:G:A	6.63129e-97	-2.30697	-2.47515	9.04009e-17	-2.77348	-2.32042
10293912	chr19:10293912:T:C	2.025e-95	-2.60136e-09	-1.36318	2.3748e-15	-2.60136e-09	-1.82548
10293936	chr19:10293936:G:A	1.07938e-95	-1.99236	-6.54159e-09	4.22933e-15	-1.24835	-6.54159e-09
10295058	chr19:10295058:G:A	4.89971e-96	-2.78215	-6.54159e-09	1.41221e-15	-2.34524	-6.54159e-09
10295189	chr19:10295189:C:T	5.82355e-96	-0.960596	-1.64883	3.82669e-16	-2.28853	-1.36245
10295230	chr19:10295230:C:CT	8.61912e-96	-1.8652	-0.352148	3.79609e-15	-2.07794	0.721513
10295428	chr19:10295428:G:A	3.48803e-96	-0.643408	-2.47859	3.24231e-16	-1.34772	-2.46897
10295755	chr19:10295755:T:G	1.64695e-95	-0.460434	-1.10939	3.08105e-15	-1.07762	-0.487508
10295959	chr19:10295959:T:A	1.86933e-95	-0.342158	-1.10101	3.4479e-15	-0.978045	-0.474588
10295973	chr19:10295973:G:A	3.2361e-96	-0.725016	-2.47195	3.11776e-16	-1.40576	-2.45011
10296493	chr19:10296493:G:C	9.55293e-97	-2.04737	-2.3697	3.09458e-16	-1.48589	-2.37744
10296922	chr19:10296922:C:G	2.36093e-95	-2.60136e-09	-1.20969	3.19957e-15	-2.60136e-09	-1.52738
10297173	chr19:10297173:G:A	9.20426e-96	-1.78655	-0.365115	4.13988e-15	-1.98698	0.717246
10297178	chr19:10297178:T:C	7.34463e-96	-1.93339	-0.44397	3.27198e-15	-2.13376	0.628754
10297751	chr19:10297751:C:T	8.55437e-96	-1.69486	-0.530025	3.73376e-15	-1.91049	0.537505
10298319	chr19:10298319:G:A	9.74877e-96	-1.69161	-0.402581	4.22356e-15	-1.91743	0.66771
10298647	chr19:10298647:A:G	3.40521e-95	-0.84344	-6.54159e-09	3.68386e-15	-1.38643	-6.54159e-09
10298650	chr19:10298650:C:T	4.70331e-96	-2.82306	-6.54159e-09	1.24682e-15	-2.4698	-6.54159e-09
10298815	chr19:10298815:TG:T	3.0355e-95	-0.95837	-6.54159e-09	2.83506e-15	-1.64833	-6.54159e-09
10298861	chr19:10298861:G:A	8.82454e-96	-1.78879	-0.405004	3.83154e-15	-2.01399	0.666859
10299013	chr19:10299013:T:C	8.1011e-96	-2.60136e-09	-2.27933	1.68396e-15	-2.60136e-09	-2.16925
10299117	chr19:10299117:C:T	4.33282e-96	-1.94574	-0.959373	1.79723e-15	-2.13423	0.030084
10299700	chr19:10299700:G:A	8.09924e-96	-2.60136e-09	-2.27956	1.50569e-15	-2.60136e-09	-2.28114
10299944	chr19:10299944:C:T	6.83773e-96	-2.60136e-09	-2.44887	1.23968e-15	-2.60136e-09	-2.47555
10300201	chr19:10300201:C:G	6.88638e-96	-2.60136e-09	-2.44179	1.2388e-15	-2.60136e-09	-2.47625
10300256	chr19:10300256:C:T	6.82979e-96	-2.60136e-09	-2.45004	1.41459e-15	-2.60136e-09	-2.34356
10300333	chr19:10300333:G:A	1.54347e-95	-2.60136e-09	-1.63471	2.6304e-15	-2.60136e-09	-1.72326
10300353	chr19:10300353:C:G	6.87652e-97	-2.33273	-2.41307	1.23161e-16	-2.37679	-2.40788
10300377	chr19:10300377:T:C	6.02583e-96	-2.57528	-6.54159e-09	1.08148e-15	-2.61206	-6.54159e-09
10300501	chr19:10300501:C:T	5.02275e-96	-0.40939	-2.34796	2.28528e-16	-1.96025	-2.20624
10301301	chr19:10301301:T:C	6.96805e-96	-2.60136e-09	-2.43	1.4216e-15	-2.60136e-09	-2.33861
10301578	chr19:10301578:C:T	8.60788e-96	-2.60136e-09	-2.21865	1.2993e-15	-2.60136e-09	-2.42857
10301801	chr19:10301801:T:G	9.26112e-96	-2.14551	-6.54159e-09	1.28143e-15	-2.44242	-6.54159e-09
10301842	chr19:10301842:A:G	8.28144e-97	-2.3053	-2.2546	1.26588e-16	-2.44255	-2.31466
10303450	chr19:10303450:C:T	2.14089e-95	-1.30752	-6.54159e-09	3.38114e-15	-1.47218	-6.54159e-09
10303774	chr19:10303774:G:A	1.05872e-95	-2.44487	0.433188	3.49882e-15	-1.97194	0.533967
10304216	chr19:10304216:C:T	7.69314e-96	-2.60136e-09	-2.331	1.25836e-15	-2.60136e-09	-2.46059
10304650	chr19:10304650:T:C	1.00363e-95	-2.60136e-09	-2.06513	1.3988e-15	-2.60136e-09	-2.35478
10304972	chr19:10304972:G:A	1.11352e-96	-2.45923	-1.80458	1.16969e-16	-2.49054	-2.3457
10304994	chr19:10304994:G:A	6.85506e-96	-2.60136e-09	-2.44634	1.23544e-15	-2.60136e-09	-2.47897
10305105	chr19:10305105:T:C	4.33669e-97	-2.80619	-2.40062	1.19719e-16	-2.71536	-2.09765
10305136	chr19:10305136:T:C	7.13328e-95	-2.60136e-09	-0.103975	3.52899e-15	-2.60136e-09	-1.42938
10305734	chr19:10305734:G:A	1.18754e-95	-2.60136e-09	-1.89687	1.66833e-15	-2.60136e-09	-2.17858
10306166	chr19:10306166:G:A	5.46502e-95	-0.655925	0.285547	2.59966e-14	1.04284	-0.475275
10306198	chr19:10306198:C:T	6.83454e-96	-2.60136e-09	-2.44934	1.43995e-15	-2.60136e-09	-2.32579
10306946	chr19:10306946:C:T	6.6432e-96	-2.60136e-09	-2.47774	1.23867e-15	-2.60136e-09	-2.47636
10307291	chr19:10307291:G:T	6.63651e-96	-2.60136e-09	-2.47875	1.28455e-15	-2.60136e-09	-2.43999
10307519	chr19:10307519:T:G	1.32213e-95	-2.60136e-09	-1.7895	1.66095e-15	-2.60136e-09	-2.18301
10307985	chr19:10307985:T:C	4.80795e-97	-2.65208	-2.45157	7.46544e-17	-2.8056	-2.47969
10308108	chr19:10308108:A:G	7.5124e-96	-0.361508	-1.99327	3.32809e-16	-1.86712	-1.92347
10308162	chr19:10308162:G:A	4.56967e-97	-2.70466	-2.44982	7.23487e-17	-2.83689	-2.47976
10308454	chr19:10308454:C:T	8.62743e-96	-0.718166	-1.49822	2.60741e-16	-1.88918	-2.14544
10308792	chr19:10308792:C:T	1.11648e-96	-2.59916	-1.66199	9.49608e-17	-2.80929	-2.23539
10308935	chr19:10308935:G:A	1.39111e-95	-1.73864	-6.54159e-09	1.3036e-15	-2.42526	-6.54159e-09
10309751	chr19:10309751:C:T	8.35689e-96	-2.60136e-09	-2.24824	1.80034e-15	-2.60136e-09	-2.10242
10309993	chr19:10309993:A:G	8.66904e-96	-2.60136e-09	-2.21157	1.37314e-15	-2.60136e-09	-2.3733
10310005	chr19:10310005:C:T	7.34253e-96	-2.60136e-09	-2.37765	1.53769e-15	-2.60136e-09	-2.26011
10310540	chr19:10310540:C:A	6.95033e-96	-2.60136e-09	-2.43254	1.25369e-15	-2.60136e-09	-2.46431
10311161	chr19:10311161:C:G	1.30345e-95	-2.60136e-09	-1.80373	2.49396e-15	-2.60136e-09	-1.77653
10311209	chr19:10311209:G:C	1.30345e-95	-2.60136e-09	-1.80373	2.49396e-15	-2.60136e-09	-1.77653
10311241	chr19:10311241:G:A	4.72825e-97	-2.72174	-2.39862	7.69855e-17	-2.79655	-2.45799
10311265	chr19:10311265:G:A	7.54658e-96	-2.60136e-09	-2.35024	1.60514e-15	-2.60136e-09	-2.21719
10311328	chr19:10311328:A:G	4.39534e-97	-2.83235	-2.36102	8.77333e-17	-2.6576	-2.46626
10311647	chr19:10311647:G:A	7.94238e-97	-2.84045	-1.76126	1.18389e-16	-2.61442	-2.20976
10311665	chr19:10311665:G:C	5.52026e-97	-2.60911	-2.35639	8.3305e-17	-2.79734	-2.37831
10312054	chr19:10312054:G:T	8.98252e-97	-2.26343	-2.2152	1.91802e-16	-2.22318	-2.11851
10312296	chr19:10312296:T:C	9.35346e-97	-2.67799	-1.76018	5.07014e-15	0.464456	-1.53148
10312633	chr19:10312633:C:T	7.24293e-97	-2.40028	-2.29361	1.1401e-16	-2.45422	-2.40765
10313124	chr19:10313124:C:T	2.16278e-95	-2.60136e-09	-1.29735	3.1613e-15	-2.60136e-09	-1.53941
10313139	chr19:10313139:G:A	4.19427e-95	1.6361	-2.27113	5.33004e-15	0.810525	-1.82756
10313199	chr19:10313199:T:C	8.43365e-97	-2.73038	-1.8113	8.65142e-17	-2.76594	-2.37191
10313834	chr19:10313834:A:G	1.16576e-96	-2.80272	-1.41524	1.10682e-16	-2.72744	-2.16405
10313913	chr19:10313913:T:C	1.59944e-95	-2.60136e-09	-1.59909	2.74527e-15	-2.60136e-09	-1.68052
10314235	chr19:10314235:C:T	6.35127e-97	-2.66736	-2.1579	8.139e-17	-2.78993	-2.40897
10314339	chr19:10314339:T:C	2.0261e-96	-2.77134	-0.893885	1.48638e-16	-2.7701	-1.82654
10315348	chr19:10315348:T:G	1.90157e-96	-2.83	-0.898659	1.55296e-16	-2.67118	-1.88163
10315848	chr19:10315848:G:A	8.79661e-96	-2.19696	-6.54159e-09	5.95368e-15	-0.906387	-6.54159e-09
10315914	chr19:10315914:C:G	7.59056e-96	-2.60136e-09	-2.34443	1.63949e-15	-2.60136e-09	-2.19601
10315952	chr19:10315952:T:C	8.82807e-96	-2.60136e-09	-2.1934	1.87453e-15	-2.60136e-09	-2.06204
10316099	chr19:10316099:T:C	7.08659e-96	-2.60136e-09	-2.41313	1.48793e-15	-2.60136e-09	-2.29301
10316570	chr19:10316570:G:T	6.24107e-97	-2.36391	-2.47885	1.27364e-16	-2.30924	-2.44186
10316628	chr19:10316628:G:C	6.76738e-96	-2.60136e-09	-2.45922	1.26017e-15	-2.60136e-09	-2.45915
10318114	chr19:10318114:C:T	1.89283e-96	-2.7495	-0.98376	1.40866e-16	-2.78562	-1.86472
10318444	chr19:10318444:T:C	7.44857e-95	2.23195	-2.29267	6.57361e-15	1.17006	-1.9774
10318508	chr19:10318508:G:A	7.28335e-96	-2.60136e-09	-2.38574	1.53659e-15	-2.60136e-09	-2.26083
10318577	chr19:10318577:C:T	4.70142e-96	-2.82347	-6.54159e-09	9.80434e-16	-2.71016	-6.54159e-09
10319155	chr19:10319155:G:T	7.0255e-96	-2.60136e-09	-2.42178	1.46008e-15	-2.60136e-09	-2.31191
10320257	chr19:10320257:A:T	1.41421e-95	-2.60136e-09	-1.72218	1.7757e-15	-2.60136e-09	-2.1162
10320281	chr19:10320281:C:T	7.48388e-96	-2.60136e-09	-2.35858	1.255e-15	-2.60136e-09	-2.46326
10320332	chr19:10320332:C:T	9.36129e-96	-2.13475	-6.54159e-09	6.5834e-15	-0.805845	-6.54159e-09
10320576	chr19:10320576:G:A	2.09671e-95	-2.60136e-09	-1.32837	1.98775e-15	-2.60136e-09	-2.0034
10320624	chr19:10320624:A:AG	2.02586e-96	-2.37055	-1.29479	1.30852e-16	-2.69236	-2.03173
10321376	chr19:10321376:C:G	6.93169e-97	-2.37416	-2.36366	1.26376e-16	-2.30358	-2.4553
10321649	chr19:10321649:G:T	1.51159e-95	-2.60136e-09	-1.65558	2.39954e-15	-2.60136e-09	-1.81512
10321658	chr19:10321658:T:G	1.76875e-96	-2.49505	-1.306	1.4237e-16	-2.75221	-1.88751
10321721	chr19:10321721:C:T	8.95977e-96	-2.17859	-6.54159e-09	6.19371e-15	-0.866863	-6.54159e-09
10321986	chr19:10321986:T:C	7.60329e-97	-2.22159	-2.42375	1.24247e-16	-2.46558	-2.31031
10322246	chr19:10322246:A:G	5.67543e-97	-2.72537	-2.2124	8.53314e-17	-2.7375	-2.41411
10322248	chr19:10322248:A:G	1.45194e-96	-2.75194	-1.24649	1.1328e-16	-2.78628	-2.08201
10322377	chr19:10322377:G:A	4.63617e-96	-2.83744	-6.54159e-09	1.20313e-15	-2.50547	-6.54159e-09
10322534	chr19:10322534:G:A	6.87381e-96	-2.60136e-09	-2.44361	1.24819e-15	-2.60136e-09	-2.4687
10322681	chr19:10322681:C:T	6.88568e-96	-2.60136e-09	-2.44189	1.24936e-15	-2.60136e-09	-2.46776
10322684	chr19:10322684:C:T	5.89745e-96	-2.59681	-6.54159e-09	2.3528e-15	-1.83479	-6.54159e-09
10323027	chr19:10323027:C:T	6.63068e-96	-2.60136e-09	-2.47962	1.31077e-15	-2.60136e-09	-2.41978
10323624	chr19:10323624:G:A	6.82946e-96	-2.60136e-09	-2.45009	1.38959e-15	-2.60136e-09	-2.36139
10323638	chr19:10323638:G:A	7.0255e-96	-2.60136e-09	-2.42178	1.46008e-15	-2.60136e-09	-2.31191
10323992	chr19:10323992:T:C	1.33186e-96	-2.64418	-1.44058	1.26678e-16	-2.77576	-1.98075
10324009	chr19:10324009:G:A	2.46464e-95	-2.60136e-09	-1.1667	4.52959e-15	-2.60136e-09	-1.17976
10324210	chr19:10324210:G:A	5.13225e-97	-2.61176	-2.42661	8.24383e-17	-2.75065	-2.43545
10324252	chr19:10324252:T:C	7.26196e-96	-2.60136e-09	-2.38868	1.54409e-15	-2.60136e-09	-2.25596
10324598	chr19:10324598:T:C	7.2426e-96	-2.60136e-09	-2.39135	1.53762e-15	-2.60136e-09	-2.26016
10324627	chr19:10324627:C:T	7.56783e-96	-2.60136e-09	-2.34742	1.62986e-15	-2.60136e-09	-2.2019
10324817	chr19:10324817:T:C	8.49308e-95	2.42623	-2.35572	6.73286e-15	1.28378	-2.06718
10325015	chr19:10325015:A:G	2.47693e-95	-2.60136e-09	-1.16173	2.21636e-15	-2.60136e-09	-1.89453
10325064	chr19:10325064:A:T	7.43558e-96	-2.60136e-09	-2.36505	1.59157e-15	-2.60136e-09	-2.22568
10325346	chr19:10325346:TC:T	5.64177e-97	-2.47776	-2.46596	1.05224e-16	-2.4621	-2.47996
10325679	chr19:10325679:T:C	7.21613e-95	2.29832	-2.39075	5.06339e-15	1.1797	-2.24806
10325858	chr19:10325858:C:T	7.24168e-96	-2.60136e-09	-2.39148	1.53731e-15	-2.60136e-09	-2.26037
10325881	chr19:10325881:A:T	8.65653e-96	-2.21302	-6.54159e-09	5.78577e-15	-0.934995	-6.54159e-09
10325886	chr19:10325886:C:T	4.77198e-97	-2.83727	-2.27388	9.73004e-17	-2.71246	-2.30789
10325893	chr19:10325893:AGAT:A	1.68468e-95	-2.60136e-09	-1.54717	2.38325e-15	-2.60136e-09	-1.82193
10325897	chr19:10325897:G:C	1.67752e-95	-2.60136e-09	-1.55143	2.37626e-15	-2.60136e-09	-1.82487
10326073	chr19:10326073:C:T	7.78345e-97	-2.15368	-2.46823	5.32325e-16	-0.85137	-2.46953
10326092	chr19:10326092:T:C	7.59907e-97	-2.18099	-2.4649	5.07039e-16	-0.89743	-2.47214
10326114	chr19:10326114:G:A	7.22769e-96	-2.60136e-09	-2.39341	1.53236e-15	-2.60136e-09	-2.26359
10326227	chr19:10326227:A:C	6.91943e-97	-2.69119	-2.0484	1.63784e-15	-0.068239	-2.12878
10326243	chr19:10326243:A:G	8.72171e-96	-2.20552	-6.54159e-09	5.86251e-15	-0.92182	-6.54159e-09
10326422	chr19:10326422:G:A	7.75572e-96	-2.60136e-09	-2.3229	1.72811e-15	-2.60136e-09	-2.14337
10326502	chr19:10326502:C:T	7.41311e-96	-2.60136e-09	-2.36808	1.58859e-15	-2.60136e-09	-2.22755
10326818	chr19:10326818:G:A	1.47852e-95	-0.0126904	-1.66502	6.43901e-15	1.04686	-1.87488
10326828	chr19:10326828:G:A	6.7404e-96	-2.60136e-09	-2.46321	1.26849e-15	-2.60136e-09	-2.45257
10326862	chr19:10326862:G:A	8.87292e-96	-2.18833	-6.54159e-09	6.1255e-15	-0.877936	-6.54159e-09
10326990	chr19:10326990:G:A	8.79135e-96	-2.19756	-6.54159e-09	5.94542e-15	-0.907776	-6.54159e-09
10327060	chr19:10327060:TCACC:T	9.91838e-97	-2.8148	-1.56472	3.08582e-15	-0.412746	-1.15083
10327088	chr19:10327088:T:C	6.48973e-97	-2.53336	-2.27034	1.36855e-16	-2.48401	-2.19522
10327278	chr19:10327278:A:G	6.2036e-96	-0.526786	-2.01942	1.68376e-14	2.03991	-1.90669
10327341	chr19:10327341:G:A	8.58844e-96	-2.22091	-6.54159e-09	5.7131e-15	-0.947635	-6.54159e-09
10327394	chr19:10327394:G:C	7.35131e-95	-2.60136e-09	-0.0738676	1.10779e-14	-2.60136e-09	-0.285441
10327587	chr19:10327587:C:T	4.9009e-96	-2.78191	-6.54159e-09	9.0377e-16	-2.79158	-6.54159e-09
10327765	chr19:10327765:C:T	3.99802e-97	-2.81275	-2.47536	9.10439e-17	-2.61371	-2.4731
10327819	chr19:10327819:G:A	8.74447e-96	-2.20291	-6.54159e-09	5.86061e-15	-0.922143	-6.54159e-09
10328006	chr19:10328006:CAG:C	1.86894e-95	0.0439933	-1.48737	7.75502e-15	1.09702	-1.73908
10328540	chr19:10328540:A:G	1.89112e-95	-2.60136e-09	-1.43157	3.4334e-15	-2.60136e-09	-1.45684
10328622	chr19:10328622:A:G	1.14989e-95	-1.92908	-6.54159e-09	9.37132e-15	-0.452743	-6.54159e-09
10328825	chr19:10328825:C:T	1.22164e-95	-1.86855	-6.54159e-09	1.01713e-14	-0.370832	-6.54159e-09
10328864	chr19:10328864:A:G	8.31401e-97	-2.102	-2.45398	5.76791e-16	-0.763953	-2.47672
10329035	chr19:10329035:A:G	8.27193e-97	-2.10327	-2.45777	5.75816e-16	-0.766365	-2.476
10329568	chr19:10329568:GC:G	7.96796e-97	-2.13404	-2.46445	5.47675e-16	-0.819863	-2.47261
10330063	chr19:10330063:C:T	1.12601e-94	2.69575	-2.34324	9.20567e-15	2.00624	-2.47682
10330397	chr19:10330397:C:T	8.64918e-96	-2.21387	-6.54159e-09	5.75005e-15	-0.941188	-6.54159e-09
10330441	chr19:10330441:G:A	6.29586e-97	-2.52866	-2.30536	1.31593e-16	-2.48658	-2.23186
10330648	chr19:10330648:G:A	6.62781e-96	-2.60136e-09	-2.48006	1.2337e-15	-2.60136e-09	-2.48038
10330798	chr19:10330798:T:C	2.09176e-95	0.0693725	-1.40011	8.44754e-15	1.11815	-1.67467
10330953	chr19:10330953:A:C	6.68559e-96	-2.60136e-09	-2.47138	1.25473e-15	-2.60136e-09	-2.46348
10331074	chr19:10331074:G:A	1.04578e-95	-2.60136e-09	-2.02399	2.04169e-15	-2.60136e-09	-1.97662
10331174	chr19:10331174:C:T	7.57096e-97	-2.63353	-2.01606	8.54117e-17	-2.80898	-2.34169
10331266	chr19:10331266:C:T	2.02149e-95	-2.60136e-09	-1.36491	4.05724e-15	-2.60136e-09	-1.28989
10331528	chr19:10331528:A:G	2.28042e-95	-2.60136e-09	-1.24439	4.17444e-15	-2.60136e-09	-1.26142
10331563	chr19:10331563:G:A	2.19687e-95	-2.60136e-09	-1.28171	4.0097e-15	-2.60136e-09	-1.30168
10332201	chr19:10332201:C:A	9.44807e-96	-2.12552	-6.54159e-09	6.74853e-15	-0.781073	-6.54159e-09
10332565	chr19:10332565:G:A	1.03385e-95	-2.03545	-6.54159e-09	7.76727e-15	-0.640478	-6.54159e-09
10332725	chr19:10332725:C:T	6.64192e-96	-2.60136e-09	-2.47793	1.2706e-15	-2.60136e-09	-2.45091
10332810	chr19:10332810:GT:G	8.67125e-97	-2.06262	-2.45129	6.09798e-16	-0.705894	-2.47913
10333490	chr19:10333490:G:A	5.91597e-97	-2.46518	-2.43108	1.04156e-16	-2.48437	-2.46789
10333575	chr19:10333575:C:T	6.68091e-96	-2.60136e-09	-2.47208	1.35439e-15	-2.60136e-09	-2.38704
10333927	chr19:10333927:C:G	5.18024e-97	-2.63722	-2.39184	1.23149e-15	-0.0692842	-2.41289
10333991	chr19:10333991:G:A	6.82375e-96	-2.60136e-09	-2.45092	1.37072e-15	-2.60136e-09	-2.37506
10334556	chr19:10334556:C:T	4.68828e-96	-2.82627	-6.54159e-09	9.90967e-16	-2.69947	-6.54159e-09
10334870	chr19:10334870:G:A	8.95335e-96	-2.60136e-09	-2.1793	1.31762e-15	-2.60136e-09	-2.41457
10335040	chr19:10335040:C:T	7.27637e-95	-2.60136e-09	-0.0841143	2.13349e-14	-2.60136e-09	0.369947
10335277	chr19:10335277:G:A	1.40903e-95	-2.60136e-09	-1.72585	3.4096e-15	-2.60136e-09	-1.4638
10335892	chr19:10335892:T:C	1.49389e-96	-1.91726	-2.05269	7.23522e-16	-1.00262	-2.0114
10336058	chr19:10336058:G:A	7.10454e-97	-2.23925	-2.47393	4.17734e-16	-1.08484	-2.47847
10336221	chr19:10336221:C:A	1.18148e-96	-2.04396	-2.1606	4.75986e-16	-1.30479	-2.12797
10336358	chr19:10336358:A:G	1.19033e-96	-2.05717	-2.13994	5.43373e-16	-1.1995	-2.10086
10336527	chr19:10336527:C:T	4.6398e-96	-2.83666	-6.54159e-09	9.39364e-16	-2.75295	-6.54159e-09
10337067	chr19:10337067:G:A	6.09639e-96	-0.809784	-1.75385	3.92054e-16	-1.65183	-1.97493
10337119	chr19:10337119:G:A	4.15677e-97	-2.79316	-2.45602	8.66109e-17	-2.65792	-2.47881
10337344	chr19:10337344:A:G	4.0155e-97	-2.84221	-2.44154	7.57269e-17	-2.79063	-2.48039
10337634	chr19:10337634:T:G	1.18266e-95	-2.60136e-09	-1.90098	2.7993e-15	-2.60136e-09	-1.66103
10337759	chr19:10337759:G:C	5.76286e-95	-0.317312	-6.54159e-09	3.04506e-15	-1.57688	-6.54159e-09
10337768	chr19:10337768:C:G	4.41959e-95	-2.60136e-09	-0.582699	1.19321e-14	-2.60136e-09	-0.211164
10337890	chr19:10337890:A:G	1.59507e-96	-1.70689	-2.19753	8.37762e-16	-0.714618	-2.1528
10337960	chr19:10337960:T:G	1.72258e-96	-1.65283	-2.17468	9.27494e-16	-0.642358	-2.12331
10337977	chr19:10337977:G:A	1.14691e-95	-2.60136e-09	-1.93168	2.70039e-15	-2.60136e-09	-1.697
10337984	chr19:10337984:C:A	1.34382e-96	-1.93312	-2.14269	5.74807e-16	-1.15432	-2.0898
10338133	chr19:10338133:G:T	2.31111e-95	-2.60136e-09	-1.23102	3.96408e-15	-2.60136e-09	-1.31312
10338200	chr19:10338200:T:A	1.66548e-96	-1.67321	-2.18801	8.91582e-16	-0.664124	-2.14103
10338333	chr19:10338333:G:T	1.28542e-96	-1.92047	-2.19977	5.46934e-16	-1.14052	-2.1533
10338418	chr19:10338418:AAT:A	2.45608e-95	-2.60136e-09	-1.17018	5.17354e-15	-2.60136e-09	-1.04684
10338576	chr19:10338576:T:C	1.59015e-96	-1.71603	-2.19148	8.30055e-16	-0.73064	-2.14602
10338682	chr19:10338682:T:C	1.50645e-96	-1.78431	-2.17727	7.69095e-16	-0.821241	-2.1317
10338716	chr19:10338716:A:G	5.40342e-97	-2.82506	-2.16183	9.44488e-17	-2.73424	-2.31586
10338989	chr19:10338989:C:T	1.43106e-96	-1.8098	-2.20312	7.11001e-16	-0.884169	-2.14731
10339075	chr19:10339075:T:G	1.58395e-96	-1.7162	-2.19521	8.10729e-16	-0.750376	-2.14984
10339102	chr19:10339102:G:A	1.57669e-96	-1.69933	-2.21667	7.90353e-16	-0.751767	-2.17391
10339609	chr19:10339609:G:A	6.42843e-97	-2.4028	-2.41039	3.10446e-16	-1.42818	-2.43197
10340314	chr19:10340314:T:C	1.02289e-95	-2.60136e-09	-2.04612	2.35285e-15	-2.60136e-09	-1.83477
10340317	chr19:10340317:G:T	6.83244e-97	-2.30762	-2.44462	3.53739e-16	-1.27044	-2.45915
10340399	chr19:10340399:T:C	4.18442e-97	-2.78101	-2.46154	8.72251e-17	-2.65104	-2.47862
10340408	chr19:10340408:A:C	3.20714e-95	-2.60136e-09	-0.903367	8.47305e-15	-2.60136e-09	-0.553506
10340733	chr19:10340733:A:C	2.51786e-95	-2.60136e-09	-1.14534	1.3484e-15	-2.60136e-09	-2.39148
10340933	chr19:10340933:C:G	1.08576e-95	-2.60136e-09	-1.98647	2.39542e-15	-2.60136e-09	-1.81684
10340938	chr19:10340938:A:G	1.13341e-95	-2.60136e-09	-1.94352	2.49651e-15	-2.60136e-09	-1.7755
10341045	chr19:10341045:G:A	1.1356e-95	-2.60136e-09	-1.94158	1.58403e-15	-2.60136e-09	-2.23043
10341244	chr19:10341244:C:T	1.77895e-95	-1.49272	-6.54159e-09	3.0226e-14	0.718305	-6.54159e-09
10341682	chr19:10341682:A:G	9.89264e-97	-1.91182	-2.4703	7.64592e-17	-2.78122	-2.48017
10341913	chr19:10341913:A:G	4.79003e-96	-2.80479	-6.54159e-09	8.58922e-16	-2.84247	-6.54159e-09
10342037	chr19:10342037:G:A	1.04656e-95	-2.60136e-09	-2.02324	2.37125e-15	-2.60136e-09	-1.82698
10342182	chr19:10342182:C:T	1.12553e-95	-2.60136e-09	-1.95049	2.60506e-15	-2.60136e-09	-1.73294
10342333	chr19:10342333:G:A	4.73496e-97	-2.64793	-2.47102	2.81069e-16	-1.4814	-2.47816
10342446	chr19:10342446:C:T	8.54116e-96	-2.22643	-6.54159e-09	4.40196e-15	-1.20835	-6.54159e-09
10342459	chr19:10342459:C:T	9.54845e-96	-2.60136e-09	-2.11495	2.44953e-15	-2.60136e-09	-1.7945
10342476	chr19:10342476:G:A	6.44872e-96	-0.214124	-2.29333	3.44443e-16	-1.36032	-2.3959
10342849	chr19:10342849:C:T	9.89879e-97	-1.93628	-2.44523	8.15576e-16	-0.422928	-2.47133
10343243	chr19:10343243:G:A	5.61332e-96	-2.64619	-6.54159e-09	1.01496e-15	-2.67555	-6.54159e-09
10343972	chr19:10343972:ATTC:A	1.03565e-94	-2.60136e-09	0.268868	2.4295e-15	-2.60136e-09	-1.80271
10344051	chr19:10344051:G:T	1.7609e-95	-2.60136e-09	-1.50292	3.29805e-15	-2.60136e-09	-1.49707
10344482	chr19:10344482:T:C	1.3453e-95	-2.60136e-09	-1.77213	1.73262e-15	-2.60136e-09	-2.14076
10344590	chr19:10344590:C:CT	9.43993e-96	-2.60136e-09	-2.12638	2.36926e-15	-2.60136e-09	-1.82782
10345108	chr19:10345108:AGAG:A	7.6391e-97	-2.60014	-2.0405	1.14854e-16	-2.84254	-2.01195
10345620	chr19:10345620:T:C	7.12469e-97	-2.55803	-2.15232	8.0845e-17	-2.83935	-2.36627
10345806	chr19:10345806:C:T	1.0233e-95	-2.60136e-09	-2.04571	1.38247e-15	-2.60136e-09	-2.36653
10346136	chr19:10346136:C:T	1.78042e-95	-2.60136e-09	-1.4919	3.11938e-15	-2.60136e-09	-1.55276
10346493	chr19:10346493:G:A	6.65385e-96	-2.60136e-09	-2.47614	1.3098e-15	-2.60136e-09	-2.42052
10346706	chr19:10346706:A:G	7.58416e-96	-0.302916	-2.04235	5.10098e-16	-1.10603	-2.25751
10347241	chr19:10347241:C:G	5.33956e-97	-2.52517	-2.4736	7.80273e-17	-2.83209	-2.409
10347633	chr19:10347633:C:T	1.05837e-94	-2.60136e-09	0.290572	2.19103e-15	-2.60136e-09	-1.90602
10347871	chr19:10347871:G:T	6.16074e-97	-2.84219	-2.01352	8.65305e-17	-2.83101	-2.30665
10347957	chr19:10347957:C:T	2.8445e-96	-0.923327	-2.40262	2.80391e-16	-1.51665	-2.44532
10348735	chr19:10348735:A:G	1.24366e-95	-2.60136e-09	-1.85069	1.8608e-15	-2.60136e-09	-2.06939
10349095	chr19:10349095:T:G	4.07594e-96	-0.727229	-2.239	6.79893e-16	-0.683015	-2.3932
10349210	chr19:10349210:T:C	1.48924e-95	-2.60136e-09	-1.67048	1.57792e-15	-2.60136e-09	-2.23429
10349293	chr19:10349293:G:A	4.83317e-96	-1.56197	-1.23385	1.20976e-14	-0.0846473	-0.112745
10349295	chr19:10349295:A:G	1.67537e-95	-2.60136e-09	-1.55271	1.61437e-15	-2.60136e-09	-2.21145
10349351	chr19:10349351:T:G	5.11466e-96	-0.553546	-2.18567	8.37798e-16	-0.50453	-2.36285
10349553	chr19:10349553:ATATT:A	6.88455e-96	-2.60136e-09	-2.44205	1.23533e-15	-2.60136e-09	-2.47906
10349712	chr19:10349712:C:T	6.62847e-96	-2.60136e-09	-2.47996	1.36155e-15	-2.60136e-09	-2.38178
10350267	chr19:10350267:A:G	4.8242e-97	-2.68446	-2.41581	7.81128e-17	-2.76844	-2.47156
10350635	chr19:10350635:T:C	1.83965e-95	-2.60136e-09	-1.45917	2.11433e-15	-2.60136e-09	-1.94166
10350700	chr19:10350700:T:C	6.62944e-96	-2.60136e-09	-2.47981	1.36314e-15	-2.60136e-09	-2.3806
10351151	chr19:10351151:C:T	1.29822e-95	-2.60136e-09	-1.80775	2.80716e-15	-2.60136e-09	-1.65822
10351231	chr19:10351231:A:T	1.2983e-95	-2.60136e-09	-1.80769	2.80754e-15	-2.60136e-09	-1.65809
10351611	chr19:10351611:C:A	1.75824e-95	-2.60136e-09	-1.50444	4.19013e-15	-2.60136e-09	-1.25767
10351670	chr19:10351670:T:C	6.63094e-96	-2.60136e-09	-2.47958	1.36371e-15	-2.60136e-09	-2.38019
10351837	chr19:10351837:C:T	3.47085e-96	-1.67263	-1.4543	7.40802e-15	-0.260415	-0.427419
10351848	chr19:10351848:C:T	1.55571e-95	-2.60136e-09	-1.62682	3.70303e-15	-2.60136e-09	-1.38124
10351956	chr19:10351956:T:A	3.10085e-96	-0.805599	-2.43406	6.20724e-16	-0.791964	-2.3753
10351996	chr19:10351996:C:T	1.444e-95	-0.105803	-1.59553	1.19967e-14	1.61554	-1.82131
10352284	chr19:10352284:G:C	1.34028e-96	-2.05064	-2.02781	3.61913e-16	-1.53639	-2.17036
10352442	chr19:10352442:G:C	5.68366e-95	-0.331151	-6.54159e-09	4.43842e-15	-1.2001	-6.54159e-09
10352728	chr19:10352728:C:A	4.24004e-96	-0.642241	-2.28452	7.11662e-16	-0.614506	-2.41604
10353462	chr19:10353462:C:G	1.72339e-95	0.273984	-1.79844	2.51637e-15	-2.51706	0.749481
10353798	chr19:10353798:A:G	6.64255e-96	-2.60136e-09	-2.47784	1.28404e-15	-2.60136e-09	-2.44038
10353864	chr19:10353864:C:T	5.30504e-95	-0.400089	-6.54159e-09	8.5889e-16	-2.84251	-6.54159e-09
10353886	chr19:10353886:G:T	6.64212e-96	-2.60136e-09	-2.4779	1.28366e-15	-2.60136e-09	-2.44068
10354011	chr19:10354011:A:G	1.85445e-96	-2.34621	-1.40753	1.00478e-15	-1.19541	-1.49022
10354244	chr19:10354244:A:C	6.62856e-96	-2.60136e-09	-2.47994	1.36023e-15	-2.60136e-09	-2.38274
10354273	chr19:10354273:A:G	8.27549e-96	-2.60136e-09	-2.25803	1.29961e-15	-2.60136e-09	-2.42833
10354295	chr19:10354295:C:A	6.64212e-96	-2.60136e-09	-2.4779	1.28366e-15	-2.60136e-09	-2.44068
10354362	chr19:10354362:C:T	1.48719e-95	-2.60136e-09	-1.67186	5.92202e-15	-2.60136e-09	-0.911719
10355156	chr19:10355156:G:A	3.8284e-96	-0.735884	-2.293	6.39838e-16	-0.717319	-2.41962
10355447	chr19:10355447:C:T	4.07122e-96	-1.64414	-1.32325	9.20346e-15	-0.21778	-0.253038
10355469	chr19:10355469:G:A	6.63818e-96	-2.60136e-09	-2.47849	1.38101e-15	-2.60136e-09	-2.36758
10355516	chr19:10355516:T:C	1.80683e-95	-2.60136e-09	-1.47717	2.85769e-15	-2.60136e-09	-1.64038
10355556	chr19:10355556:C:T	4.61283e-96	-2.84249	-6.54159e-09	9.13392e-16	-2.78099	-6.54159e-09
10355651	chr19:10355651:AAAAG:A	1.18322e-95	-2.60136e-09	-1.90051	1.77383e-15	-2.60136e-09	-2.11726
10356311	chr19:10356311:G:A	6.81945e-96	-2.60136e-09	-2.45155	1.27188e-15	-2.60136e-09	-2.4499
10356357	chr19:10356357:T:C	6.63585e-96	-2.60136e-09	-2.47885	1.37743e-15	-2.60136e-09	-2.37017
10356362	chr19:10356362:G:C	6.63571e-96	-2.60136e-09	-2.47887	1.37707e-15	-2.60136e-09	-2.37044
10356486	chr19:10356486:C:A	6.66125e-96	-2.60136e-09	-2.47502	1.40525e-15	-2.60136e-09	-2.35018
10356525	chr19:10356525:C:A	1.79047e-95	-2.60136e-09	-1.48627	2.8514e-15	-2.60136e-09	-1.64259
10356765	chr19:10356765:CA:C	6.64641e-96	-2.60136e-09	-2.47725	1.39264e-15	-2.60136e-09	-2.3592
10356872	chr19:10356872:G:A	6.65901e-96	-2.60136e-09	-2.47536	1.41707e-15	-2.60136e-09	-2.3418
10356889	chr19:10356889:C:T	7.3983e-97	-2.22784	-2.44483	2.10113e-16	-1.77089	-2.47961
10356988	chr19:10356988:C:T	8.72018e-96	-2.60136e-09	-2.20569	2.401e-15	-2.60136e-09	-1.81451
10357068	chr19:10357068:T:C	6.62564e-96	-2.60136e-09	-2.48038	1.34834e-15	-2.60136e-09	-2.39152
10357111	chr19:10357111:G:A	1.0758e-95	-2.60136e-09	-1.99568	1.65325e-15	-2.60136e-09	-2.18766
10357154	chr19:10357154:C:T	6.83881e-96	-2.60136e-09	-2.44872	1.26745e-15	-2.60136e-09	-2.45339
10357421	chr19:10357421:T:C	3.7758e-96	-0.668459	-2.37426	8.66923e-16	-0.50918	-2.32402
10357425	chr19:10357425:G:A	7.32686e-96	-2.60136e-09	-2.37978	1.36867e-15	-2.60136e-09	-2.37656
10357771	chr19:10357771:G:T	2.06946e-95	-2.60136e-09	-1.34146	3.84631e-15	-2.60136e-09	-1.34328
10357992	chr19:10357992:C:G	1.50854e-96	-1.90671	-2.05348	4.18732e-16	-1.3392	-2.22172
10358156	chr19:10358156:G:C	1.38661e-95	-2.60136e-09	-1.74188	1.995e-15	-2.60136e-09	-1.99975
10358434	chr19:10358434:T:C	6.96309e-96	-2.60136e-09	-2.43071	1.29202e-15	-2.60136e-09	-2.43419
10358503	chr19:10358503:G:A	1.62153e-95	-2.60136e-09	-1.58537	2.58107e-15	-2.60136e-09	-1.74219
10358820	chr19:10358820:T:C	2.17286e-94	-2.60136e-09	1.00988	3.45259e-15	-2.60136e-09	-1.45127
10359023	chr19:10359023:A:G	7.9337e-97	-2.16819	-2.4346	1.69509e-16	-1.98688	-2.47837
10359080	chr19:10359080:A:G	6.91198e-96	-2.60136e-09	-2.43808	1.27431e-15	-2.60136e-09	-2.44799
10359358	chr19:10359358:G:A	1.13786e-95	-2.60136e-09	-1.93959	2.45517e-15	-2.60136e-09	-1.7922
10359617	chr19:10359617:A:G	8.51799e-97	-2.14068	-2.39106	2.21717e-16	-1.86964	-2.32711
10359653	chr19:10359653:C:G	2.25347e-95	-2.60136e-09	-1.25627	4.18906e-15	-2.60136e-09	-1.25792
10359892	chr19:10359892:G:A	1.18457e-95	-2.60136e-09	-1.89937	1.91723e-15	-2.60136e-09	-2.03952
10359897	chr19:10359897:T:A	6.62746e-96	-2.60136e-09	-2.48011	1.33838e-15	-2.60136e-09	-2.39894
10359906	chr19:10359906:C:A	6.76498e-96	-2.60136e-09	-2.45957	1.28215e-15	-2.60136e-09	-2.44186
10360095	chr19:10360095:T:C	1.53064e-95	-2.60136e-09	-1.64306	2.15292e-15	-2.60136e-09	-1.92357
10360309	chr19:10360309:A:G	1.38348e-96	-2.13507	-1.91165	2.29756e-16	-1.97692	-2.18421
10360421	chr19:10360421:C:T	1.2455e-95	-2.60136e-09	-1.84921	1.87931e-15	-2.60136e-09	-2.05949
10360541	chr19:10360541:G:A	6.65975e-96	-2.60136e-09	-2.47525	1.24098e-15	-2.60136e-09	-2.47449
10360786	chr19:10360786:C:T	5.10349e-97	-2.77627	-2.26772	2.13786e-16	-2.06049	-2.17269
10360862	chr19:10360862:T:C	1.77294e-96	-1.55886	-2.23983	2.48822e-16	-1.71747	-2.36395
10361120	chr19:10361120:G:A	1.4344e-96	-1.71109	-2.29949	1.99132e-16	-1.88786	-2.41633
10361301	chr19:10361301:G:A	1.36519e-96	-2.31194	-1.74809	4.00242e-16	-1.66984	-1.93625
10361404	chr19:10361404:T:C	6.63516e-96	-2.60136e-09	-2.47895	1.46858e-15	-2.60136e-09	-2.3061
10361484	chr19:10361484:G:A	1.98147e-95	-1.38491	-6.54159e-09	8.59538e-14	1.76341	-6.54159e-09
10361776	chr19:10361776:G:A	4.61925e-96	-2.8411	-6.54159e-09	8.97321e-16	-2.79874	-6.54159e-09
10361881	chr19:10361881:A:C	6.63836e-96	-2.60136e-09	-2.47847	1.38794e-15	-2.60136e-09	-2.36258
10362462	chr19:10362462:A:G	3.9498e-97	-2.82016	-2.4801	7.18932e-17	-2.84258	-2.48039
10362716	chr19:10362716:G:A	8.30204e-97	-2.34236	-2.21506	2.35177e-16	-1.83113	-2.30668
10362894	chr19:10362894:T:G	1.69636e-96	-2.19041	-1.65244	2.47862e-15	-0.32955	-1.45315
10362980	chr19:10362980:GCCTCAACA:G	2.08792e-96	-1.43169	-2.20348	2.80018e-16	-1.6069	-2.3564
10363117	chr19:10363117:C:T	9.36632e-96	-2.60136e-09	-2.13421	1.92374e-15	-2.60136e-09	-2.03613
10363541	chr19:10363541:T:A	7.16689e-96	-2.60136e-09	-2.40186	1.33399e-15	-2.60136e-09	-2.40223
10363561	chr19:10363561:C:T	2.6033e-96	-0.963089	-2.45146	3.6582e-16	-1.21711	-2.4789
10364024	chr19:10364024:C:T	1.3961e-96	-1.74146	-2.29619	1.89911e-16	-1.9288	-2.42279
10364429	chr19:10364429:G:A	1.54063e-95	-2.60136e-09	-1.63655	3.84668e-15	-2.60136e-09	-1.34319
10364973	chr19:10364973:C:T	5.9218e-97	-2.7284	-2.16688	1.13822e-16	-2.68648	-2.17704
10365084	chr19:10365084:G:A	2.58048e-96	-1.83095	-1.59241	3.62419e-15	-0.962111	-0.440656
10365252	chr19:10365252:A:G	9.30651e-96	-2.60136e-09	-2.14062	2.20938e-15	-2.60136e-09	-1.89768
10365295	chr19:10365295:T:A	5.15557e-97	-2.76879	-2.26505	9.9577e-17	-2.7343	-2.26292
10365586	chr19:10365586:G:A	7.23315e-96	-2.60136e-09	-2.39266	1.35441e-15	-2.60136e-09	-2.38703
10366110	chr19:10366110:C:T	1.03225e-95	-2.60136e-09	-2.03701	1.67045e-15	-2.60136e-09	-2.1773
10366123	chr19:10366123:T:C	7.37032e-96	-2.60136e-09	-2.37387	1.37955e-15	-2.60136e-09	-2.36864
10366391	chr19:10366391:A:G	4.74703e-96	-2.10974	-0.704075	1.49793e-14	-0.63366	0.649936
10366396	chr19:10366396:C:T	5.17955e-97	-2.74398	-2.28522	9.76001e-17	-2.70531	-2.31197
10366530	chr19:10366530:G:A	2.35053e-96	-1.08166	-2.43503	1.81437e-15	0.321623	-2.41628
10366936	chr19:10366936:C:T	6.86634e-96	-2.60136e-09	-2.4447	1.23508e-15	-2.60136e-09	-2.47926
10367468	chr19:10367468:T:C	3.03306e-96	-0.797055	-2.4647	2.65699e-15	0.763893	-2.47709
10367480	chr19:10367480:C:T	1.59659e-96	-1.66525	-2.23821	2.11403e-16	-1.86078	-2.38361
10367560	chr19:10367560:A:G	7.303e-96	-2.60136e-09	-2.38305	1.36451e-15	-2.60136e-09	-2.3796
10367639	chr19:10367639:G:A	7.21291e-96	-2.60136e-09	-2.39546	1.34202e-15	-2.60136e-09	-2.39622
10367646	chr19:10367646:A:C	7.42485e-96	-2.60136e-09	-2.3665	1.38539e-15	-2.60136e-09	-2.36442
10367696	chr19:10367696:A:G	5.31089e-97	-2.83346	-2.1707	1.04959e-16	-2.60784	-2.33674
10367747	chr19:10367747:C:T	1.11581e-95	-2.60136e-09	-1.95916	1.48051e-15	-2.60136e-09	-2.29801
10368007	chr19:10368007:C:A	3.38793e-96	-0.681141	-2.46997	3.08574e-15	0.915545	-2.47915
10368550	chr19:10368550:G:A	6.64031e-96	-2.60136e-09	-2.47817	1.23415e-15	-2.60136e-09	-2.48001
10368706	chr19:10368706:C:A	7.31992e-96	-2.60136e-09	-2.38073	1.36926e-15	-2.60136e-09	-2.37613
10368719	chr19:10368719:C:T	1.00779e-95	-2.60136e-09	-2.06099	2.12e-15	-2.60136e-09	-1.93898
10368969	chr19:10368969:C:T	6.98277e-96	-2.60136e-09	-2.42789	1.41305e-15	-2.60136e-09	-2.34465
10369138	chr19:10369138:G:T	2.81683e-96	-1.16033	-2.17539	1.7446e-15	0.115537	-2.24941
10369262	chr19:10369262:C:A	7.77212e-96	-2.60136e-09	-2.32079	1.34596e-15	-2.60136e-09	-2.39329
10369826	chr19:10369826:G:A	7.2355e-96	-2.60136e-09	-2.39233	1.35326e-15	-2.60136e-09	-2.38788
10369840	chr19:10369840:A:G	5.01119e-96	-1.16705	-1.5926	2.29926e-15	-0.0290556	-1.82875
10369863	chr19:10369863:G:A	6.6532e-96	-2.60136e-09	-2.47623	1.30003e-15	-2.60136e-09	-2.42801
10370096	chr19:10370096:G:A	7.27471e-96	-2.60136e-09	-2.38693	1.36143e-15	-2.60136e-09	-2.38186
10370160	chr19:10370160:G:A	5.02448e-96	-2.75701	-6.54159e-09	1.03298e-15	-2.65795	-6.54159e-09
10370191	chr19:10370191:A:G	7.30209e-96	-2.60136e-09	-2.38317	1.36517e-15	-2.60136e-09	-2.37912
10370397	chr19:10370397:C:T	2.79231e-96	-0.933106	-2.41135	3.74606e-16	-1.19584	-2.47644
10370835	chr19:10370835:G:A	1.25305e-96	-2.44523	-1.70052	1.57085e-15	-0.841964	-1.39682
10370856	chr19:10370856:A:G	1.42093e-96	-2.4054	-1.61462	1.90277e-15	-0.762776	-1.28431
10371063	chr19:10371063:T:G	6.42009e-96	-2.5119	-6.54159e-09	1.64776e-15	-2.19098	-6.54159e-09
10371147	chr19:10371147:G:A	6.63934e-96	-2.60136e-09	-2.47832	1.23473e-15	-2.60136e-09	-2.47955
10371532	chr19:10371532:C:T	7.17598e-96	-2.60136e-09	-2.40059	1.34154e-15	-2.60136e-09	-2.39658
10371577	chr19:10371577:G:A	3.90937e-96	-0.823843	-2.18411	3.55269e-15	0.811345	-2.23404
10371675	chr19:10371675:A:G	9.71982e-96	-0.933287	-1.16388	4.75035e-15	0.325278	-1.45746
10371962	chr19:10371962:C:A	1.26329e-95	-1.83503	-6.54159e-09	1.05723e-15	-2.63474	-6.54159e-09
10371998	chr19:10371998:T:G	1.88896e-95	-2.60136e-09	-1.43272	3.49367e-15	-2.60136e-09	-1.43944
10372208	chr19:10372208:C:T	5.1033e-97	-2.73258	-2.31145	9.75726e-17	-2.66515	-2.3524
10372245	chr19:10372245:A:G	9.38469e-97	-2.21082	-2.22401	2.19677e-16	-1.85468	-2.35132
10372967	chr19:10372967:C:G	4.61249e-96	-1.35027	-1.4923	2.04496e-15	-0.250221	-1.7248
10373469	chr19:10373469:C:T	8.66018e-96	-1.13844	-1.07416	3.86254e-15	0.0305876	-1.36966
10373578	chr19:10373578:G:A	1.36168e-95	-1.76003	-6.54159e-09	1.72402e-14	0.156847	-6.54159e-09
10373680	chr19:10373680:G:T	1.03501e-95	-2.60136e-09	-2.03433	2.53474e-15	-2.60136e-09	-1.76031
10373860	chr19:10373860:C:A	6.6836e-96	-2.60136e-09	-2.47167	1.23996e-15	-2.60136e-09	-2.47531
10374222	chr19:10374222:C:T	9.04299e-96	-2.60136e-09	-2.16934	2.34557e-15	-2.60136e-09	-1.83787
10374244	chr19:10374244:C:T	5.12979e-97	-2.79953	-2.23932	9.70268e-17	-2.76135	-2.26182
10374380	chr19:10374380:T:A	6.2922e-95	-2.60136e-09	-0.229436	1.10623e-14	-2.60136e-09	-0.286857
10374433	chr19:10374433:A:T	6.66523e-96	-2.60136e-09	-2.47443	1.2376e-15	-2.60136e-09	-2.47722
10374566	chr19:10374566:C:T	7.85963e-96	-2.30959	-6.54159e-09	3.09832e-15	-1.55954	-6.54159e-09
10375104	chr19:10375104:G:A	1.60085e-95	-0.55095	-1.04726	1.08257e-14	1.04131	-1.34978
10375348	chr19:10375348:T:G	6.67674e-96	-2.60136e-09	-2.4727	1.23902e-15	-2.60136e-09	-2.47607
10375784	chr19:10375784:G:A	6.71284e-96	-2.60136e-09	-2.46731	1.24375e-15	-2.60136e-09	-2.47226
10375823	chr19:10375823:A:C	1.41559e-94	-2.60136e-09	0.581382	2.6022e-15	-2.60136e-09	-1.73404
10375964	chr19:10375964:G:T	6.78391e-96	-2.60136e-09	-2.45678	1.24215e-15	-2.60136e-09	-2.47355
10376041	chr19:10376041:T:C	1.16374e-95	-2.60136e-09	-1.91711	4.62155e-15	-2.60136e-09	-1.15967
10378143	chr19:10378143:C:T	8.84181e-96	-2.60136e-09	-2.19184	2.64677e-15	-2.60136e-09	-1.71706
10378157	chr19:10378157:C:T	7.47721e-95	-2.60136e-09	-0.0568861	1.26705e-14	-2.60136e-09	-0.151122
10378495	chr19:10378495:C:T	8.25238e-96	-1.14241	-1.11842	3.67797e-15	0.0151174	-1.40315
10378804	chr19:10378804:G:A	5.49247e-97	-2.79557	-2.17497	1.04285e-16	-2.74918	-2.20184
10378930	chr19:10378930:A:G	3.95163e-97	-2.84162	-2.45817	7.75235e-17	-2.77124	-2.47633
10379195	chr19:10379195:G:A	7.15708e-95	-2.60136e-09	-0.100644	1.21767e-14	-2.60136e-09	-0.190876
10379344	chr19:10379344:A:G	6.63697e-96	-2.60136e-09	-2.47868	1.23479e-15	-2.60136e-09	-2.4795
10379495	chr19:10379495:T:C	5.28944e-97	-2.78757	-2.22064	1.0424e-16	-2.73465	-2.2168
10379726	chr19:10379726:A:G	1.53958e-96	-1.91371	-2.02611	2.89359e-16	-1.90288	-2.0276
10380181	chr19:10380181:A:G	4.76525e-96	-2.80998	-6.54159e-09	8.61002e-16	-2.84006	-6.54159e-09
10380212	chr19:10380212:G:A	1.30168e-96	-2.20793	-1.89974	2.34405e-16	-2.31497	-1.82613
10380646	chr19:10380646:C:T	6.763e-97	-2.30165	-2.4608	1.31845e-16	-2.27317	-2.44335
10380684	chr19:10380684:T:G	1.20325e-96	-2.19434	-1.99197	2.14928e-16	-2.3101	-1.91775
10380911	chr19:10380911:C:T	6.65688e-96	-2.60136e-09	-2.47568	1.29031e-15	-2.60136e-09	-2.43552
10381030	chr19:10381030:G:C	1.32129e-96	-1.61398	-2.47874	9.24243e-16	-0.289632	-2.47955
10381296	chr19:10381296:T:C	6.65688e-96	-2.60136e-09	-2.47568	1.29031e-15	-2.60136e-09	-2.43552
10381364	chr19:10381364:C:T	1.0444e-95	-2.60136e-09	-2.0253	1.68848e-15	-2.60136e-09	-2.16657
10381455	chr19:10381455:A:G	1.02176e-95	-2.60136e-09	-2.04722	1.66585e-15	-2.60136e-09	-2.18006
10381462	chr19:10381462:C:T	7.17169e-96	-2.60136e-09	-2.40119	1.26936e-15	-2.60136e-09	-2.45188
10381477	chr19:10381477:G:A	1.44154e-96	-1.55916	-2.44646	2.11738e-16	-1.76254	-2.48026
10381491	chr19:10381491:C:T	7.11517e-96	-2.60136e-09	-2.4091	1.26431e-15	-2.60136e-09	-2.45587
10381531	chr19:10381531:G:GTT	7.5321e-96	-2.60136e-09	-2.35216	1.31749e-15	-2.60136e-09	-2.41467
10381551	chr19:10381551:G:C	5.54528e-97	-2.78265	-2.17832	1.05168e-16	-2.72594	-2.21665
10381598	chr19:10381598:C:T	3.58602e-95	-0.791704	-6.54159e-09	4.11609e-15	-1.27549	-6.54159e-09
10381644	chr19:10381644:A:T	6.64651e-97	-2.35206	-2.42776	1.31019e-16	-2.32588	-2.39693
10381915	chr19:10381915:T:C	7.14697e-97	-2.29418	-2.41305	1.41707e-16	-2.26464	-2.37975
10381951	chr19:10381951:C:T	7.45931e-96	-2.60136e-09	-2.36187	1.25044e-15	-2.60136e-09	-2.4669
10382301	chr19:10382301:C:G	6.64942e-97	-2.35396	-2.42543	1.31267e-16	-2.32626	-2.39465
10382386	chr19:10382386:A:G	7.40702e-97	-2.25025	-2.42124	1.47585e-16	-2.21425	-2.3895
10382478	chr19:10382478:T:C	6.87941e-96	-2.60136e-09	-2.4428	1.25446e-15	-2.60136e-09	-2.46369
10383138	chr19:10383138:A:C	4.65296e-96	-2.83383	-6.54159e-09	9.04987e-16	-2.79023	-6.54159e-09
10384184	chr19:10384184:T:C	7.1306e-96	-2.60136e-09	-2.40694	1.26614e-15	-2.60136e-09	-2.45442
10384350	chr19:10384350:G:A	7.36636e-96	-2.60136e-09	-2.37441	1.29141e-15	-2.60136e-09	-2.43466
10384755	chr19:10384755:A:G	8.10647e-97	-2.19034	-2.39092	1.31999e-16	-2.28037	-2.43499
10384863	chr19:10384863:A:G	7.15249e-96	-2.60136e-09	-2.40387	1.26544e-15	-2.60136e-09	-2.45498
10385279	chr19:10385279:C:A	7.15249e-96	-2.60136e-09	-2.40387	1.26544e-15	-2.60136e-09	-2.45498
10385590	chr19:10385590:G:A	7.28948e-96	-2.60136e-09	-2.3849	1.27952e-15	-2.60136e-09	-2.44391
10385801	chr19:10385801:T:TTC	7.12319e-96	-2.60136e-09	-2.40798	1.26109e-15	-2.60136e-09	-2.45842
10385859	chr19:10385859:G:A	6.85972e-95	-2.60136e-09	-0.143079	1.16122e-14	-2.60136e-09	-0.238339
10385945	chr19:10385945:C:T	3.16554e-96	-1.79137	-1.42764	7.48698e-16	-1.25582	-1.72399
10386138	chr19:10386138:T:G	7.79856e-96	-2.60136e-09	-2.31739	1.34265e-15	-2.60136e-09	-2.39575
10386443	chr19:10386443:G:A	6.65431e-96	-2.60136e-09	-2.47607	1.24304e-15	-2.60136e-09	-2.47283
10386830	chr19:10386830:A:G	8.61289e-96	-2.60136e-09	-2.21807	1.61133e-15	-2.60136e-09	-2.21334
10387101	chr19:10387101:C:T	7.762e-96	-2.60136e-09	-2.32209	1.33809e-15	-2.60136e-09	-2.39916
10387190	chr19:10387190:T:C	7.16535e-96	-2.60136e-09	-2.40207	1.26268e-15	-2.60136e-09	-2.45716
10387377	chr19:10387377:G:T	8.27281e-97	-2.16055	-2.40039	1.34057e-16	-2.25722	-2.44266
10387580	chr19:10387580:G:T	7.2067e-96	-2.60136e-09	-2.39632	1.26715e-15	-2.60136e-09	-2.45363
10388326	chr19:10388326:A:G	2.54027e-95	-2.60136e-09	-1.13648	2.97132e-15	-2.60136e-09	-1.60139
10390199	chr19:10390199:G:A	5.05124e-96	-2.7517	-6.54159e-09	9.42541e-16	-2.74957	-6.54159e-09
10390341	chr19:10390341:A:G	1.59589e-96	-2.60614	-1.29776	2.09004e-16	-2.73364	-1.52215
10390424	chr19:10390424:G:A	4.7499e-95	-2.60136e-09	-0.510622	6.15797e-15	-2.60136e-09	-0.872649
10391064	chr19:10391064:A:G	2.96662e-96	-2.02422	-1.25969	1.83168e-15	-0.651416	-1.43375
10391081	chr19:10391081:C:A	6.74205e-96	-2.60136e-09	-2.46297	1.29548e-15	-2.60136e-09	-2.43151
10391426	chr19:10391426:C:T	4.6715e-96	-2.82985	-6.54159e-09	8.93787e-16	-2.80268	-6.54159e-09
10391609	chr19:10391609:C:T	9.05304e-96	-2.60136e-09	-2.16823	1.39455e-15	-2.60136e-09	-2.35782
10391898	chr19:10391898:A:G	3.18657e-96	-2.01021	-1.20218	1.94353e-15	-0.628089	-1.3978
10391954	chr19:10391954:G:A	2.08946e-95	-2.60136e-09	-1.33184	3.55851e-15	-2.60136e-09	-1.42106
10392096	chr19:10392096:C:A	9.33499e-96	-2.60136e-09	-2.13756	2.54739e-15	-2.60136e-09	-1.75533
10392292	chr19:10392292:T:C	3.1193e-96	-1.98508	-1.24864	1.92234e-15	-0.59789	-1.43897
10392682	chr19:10392682:G:A	9.71506e-96	-2.60136e-09	-2.09765	1.32595e-15	-2.60136e-09	-2.40827
10392879	chr19:10392879:G:A	8.64178e-96	-2.60136e-09	-2.21472	1.42258e-15	-2.60136e-09	-2.33793
10393210	chr19:10393210:G:C	4.95304e-96	-2.77133	-6.54159e-09	9.11892e-16	-2.78263	-6.54159e-09
10393460	chr19:10393460:G:C	7.41079e-96	-2.60136e-09	-2.36839	2.48331e-15	-2.60136e-09	-1.7808
10393554	chr19:10393554:T:TATTCCTGACCTACATGAAGGGCTCCCCAAGGCC	8.58734e-96	-2.60136e-09	-2.22104	1.77421e-15	-2.60136e-09	-2.11704
10394535	chr19:10394535:T:A	6.36815e-97	-2.42821	-2.3944	9.40334e-17	-2.79319	-2.26131
10394598	chr19:10394598:A:G	2.4892e-95	-2.60136e-09	-1.15678	4.24087e-15	-2.60136e-09	-1.24563
10395409	chr19:10395409:C:T	5.26615e-96	-2.71003	-6.54159e-09	1.10387e-15	-2.59158	-6.54159e-09
10395469	chr19:10395469:G:A	1.82455e-95	-2.60136e-09	-1.46741	2.8093e-15	-2.60136e-09	-1.65746
10396655	chr19:10396655:G:A	3.86878e-97	-2.84125	-2.47973	1.05997e-16	-2.5563	-2.37844
10396830	chr19:10396830:A:G	8.83415e-96	-2.19271	-6.54159e-09	4.70588e-15	-1.14159	-6.54159e-09
10397205	chr19:10397205:C:T	1.0582e-95	-2.60136e-09	-2.01218	2.13196e-15	-2.60136e-09	-1.93335
10397923	chr19:10397923:CCT:C	8.03511e-96	-2.60136e-09	-2.28751	1.35021e-15	-2.60136e-09	-2.39013
10398355	chr19:10398355:T:C	8.13293e-97	-2.69555	-1.88244	1.02107e-16	-2.76779	-2.20434
10398491	chr19:10398491:C:T	6.88743e-96	-2.60136e-09	-2.44163	1.26522e-15	-2.60136e-09	-2.45515
10398689	chr19:10398689:A:G	3.90898e-97	-2.84254	-2.4681	1.08583e-16	-2.58594	-2.3247
10399003	chr19:10399003:G:A	1.89714e-95	-2.60136e-09	-1.4284	2.91982e-15	-2.60136e-09	-1.61888
10399404	chr19:10399404:T:C	3.93411e-97	-2.84184	-2.46239	1.07438e-16	-2.62289	-2.29835
10399703	chr19:10399703:G:A	6.73013e-96	-2.60136e-09	-2.46474	1.30622e-15	-2.60136e-09	-2.42326
10401367	chr19:10401367:C:T	8.7008e-96	-2.60136e-09	-2.20792	1.40885e-15	-2.60136e-09	-2.34762
10401724	chr19:10401724:G:A	3.32405e-96	-2.14399	-1.02615	1.96315e-15	-0.748055	-1.26779
10401992	chr19:10401992:C:T	6.83317e-97	-2.83654	-1.91559	9.05175e-17	-2.727	-2.36561
10402103	chr19:10402103:G:A	5.49311e-96	-2.66784	-6.54159e-09	9.38318e-16	-2.75406	-6.54159e-09
10402235	chr19:10402235:G:A	1.53484e-95	-1.97415	0.333833	1.04313e-14	-1.32936	0.983776
10402532	chr19:10402532:C:T	5.25165e-96	-2.71279	-6.54159e-09	8.59026e-16	-2.84235	-6.54159e-09
10403176	chr19:10403176:G:A	7.24397e-96	-2.60136e-09	-2.39116	1.32523e-15	-2.60136e-09	-2.40881
10403623	chr19:10403623:G:T	6.73747e-96	-2.60136e-09	-2.46365	1.61609e-15	-2.60136e-09	-2.21039
10404622	chr19:10404622:G:A	9.4111e-96	-2.60136e-09	-2.12944	1.45814e-15	-2.60136e-09	-2.31324
10406230	chr19:10406230:C:G	6.62752e-96	-2.60136e-09	-2.4801	1.25257e-15	-2.60136e-09	-2.4652
10406234	chr19:10406234:T:C	3.56054e-96	-2.21563	-0.885794	1.81641e-15	-0.993942	-1.09959
10406863	chr19:10406863:TG:T	1.18234e-95	-2.60136e-09	-1.90125	1.45281e-15	-2.60136e-09	-2.3169
10407020	chr19:10407020:G:A	3.00019e-96	-2.1768	-1.09586	1.77164e-15	-0.896815	-1.22168
10407817	chr19:10407817:C:A	5.43496e-97	-2.77333	-2.20773	1.87026e-16	-2.10997	-2.25693
10407965	chr19:10407965:G:A	5.78138e-97	-2.74365	-2.17563	9.57492e-17	-2.80457	-2.23185
10408265	chr19:10408265:C:T	3.77461e-96	-2.30724	-0.735794	1.93791e-15	-1.12486	-0.903929
10408465	chr19:10408465:C:T	7.69792e-96	-2.33038	-6.54159e-09	4.04296e-15	-1.29342	-6.54159e-09
10408734	chr19:10408734:G:T	3.65777e-96	-2.31846	-0.756022	1.84916e-15	-1.15037	-0.92529
10409388	chr19:10409388:G:A	4.98429e-96	-2.33859	-0.426455	2.55253e-15	-1.10969	-0.643625
10409637	chr19:10409637:A:G	4.48457e-96	-2.26151	-0.609183	2.34036e-15	-1.06409	-0.776001
10409932	chr19:10409932:G:A	4.63023e-96	-2.83873	-6.54159e-09	8.61319e-16	-2.83969	-6.54159e-09
10410215	chr19:10410215:A:T	5.51294e-96	-1.80388	-0.860355	4.23871e-15	-0.257156	-0.988983
10410288	chr19:10410288:T:C	4.39498e-97	-2.76321	-2.43025	1.68203e-16	-2.0031	-2.46989
10410944	chr19:10410944:ATTAT:A	5.24346e-96	-2.27273	-0.441623	2.64417e-15	-1.07723	-0.640813
10411500	chr19:10411500:A:T	3.78956e-96	-2.25512	-0.783963	1.90836e-15	-1.04289	-1.00126
10411740	chr19:10411740:A:C	4.02753e-97	-2.8393	-2.44146	7.32819e-17	-2.84204	-2.4618
10411827	chr19:10411827:C:G	4.29499e-97	-2.83829	-2.37818	9.94726e-17	-2.55719	-2.44108
10411921	chr19:10411921:G:A	5.09941e-96	-2.2359	-0.506301	2.61729e-15	-1.01535	-0.712909
10412410	chr19:10412410:T:C	4.10449e-96	-2.22975	-0.729504	2.07231e-15	-1.00019	-0.961546
10413199	chr19:10413199:G:A	6.83646e-96	-2.20315	-0.245909	4.33786e-15	-0.85229	-0.370727
10413218	chr19:10413218:G:A	1.07204e-95	-2.60136e-09	-1.99918	1.37968e-15	-2.60136e-09	-2.36854
10414077	chr19:10414077:C:A	7.4662e-96	-2.60136e-09	-2.36094	1.2775e-15	-2.60136e-09	-2.44549
10414505	chr19:10414505:G:A	2.90018e-95	-1.89521	0.891239	2.63882e-14	-1.2332	1.81572
10414554	chr19:10414554:G:T	4.26006e-97	-2.7454	-2.47923	8.44176e-17	-2.69219	-2.47019
10414696	chr19:10414696:G:A	6.19288e-97	-2.82803	-2.02249	1.17643e-16	-2.56055	-2.26995
10414760	chr19:10414760:G:A	1.08714e-95	-2.60136e-09	-1.9852	2.26854e-15	-2.60136e-09	-1.87126
10414761	chr19:10414761:C:T	1.2448e-95	-2.60136e-09	-1.84977	2.09052e-15	-2.60136e-09	-1.95298
10415067	chr19:10415067:G:A	4.59805e-96	-1.95865	-0.887048	9.89146e-16	-0.971607	-1.7297
10415333	chr19:10415333:C:T	3.10002e-95	-1.81216	0.87482	2.36585e-15	-0.768024	-1.06124
10415341	chr19:10415341:A:G	5.55063e-95	-2.60136e-09	-0.354834	7.11463e-15	-2.60136e-09	-0.728243
10416155	chr19:10416155:G:A	5.85139e-96	-2.23104	-0.373608	3.28185e-15	-0.978948	-0.523042
10416178	chr19:10416178:C:A	2.96419e-95	-1.86917	0.887022	2.73196e-14	-1.19375	1.81096
10416598	chr19:10416598:C:G	4.44547e-97	-2.84247	-2.33956	1.1419e-16	-2.54944	-2.31084
10416969	chr19:10416969:C:G	5.33653e-97	-2.73578	-2.26356	8.87435e-17	-2.80019	-2.31222
10416990	chr19:10416990:G:A	4.9746e-96	-2.76699	-6.54159e-09	9.14072e-16	-2.78024	-6.54159e-09
10417037	chr19:10417037:G:A	6.73747e-96	-2.60136e-09	-2.46365	1.61609e-15	-2.60136e-09	-2.21039
10417519	chr19:10417519:C:T	5.57426e-95	-2.60136e-09	-0.350586	7.14128e-15	-2.60136e-09	-0.724505
10417554	chr19:10417554:C:T	8.87492e-96	-2.60136e-09	-2.1881	1.24767e-15	-2.60136e-09	-2.46912
10417962	chr19:10417962:C:T	6.83203e-96	-2.60136e-09	-2.44971	1.24081e-15	-2.60136e-09	-2.47463
10418660	chr19:10418660:A:G	9.98589e-96	-2.60136e-09	-2.07016	1.54191e-15	-2.60136e-09	-2.25737
10419691	chr19:10419691:T:A	9.72735e-96	-2.60136e-09	-2.09639	1.76104e-15	-2.60136e-09	-2.12449
10419764	chr19:10419764:C:G	9.59232e-96	-2.11037	-6.54159e-09	2.00412e-15	-1.99519	-6.54159e-09
10420638	chr19:10420638:G:A	1.05289e-94	0.285381	-6.54159e-09	8.60615e-16	-2.84051	-6.54159e-09
10420688	chr19:10420688:G:T	4.53791e-97	-2.80681	-2.35464	9.39871e-17	-2.70377	-2.35122
10420824	chr19:10420824:G:C	2.22004e-95	-2.60136e-09	-1.27122	1.51285e-15	-2.60136e-09	-2.2764
10421782	chr19:10421782:T:C	8.51513e-97	-2.77534	-1.75673	1.36177e-16	-2.82296	-1.86123
10421978	chr19:10421978:G:A	8.51311e-97	-2.68925	-1.84305	1.06375e-16	-2.76464	-2.16654
10422343	chr19:10422343:C:T	6.94601e-96	-2.60136e-09	-2.43316	1.46453e-15	-2.60136e-09	-2.30886
10422436	chr19:10422436:C:G	3.31898e-96	-2.4376	-0.734074	1.4541e-15	-1.33962	-0.976388
10424136	chr19:10424136:C:T	6.62582e-96	-2.60136e-09	-2.48036	1.25023e-15	-2.60136e-09	-2.46707
10424518	chr19:10424518:G:A	2.68388e-95	-2.60136e-09	-1.08148	1.29907e-14	-2.60136e-09	-0.12616
10424519	chr19:10424519:C:A	2.68388e-95	-2.60136e-09	-1.08148	1.29907e-14	-2.60136e-09	-0.12616
10425570	chr19:10425570:C:T	1.13773e-95	-2.60136e-09	-1.93971	1.38355e-15	-2.60136e-09	-2.36574
10426136	chr19:10426136:G:A	7.55608e-96	-2.60136e-09	-2.34898	1.2337e-15	-2.60136e-09	-2.48038
10426342	chr19:10426342:G:C	4.46556e-97	-2.75883	-2.41869	7.59203e-17	-2.78911	-2.47936
10426416	chr19:10426416:C:T	8.18547e-96	-2.26897	-6.54159e-09	5.43859e-15	-0.996878	-6.54159e-09
10426592	chr19:10426592:T:C	1.27865e-95	-2.1583	0.335353	1.05507e-15	-1.25686	-1.37993
10426634	chr19:10426634:G:A	9.76184e-96	-2.60136e-09	-2.09285	1.31363e-15	-2.60136e-09	-2.4176
10426817	chr19:10426817:G:A	4.71959e-97	-2.78619	-2.336	9.22149e-17	-2.74005	-2.33399
10427024	chr19:10427024:G:A	1.03899e-95	-2.60136e-09	-2.0305	1.33878e-15	-2.60136e-09	-2.39864
10427697	chr19:10427697:A:G	3.28294e-96	-2.3755	-0.807089	1.60042e-15	-1.21693	-1.0032
10428123	chr19:10428123:G:A	1.76691e-95	-1.96917	0.469662	1.4295e-15	-0.966222	-1.36685
10428861	chr19:10428861:A:G	1.35176e-96	-2.54148	-1.52845	3.02177e-16	-1.66506	-2.22208
10429909	chr19:10429909:A:T	1.29974e-95	-2.60136e-09	-1.80658	1.9934e-15	-2.60136e-09	-2.00056
10430295	chr19:10430295:C:T	6.05815e-97	-2.84178	-2.03073	8.65414e-17	-2.67634	-2.46119
10430708	chr19:10430708:C:G	1.37771e-95	-1.74832	-6.54159e-09	1.02369e-15	-2.66698	-6.54159e-09
10431221	chr19:10431221:C:G	1.03651e-95	-2.60136e-09	-2.03289	2.12297e-15	-2.60136e-09	-1.93758
10431337	chr19:10431337:G:A	4.03874e-97	-2.80756	-2.47042	8.31184e-17	-2.70238	-2.4755
10431645	chr19:10431645:C:G	9.25774e-96	-2.14587	-6.54159e-09	1.07974e-15	-2.61368	-6.54159e-09
10431652	chr19:10431652:T:C	1.35225e-95	-2.60136e-09	-1.76698	1.5734e-15	-2.60136e-09	-2.23716
10431680	chr19:10431680:C:T	6.96335e-96	-2.60136e-09	-2.43067	1.47368e-15	-2.60136e-09	-2.30263
10431934	chr19:10431934:T:C	6.36086e-97	-2.8426	-1.98115	9.18387e-17	-2.62588	-2.45224
10432596	chr19:10432596:CCT:C	7.35795e-97	-2.83466	-1.84348	8.76788e-17	-2.72377	-2.4007
10432953	chr19:10432953:C:G	8.63651e-96	-2.60136e-09	-2.21533	1.24372e-15	-2.60136e-09	-2.47229
10432965	chr19:10432965:C:T	7.47419e-96	-2.60136e-09	-2.35988	1.24124e-15	-2.60136e-09	-2.47428
10433236	chr19:10433236:G:A	8.86761e-96	-2.60136e-09	-2.18893	1.69304e-15	-2.60136e-09	-2.16387
10433356	chr19:10433356:C:T	1.39932e-96	-2.5587	-1.47664	3.71516e-16	-1.75991	-1.92065
10433634	chr19:10433634:T:C	6.11211e-97	-2.84247	-2.02118	8.77157e-17	-2.66523	-2.45882
10433839	chr19:10433839:A:T	8.8413e-97	-2.74694	-1.74755	4.51329e-16	-1.75601	-1.72995
10434235	chr19:10434235:C:T	1.01071e-95	-2.60136e-09	-2.0581	1.28661e-15	-2.60136e-09	-2.43839
10434353	chr19:10434353:T:C	6.70166e-97	-2.83754	-1.93402	7.90236e-17	-2.75808	-2.47032
10434441	chr19:10434441:T:C	6.29506e-97	-2.84209	-1.99206	8.77617e-17	-2.67214	-2.45139
10435217	chr19:10435217:G:A	9.64578e-97	-2.83294	-1.57446	9.67138e-17	-2.71761	-2.30879
10435831	chr19:10435831:A:T	7.4037e-96	-2.60136e-09	-2.36935	1.6166e-15	-2.60136e-09	-2.21007
10435843	chr19:10435843:G:C	8.08488e-96	-2.60136e-09	-2.28134	1.2407e-15	-2.60136e-09	-2.47472
10436095	chr19:10436095:A:G	4.77138e-95	-2.65995	2.15384	1.89316e-15	-1.75789	-0.294258
10436337	chr19:10436337:C:A	9.17454e-96	-2.60136e-09	-2.1549	2.47215e-15	-2.60136e-09	-1.78531
10436550	chr19:10436550:C:T	6.39824e-96	-2.51531	-6.54159e-09	2.31324e-15	-1.85175	-6.54159e-09
10436731	chr19:10436731:G:A	1.59664e-95	-2.60136e-09	-1.60085	1.48662e-15	-2.60136e-09	-2.29389
10436868	chr19:10436868:G:A	1.29069e-95	-2.60136e-09	-1.81357	2.18083e-15	-2.60136e-09	-1.91069
10437460	chr19:10437460:C:T	1.51994e-95	-2.68246	1.03238	2.51431e-15	-1.64627	-0.12213
10438536	chr19:10438536:A:G	1.49464e-95	-2.7284	1.06154	2.38446e-15	-1.79184	-0.0295843
10439133	chr19:10439133:C:T	9.86205e-96	-2.60136e-09	-2.08264	1.77124e-15	-2.60136e-09	-2.11872
10439152	chr19:10439152:C:T	4.40157e-97	-2.72915	-2.46281	7.6504e-17	-2.79081	-2.47
10439177	chr19:10439177:T:C	7.76279e-96	-2.60136e-09	-2.32199	1.23956e-15	-2.60136e-09	-2.47564
10439292	chr19:10439292:T:C	8.44373e-96	-2.73528	0.497376	1.31546e-15	-1.87443	-0.54178
10439371	chr19:10439371:T:C	4.66722e-96	-2.83077	-6.54159e-09	8.83655e-16	-2.81409	-6.54159e-09
10439381	chr19:10439381:C:T	9.00722e-96	-2.60136e-09	-2.1733	1.65991e-15	-2.60136e-09	-2.18363
10439946	chr19:10439946:T:G	1.80836e-95	-2.60136e-09	-1.47633	1.39794e-15	-2.60136e-09	-2.35539
10440256	chr19:10440256:T:A	1.62066e-95	-2.72758	1.14167	2.39373e-15	-1.84958	0.0320375
10440662	chr19:10440662:G:A	2.72249e-95	-2.60136e-09	-1.0672	5.67484e-15	-2.60136e-09	-0.954355
10440746	chr19:10440746:A:G	1.13787e-95	-2.60136e-09	-1.93958	1.93664e-15	-2.60136e-09	-2.02944
10440849	chr19:10440849:C:T	3.00719e-95	-2.60136e-09	-0.967739	3.16747e-15	-2.60136e-09	-1.53746
10440862	chr19:10440862:T:C	6.98374e-96	-2.60136e-09	-2.42775	2.00383e-15	-2.60136e-09	-1.99534
10441312	chr19:10441312:A:G	4.33496e-97	-2.73745	-2.46976	7.6733e-17	-2.78287	-2.47495
10441687	chr19:10441687:T:TA	4.38663e-97	-2.7718	-2.42356	8.26241e-17	-2.74791	-2.43594
10442027	chr19:10442027:T:A	8.88032e-96	-2.60136e-09	-2.18749	1.62009e-15	-2.60136e-09	-2.20792
10442120	chr19:10442120:G:C	2.30371e-95	-2.60136e-09	-1.23423	3.34661e-15	-2.60136e-09	-1.48245
10442356	chr19:10442356:T:C	9.33254e-96	-2.60136e-09	-2.13782	2.02018e-15	-2.60136e-09	-1.98721
10442533	chr19:10442533:AC:A	6.78483e-96	-2.60136e-09	-2.45664	1.26783e-15	-2.60136e-09	-2.45309
10442576	chr19:10442576:A:T	6.03267e-97	-2.56591	-2.31081	8.77476e-17	-2.72677	-2.39691
10442585	chr19:10442585:T:C	8.25444e-96	-2.60136e-09	-2.26058	1.24713e-15	-2.60136e-09	-2.46956
10442659	chr19:10442659:G:A	1.18994e-95	-2.60136e-09	-1.89484	1.66533e-15	-2.60136e-09	-2.18038
10442706	chr19:10442706:T:G	7.23817e-96	-2.39196	-6.54159e-09	1.37735e-15	-2.37023	-6.54159e-09
10442779	chr19:10442779:C:T	1.62518e-95	-2.60136e-09	-1.58313	2.36183e-15	-2.60136e-09	-1.83096
10442816	chr19:10442816:A:G	9.70843e-96	-2.60136e-09	-2.09834	2.1049e-15	-2.60136e-09	-1.94613
10442857	chr19:10442857:C:T	1.6062e-95	-2.60136e-09	-1.59488	2.33665e-15	-2.60136e-09	-1.84168
10442935	chr19:10442935:A:G	4.80497e-95	-2.60136e-09	-0.499096	1.00441e-14	-2.60136e-09	-0.383409
10442942	chr19:10442942:C:T	5.88199e-96	-2.80793	0.208489	1.16111e-15	-2.03073	-0.510292
10442989	chr19:10442989:C:T	8.36252e-96	-2.24757	-6.54159e-09	1.16351e-15	-2.53896	-6.54159e-09
10443401	chr19:10443401:TG:T	7.238e-96	-2.60136e-09	-2.39199	1.23448e-15	-2.60136e-09	-2.47975
10444084	chr19:10444084:A:G	8.50314e-96	-2.60136e-09	-2.2309	1.56954e-15	-2.60136e-09	-2.23961
10444162	chr19:10444162:C:T	4.9805e-95	-2.60136e-09	-0.463215	3.43184e-15	-2.60136e-09	-1.4573
10444460	chr19:10444460:T:C	4.3924e-97	-2.73771	-2.45633	7.73852e-17	-2.78452	-2.46483
10445570	chr19:10445570:C:T	1.5314e-96	-2.03318	-1.91197	1.93622e-16	-2.47947	-1.85278
10446221	chr19:10446221:C:T	6.59351e-97	-2.81417	-1.97366	1.15316e-16	-2.62206	-2.22841
10446588	chr19:10446588:T:A	1.23311e-95	-2.60136e-09	-1.85921	1.97478e-15	-2.60136e-09	-2.00994
10447018	chr19:10447018:CT:C	1.87954e-96	-1.90982	-1.83049	2.32735e-16	-2.36962	-1.77863
10447368	chr19:10447368:G:A	3.32065e-94	-2.60136e-09	1.434	1.71612e-15	-2.60136e-09	-2.15033
10447570	chr19:10447570:T:C	5.8241e-97	-2.57461	-2.3373	7.59476e-17	-2.84053	-2.42758
10448267	chr19:10448267:T:G	4.65237e-96	-2.83395	-6.54159e-09	8.74889e-16	-2.82406	-6.54159e-09
10449503	chr19:10449503:G:T	8.93973e-96	-2.18083	-6.54159e-09	1.28942e-15	-2.43621	-6.54159e-09
10449999	chr19:10449999:G:T	1.71121e-95	-2.60136e-09	-1.53154	2.68253e-15	-2.60136e-09	-1.70364
10450229	chr19:10450229:C:T	4.29561e-97	-2.84264	-2.37368	7.6468e-17	-2.78098	-2.4803
10450232	chr19:10450232:T:G	4.29602e-97	-2.84254	-2.37368	7.61692e-17	-2.7849	-2.4803
10451072	chr19:10451072:C:G	1.0891e-96	-2.47597	-1.81001	1.03331e-16	-2.70173	-2.25848
10451277	chr19:10451277:C:T	1.82875e-95	-2.60136e-09	-1.46512	2.85375e-15	-2.60136e-09	-1.64176
10451934	chr19:10451934:T:C	1.77432e-95	-2.60136e-09	-1.49533	2.75357e-15	-2.60136e-09	-1.6775
10451987	chr19:10451987:C:T	2.13334e-95	-2.60136e-09	-1.31106	3.05891e-15	-2.60136e-09	-1.57234
10452126	chr19:10452126:G:A	6.18829e-97	-2.82147	-2.02979	1.12585e-16	-2.60715	-2.26729
10452373	chr19:10452373:G:A	6.75292e-95	-2.60136e-09	-0.158771	9.9679e-15	-2.60136e-09	-0.391027
10452383	chr19:10452383:G:A	2.83891e-95	-2.60136e-09	-1.02533	3.45208e-15	-2.60136e-09	-1.45142
10452471	chr19:10452471:G:A	2.37059e-95	-2.60136e-09	-1.20561	3.4879e-15	-2.60136e-09	-1.4411
10452528	chr19:10452528:G:A	4.31877e-97	-2.84251	-2.36844	7.71094e-17	-2.77278	-2.48015
10452704	chr19:10452704:G:A	3.06254e-95	-2.60136e-09	-0.949501	3.68899e-15	-2.60136e-09	-1.38504
10453856	chr19:10453856:G:A	3.42703e-95	-2.60136e-09	-0.837051	8.39753e-15	-2.60136e-09	-0.56246
10453928	chr19:10453928:G:A	1.66266e-95	-2.60136e-09	-1.56032	2.60198e-15	-2.60136e-09	-1.73412
10455291	chr19:10455291:C:T	1.42097e-94	-2.60136e-09	0.585177	1.60056e-15	-2.60136e-09	-2.22004
10455845	chr19:10455845:A:G	3.4487e-95	-2.60136e-09	-0.830748	3.95852e-15	-2.60136e-09	-1.31453
10456225	chr19:10456225:T:C	1.76301e-95	-2.60136e-09	-1.50173	3.54902e-15	-2.60136e-09	-1.42372
10456237	chr19:10456237:T:G	1.95693e-95	-2.60136e-09	-1.39737	2.88099e-15	-2.60136e-09	-1.63226
10456649	chr19:10456649:C:T	1.39332e-95	-1.73706	-6.54159e-09	8.84553e-15	-0.510485	-6.54159e-09
10456761	chr19:10456761:T:A	1.5034e-96	-1.96295	-2.00065	1.89648e-16	-2.41771	-1.93527
10456857	chr19:10456857:T:C	1.91055e-95	-2.60136e-09	-1.42135	2.9638e-15	-2.60136e-09	-1.60393
10457178	chr19:10457178:G:A	4.63284e-97	-2.76995	-2.3708	1.25164e-16	-2.40487	-2.36365
10457186	chr19:10457186:G:A	1.34036e-96	-2.75044	-1.32796	1.92635e-16	-2.38295	-1.95441
10457575	chr19:10457575:G:T	1.63682e-95	-2.60136e-09	-1.57599	2.56944e-15	-2.60136e-09	-1.74671
10457663	chr19:10457663:C:T	8.84856e-96	-2.60136e-09	-2.19108	1.65194e-15	-2.60136e-09	-2.18845
10457699	chr19:10457699:T:C	2.01519e-95	-2.60136e-09	-1.36803	3.16185e-15	-2.60136e-09	-1.53924
10457843	chr19:10457843:T:G	6.21447e-97	-2.78933	-2.0577	1.52735e-16	-2.26581	-2.30364
10457858	chr19:10457858:C:T	3.55876e-95	-2.60136e-09	-0.799333	4.08051e-15	-2.60136e-09	-1.28418
10458207	chr19:10458207:G:C	4.70552e-96	-2.8226	-6.54159e-09	1.02108e-15	-2.66954	-6.54159e-09
10458458	chr19:10458458:G:T	2.38721e-96	-2.84084	-0.660363	1.79086e-16	-2.72624	-1.68405
10458815	chr19:10458815:C:T	6.89775e-96	-2.60136e-09	-2.44014	1.24099e-15	-2.60136e-09	-2.47448
10458879	chr19:10458879:A:C	1.71722e-95	-2.60136e-09	-1.52804	1.59308e-15	-2.60136e-09	-2.22473
10458967	chr19:10458967:T:C	6.06338e-97	-2.66805	-2.2036	1.78314e-16	-1.99401	-2.42059
10459793	chr19:10459793:C:G	4.06221e-95	-2.60136e-09	-0.667018	5.97608e-15	-2.60136e-09	-0.902632
10460076	chr19:10460076:C:T	6.16479e-96	-2.75057	0.198097	5.73213e-16	-2.39087	-0.856029
10460092	chr19:10460092:A:T	1.38629e-95	-2.60136e-09	-1.74211	3.74237e-15	-2.60136e-09	-1.37068
10460478	chr19:10460478:A:C	1.21879e-95	-2.60136e-09	-1.87089	1.61893e-15	-2.60136e-09	-2.20863
10461753	chr19:10461753:TGAGTCCCA:T	2.00312e-95	-2.60136e-09	-1.37404	2.53583e-15	-2.60136e-09	-1.75988
10462932	chr19:10462932:G:A	1.28632e-95	-2.60136e-09	-1.81696	2.53813e-15	-2.60136e-09	-1.75897
10462966	chr19:10462966:G:A	1.0076e-95	-2.60136e-09	-2.06117	2.23159e-15	-2.60136e-09	-1.88768
10463140	chr19:10463140:G:A	1.21862e-96	-2.8401	-1.33351	2.44446e-16	-2.09389	-2.00527
10463478	chr19:10463478:G:A	2.62426e-94	-2.60136e-09	1.19864	1.94759e-15	-2.60136e-09	-2.0238
10463579	chr19:10463579:T:C	5.51506e-97	-2.80575	-2.16069	1.40817e-16	-2.38085	-2.26984
10463649	chr19:10463649:C:T	5.88396e-96	-2.82601	0.226909	1.20741e-15	-2.27068	-0.231234
10463683	chr19:10463683:G:A	3.52989e-95	-2.60136e-09	-0.807479	5.74281e-15	-2.60136e-09	-0.942448
10463819	chr19:10463819:C:T	1.23778e-95	-2.60136e-09	-1.85543	1.54968e-15	-2.60136e-09	-2.25235
10463873	chr19:10463873:C:T	1.13489e-95	-2.60136e-09	-1.94221	1.46878e-15	-2.60136e-09	-2.30596
10464778	chr19:10464778:C:T	6.63078e-96	-2.60136e-09	-2.47961	1.39739e-15	-2.60136e-09	-2.35579
10465240	chr19:10465240:G:A	6.64776e-96	-2.60136e-09	-2.47705	1.30065e-15	-2.60136e-09	-2.42754
10465269	chr19:10465269:G:C	1.18778e-95	-2.60136e-09	-1.89666	2.3494e-15	-2.60136e-09	-1.83624
10465295	chr19:10465295:A:T	1.72131e-95	-2.60136e-09	-1.52566	2.10431e-15	-2.60136e-09	-1.94641
10465530	chr19:10465530:C:T	2.64994e-94	-2.60136e-09	1.20838	1.98254e-15	-2.60136e-09	-2.00602
10465594	chr19:10465594:C:T	6.56438e-96	-2.78236	0.292688	1.1821e-15	-2.38031	-0.142795
10465900	chr19:10465900:C:T	6.88929e-96	-2.60136e-09	-2.44136	1.40642e-15	-2.60136e-09	-2.34935
10466543	chr19:10466543:G:A	4.64481e-96	-2.83558	-6.54159e-09	8.60759e-16	-2.84034	-6.54159e-09
10466562	chr19:10466562:A:T	4.10963e-95	-2.60136e-09	-0.655413	6.81957e-15	-2.60136e-09	-0.770601
10467155	chr19:10467155:A:G	6.67487e-96	-2.60136e-09	-2.47298	1.25639e-15	-2.60136e-09	-2.46216
10468226	chr19:10468226:TA:T	1.46428e-95	-2.60136e-09	-1.68738	2.97071e-15	-2.60136e-09	-1.6016
10468239	chr19:10468239:C:T	6.53725e-96	-2.49382	-6.54159e-09	1.63523e-14	0.10397	-6.54159e-09
10468649	chr19:10468649:C:T	1.457e-95	-2.60136e-09	-1.69237	2.11051e-15	-2.60136e-09	-1.94347
10469158	chr19:10469158:T:C	7.66353e-96	-2.33486	-6.54159e-09	9.88995e-16	-2.70146	-6.54159e-09
10470076	chr19:10470076:A:G	1.50118e-95	-2.60136e-09	-1.66249	3.84365e-15	-2.60136e-09	-1.34397
10470086	chr19:10470086:A:G	1.41145e-95	-2.60136e-09	-1.72413	1.62261e-15	-2.60136e-09	-2.20636
10470801	chr19:10470801:G:A	1.56716e-95	-1.61948	-6.54159e-09	3.10456e-15	-1.55752	-6.54159e-09
10470926	chr19:10470926:G:C	6.84162e-97	-2.6689	-2.08199	9.67301e-17	-2.78894	-2.23729
10470956	chr19:10470956:G:A	1.31009e-95	-2.60136e-09	-1.79865	1.55794e-15	-2.60136e-09	-2.24704
10471438	chr19:10471438:G:A	6.81787e-96	-2.60136e-09	-2.45178	1.41905e-15	-2.60136e-09	-2.34041
10472042	chr19:10472042:A:G	7.34431e-96	-2.60136e-09	-2.37741	1.23378e-15	-2.60136e-09	-2.48032
10472260	chr19:10472260:C:A	1.54803e-95	-2.60136e-09	-1.63176	3.54347e-15	-2.60136e-09	-1.42529
10472271	chr19:10472271:T:G	1.26365e-95	-2.60136e-09	-1.83474	1.52135e-15	-2.60136e-09	-2.2708
10472285	chr19:10472285:G:A	1.02638e-96	-2.20381	-2.14148	1.43319e-16	-2.51395	-2.11913
10472600	chr19:10472600:G:A	8.85646e-96	-2.60136e-09	-2.19018	1.45126e-15	-2.60136e-09	-2.31796
10472953	chr19:10472953:G:A	6.6441e-96	-2.60136e-09	-2.4776	1.23455e-15	-2.60136e-09	-2.47969
10473545	chr19:10473545:G:A	1.01642e-95	-2.60136e-09	-2.05246	1.57382e-15	-2.60136e-09	-2.23689
10473605	chr19:10473605:A:T	2.25498e-94	-2.60136e-09	1.04698	1.8952e-15	-2.60136e-09	-2.05107
10473621	chr19:10473621:G:A	4.20778e-97	-2.78837	-2.44861	7.81839e-17	-2.764	-2.47509
10473914	chr19:10473914:C:T	4.17335e-97	-2.8297	-2.41549	1.14317e-16	-2.52167	-2.3375
10474150	chr19:10474150:G:A	5.33387e-96	-2.69725	-6.54159e-09	1.00815e-15	-2.68228	-6.54159e-09
10474309	chr19:10474309:G:A	2.08745e-94	-2.60136e-09	0.969781	1.85622e-15	-2.60136e-09	-2.07185
10474359	chr19:10474359:G:C	4.24235e-97	-2.76865	-2.46015	1.13606e-16	-2.42425	-2.44116
10474413	chr19:10474413:G:A	5.35251e-97	-2.72278	-2.27357	1.41082e-16	-2.37471	-2.2741
10474489	chr19:10474489:C:A	1.76214e-95	-2.60136e-09	-1.50222	2.35492e-15	-2.60136e-09	-1.83389
10474557	chr19:10474557:A:G	6.86533e-97	-2.56859	-2.17884	2.02006e-16	-2.13494	-2.15491
10474614	chr19:10474614:G:A	4.84952e-95	-2.60136e-09	-0.489866	8.69796e-15	-2.60136e-09	-0.527309
10474762	chr19:10474762:T:C	6.64514e-96	-2.60136e-09	-2.47745	1.30804e-15	-2.60136e-09	-2.42186
10474952	chr19:10474952:G:A	9.90607e-96	-2.60136e-09	-2.07818	1.72832e-15	-2.60136e-09	-2.14325
10474990	chr19:10474990:C:T	5.17518e-97	-2.83752	-2.19252	1.9624e-16	-1.99729	-2.32152
10475108	chr19:10475108:A:G	4.0345e-97	-2.81549	-2.46355	8.33636e-17	-2.79441	-2.38053
10476404	chr19:10476404:G:C	7.24862e-96	-2.60136e-09	-2.39052	1.50055e-15	-2.60136e-09	-2.28456
10476445	chr19:10476445:C:T	6.66076e-96	-2.60136e-09	-2.4751	1.37873e-15	-2.60136e-09	-2.36924
10476920	chr19:10476920:C:T	5.04176e-97	-2.59378	-2.46238	1.17732e-16	-2.38042	-2.44932
10477401	chr19:10477401:G:C	6.22364e-97	-2.77992	-2.06564	9.49216e-17	-2.84085	-2.20425
10478249	chr19:10478249:T:A	1.17962e-95	-2.60136e-09	-1.90355	1.32868e-15	-2.60136e-09	-2.40621
10478257	chr19:10478257:T:A	1.1739e-95	-2.60136e-09	-1.90841	1.33733e-15	-2.60136e-09	-2.39972
10478300	chr19:10478300:T:C	6.73819e-96	-2.60136e-09	-2.46354	1.2828e-15	-2.60136e-09	-2.44135
10478360	chr19:10478360:C:T	1.36701e-95	-2.19205	0.435924	3.42577e-16	-2.70217	-1.05949
10478402	chr19:10478402:C:T	1.09126e-95	-2.60136e-09	-1.98142	1.51939e-15	-2.60136e-09	-2.27209
10478418	chr19:10478418:C:T	8.71402e-96	-2.60136e-09	-2.2064	1.24747e-15	-2.60136e-09	-2.46928
10478746	chr19:10478746:T:G	1.45399e-96	-2.3604	-1.63662	2.90303e-16	-1.91005	-2.01717
10478830	chr19:10478830:C:T	1.93429e-95	-2.60136e-09	-1.40901	3.81768e-15	-2.60136e-09	-1.35075
10479859	chr19:10479859:G:T	1.51412e-95	-1.65391	-6.54159e-09	2.23957e-14	0.418472	-6.54159e-09
10481468	chr19:10481468:T:C	2.17562e-96	-1.86528	-1.72874	8.6398e-16	-0.872548	-1.96405
10481537	chr19:10481537:GA:G	6.59381e-97	-2.83945	-1.94833	1.5291e-16	-2.61589	-1.95241
10481920	chr19:10481920:A:G	7.25982e-96	-2.60136e-09	-2.38898	1.37683e-15	-2.60136e-09	-2.37061
10482416	chr19:10482416:G:A	7.16875e-97	-2.24636	-2.45783	8.26503e-17	-2.70396	-2.47957
10482641	chr19:10482641:C:T	6.68864e-96	-2.60136e-09	-2.47092	1.269e-15	-2.60136e-09	-2.45217
10482753	chr19:10482753:T:C	9.72966e-97	-2.84105	-1.55769	2.35511e-16	-2.33497	-1.80143
10482890	chr19:10482890:G:A	1.06964e-95	-2.60136e-09	-2.00142	1.97004e-15	-2.60136e-09	-2.01234
10483494	chr19:10483494:A:G	5.31355e-97	-2.62348	-2.38018	9.35001e-17	-2.62012	-2.44007
10483656	chr19:10483656:TGTTCCTTTTCTAACTTTCTTTCTCTGGAAATA:T	5.42292e-97	-2.58033	-2.40295	9.99539e-17	-2.57366	-2.41978
10483880	chr19:10483880:G:A	5.95754e-97	-2.5181	-2.37116	1.03903e-16	-2.51271	-2.44199
10483882	chr19:10483882:G:C	4.07986e-97	-2.82259	-2.44527	1.84007e-16	-2.32527	-2.0579
10484262	chr19:10484262:C:T	6.23171e-97	-2.8395	-2.00476	4.416e-16	-2.22715	-1.2806
10484346	chr19:10484346:C:T	7.92212e-96	-2.60136e-09	-2.30167	1.2344e-15	-2.60136e-09	-2.47981
10484347	chr19:10484347:G:A	5.81881e-97	-2.48165	-2.43117	1.11965e-16	-2.48315	-2.39682
10484594	chr19:10484594:G:A	1.1412e-95	-2.60136e-09	-1.93666	2.5841e-15	-2.60136e-09	-1.74102
10484595	chr19:10484595:C:T	8.49235e-96	-2.60136e-09	-2.23217	1.7822e-15	-2.60136e-09	-2.11255
10484634	chr19:10484634:G:A	1.12249e-95	-2.60136e-09	-1.9532	1.75495e-15	-2.60136e-09	-2.12795
10484705	chr19:10484705:T:G	8.46191e-96	-2.60136e-09	-2.23576	2.02231e-15	-2.60136e-09	-1.98616
10484723	chr19:10484723:A:T	7.49528e-96	-2.60136e-09	-2.35706	1.41375e-15	-2.60136e-09	-2.34415
10484898	chr19:10484898:C:G	6.66942e-95	-2.60136e-09	-0.171214	9.3853e-15	-2.60136e-09	-0.451253
10484905	chr19:10484905:CAACA:C	1.61389e-95	-2.60136e-09	-1.5901	1.8409e-15	-2.60136e-09	-2.08014
10485018	chr19:10485018:A:G	7.63202e-96	-2.60136e-09	-2.33898	1.5017e-15	-2.60136e-09	-2.2838
10485452	chr19:10485452:A:C	5.45563e-96	-2.67468	-6.54159e-09	9.77604e-16	-2.71305	-6.54159e-09
10485766	chr19:10485766:G:A	1.17439e-95	-1.90799	-6.54159e-09	8.67841e-16	-2.83214	-6.54159e-09
10485804	chr19:10485804:G:A	7.04233e-97	-2.80749	-1.91449	1.03396e-16	-2.80061	-2.15898
10485813	chr19:10485813:G:A	6.80262e-97	-2.81333	-1.94327	1.00833e-16	-2.80635	-2.17834
10486104	chr19:10486104:G:A	7.7896e-97	-2.84244	-1.77868	2.03422e-16	-2.39387	-1.889
10486135	chr19:10486135:T:C	4.40419e-97	-2.84188	-2.34948	1.15357e-16	-2.37635	-2.47378
10486312	chr19:10486312:C:A	5.76445e-96	-2.61962	-6.54159e-09	8.8794e-16	-2.80925	-6.54159e-09
10487070	chr19:10487070:T:A	5.36006e-97	-2.64222	-2.35272	1.30935e-16	-2.44435	-2.2791
10487131	chr19:10487131:T:C	1.21011e-95	-2.60136e-09	-1.87804	1.63153e-15	-2.60136e-09	-2.20088
10487384	chr19:10487384:C:T	5.30476e-97	-2.83813	-2.16718	1.19861e-16	-2.43285	-2.37897
10487863	chr19:10487863:T:C	7.07505e-96	-2.60136e-09	-2.41476	1.23727e-15	-2.60136e-09	-2.47749
10488007	chr19:10488007:A:T	5.15616e-96	-2.74529	0.0141491	1.19197e-16	-2.74891	-2.06846
10488154	chr19:10488154:G:A	4.04312e-97	-2.80294	-2.47397	7.58851e-17	-2.79449	-2.47444
10488338	chr19:10488338:C:T	8.97664e-96	-2.60136e-09	-2.17671	1.48994e-15	-2.60136e-09	-2.29166
10488456	chr19:10488456:A:T	4.92183e-97	-2.83566	-2.24458	3.49874e-16	-1.69899	-2.04159
10488486	chr19:10488486:C:T	4.22388e-97	-2.77382	-2.45934	8.07059e-17	-2.73052	-2.47683
10488813	chr19:10488813:C:T	1.52535e-95	-1.64652	-6.54159e-09	8.5896e-16	-2.84243	-6.54159e-09
10489009	chr19:10489009:G:A	5.29708e-97	-2.84264	-2.16412	3.27677e-16	-1.87273	-1.93339
10489160	chr19:10489160:G:C	5.73742e-97	-2.69019	-2.23672	8.39996e-17	-2.69114	-2.4762
10489289	chr19:10489289:G:A	1.23367e-95	-1.85875	-6.54159e-09	8.64248e-16	-2.83629	-6.54159e-09
10489446	chr19:10489446:C:T	1.88228e-95	-2.60136e-09	-1.43626	2.54747e-15	-2.60136e-09	-1.7553
10489863	chr19:10489863:C:T	1.00852e-95	-2.60136e-09	-2.06026	1.52376e-15	-2.60136e-09	-2.26921
10489978	chr19:10489978:G:A	4.67042e-97	-2.82421	-2.30846	8.01279e-17	-2.82245	-2.39208
10490077	chr19:10490077:A:C	4.99086e-97	-2.73141	-2.3349	1.5048e-16	-2.33846	-2.24587
10490142	chr19:10490142:C:T	1.29643e-96	-1.63895	-2.47276	3.40366e-16	-1.34825	-2.41988
10490437	chr19:10490437:C:T	1.05746e-95	-2.60136e-09	-2.01288	2.21694e-15	-2.60136e-09	-1.89427
10491504	chr19:10491504:A:C	1.3958e-96	-2.7918	-1.24607	3.04564e-16	-2.17308	-1.70619
10492560	chr19:10492560:A:T	5.49127e-97	-2.83814	-2.13262	9.22689e-17	-2.83542	-2.23803
10493891	chr19:10493891:C:A	9.04787e-96	-2.60136e-09	-2.1688	1.91933e-15	-2.60136e-09	-2.03842
10493946	chr19:10493946:C:G	1.79626e-94	-2.60136e-09	0.819545	1.94106e-15	-2.60136e-09	-2.02716
10494058	chr19:10494058:C:A	2.35048e-95	-1.21412	-6.54159e-09	9.12037e-16	-2.78247	-6.54159e-09
10494526	chr19:10494526:G:A	1.58642e-96	-2.83661	-1.07324	1.11609e-16	-2.52261	-2.36054
10494718	chr19:10494718:C:T	1.48123e-95	-2.60136e-09	-1.67587	1.93764e-15	-2.60136e-09	-2.02893
10494960	chr19:10494960:G:T	3.26024e-96	-2.76719	-0.422344	1.80516e-16	-2.31005	-2.09228
10495657	chr19:10495657:C:T	4.68676e-96	-2.82659	-6.54159e-09	8.6042e-16	-2.84073	-6.54159e-09
10495912	chr19:10495912:T:C	1.0891e-95	-2.69615	0.712753	8.99641e-15	-2.60387	2.1103
10496202	chr19:10496202:A:G	2.57985e-93	-2.60136e-09	3.48415	3.43465e-15	-2.60136e-09	-1.45648
10496266	chr19:10496266:C:T	8.40699e-96	-2.60136e-09	-2.24227	1.93234e-15	-2.60136e-09	-2.03167
10496495	chr19:10496495:C:T	2.18753e-95	-2.60136e-09	-1.28598	2.04699e-15	-2.60136e-09	-1.97403
10496733	chr19:10496733:G:A	8.78301e-97	-2.68977	-1.81132	1.89941e-16	-2.19101	-2.16043
10496742	chr19:10496742:C:CA	5.48531e-95	-2.60136e-09	-0.366673	3.5208e-15	-2.60136e-09	-1.43171
10496750	chr19:10496750:C:T	4.62655e-96	-2.83952	-6.54159e-09	1.06137e-15	-2.63084	-6.54159e-09
10497308	chr19:10497308:C:T	7.17936e-96	-2.60136e-09	-2.40012	1.26842e-15	-2.60136e-09	-2.45262
10498643	chr19:10498643:T:C	5.34663e-96	-2.69487	-6.54159e-09	1.01199e-15	-2.67847	-6.54159e-09
10498984	chr19:10498984:G:A	1.95269e-95	-1.39954	-6.54159e-09	8.84575e-16	-2.81305	-6.54159e-09
10499560	chr19:10499560:A:G	1.02582e-96	-2.73056	-1.61528	2.10241e-16	-2.22336	-2.02653
10500647	chr19:10500647:T:C	1.02651e-95	-2.60136e-09	-2.04258	2.51084e-15	-2.60136e-09	-1.76978
10500653	chr19:10500653:A:G	7.13361e-96	-2.60136e-09	-2.40651	1.23775e-15	-2.60136e-09	-2.4771
10500764	chr19:10500764:C:G	4.5583e-97	-2.74347	-2.4135	1.65544e-16	-2.22261	-2.2663
10500995	chr19:10500995:T:C	1.55921e-95	-1.62457	-6.54159e-09	8.63284e-16	-2.83741	-6.54159e-09
10502629	chr19:10502629:C:T	2.00618e-94	-2.60136e-09	0.930071	2.00009e-15	-2.60136e-09	-1.99721
10502741	chr19:10502741:C:G	1.02323e-95	-2.60136e-09	-2.04579	1.86617e-15	-2.60136e-09	-2.06651
10502970	chr19:10502970:C:A	1.7574e-94	-2.60136e-09	0.797676	1.90228e-15	-2.60136e-09	-2.04735
10503112	chr19:10503112:C:T	2.00823e-94	-2.60136e-09	0.93109	1.99391e-15	-2.60136e-09	-2.0003
10503208	chr19:10503208:A:G	7.25907e-97	-2.67379	-2.01787	1.75757e-16	-2.14538	-2.28367
10503548	chr19:10503548:C:T	1.03167e-95	-2.60136e-09	-2.03757	2.49248e-15	-2.60136e-09	-1.77712
10503666	chr19:10503666:TTTC:T	9.4758e-97	-2.84264	-1.58254	1.41791e-16	-2.63528	-2.00852
10503667	chr19:10503667:TTC:T	1.32551e-95	-2.60136e-09	-1.78695	1.71208e-15	-2.60136e-09	-2.15269
10503750	chr19:10503750:C:T	4.26957e-97	-2.76322	-2.45918	1.47512e-16	-2.27206	-2.33219
10504520	chr19:10504520:G:A	1.10588e-95	-2.60136e-09	-1.96811	2.82202e-15	-2.60136e-09	-1.65295
10504625	chr19:10504625:G:A	8.34481e-96	-2.60136e-09	-2.24969	1.39671e-15	-2.60136e-09	-2.35627
10504758	chr19:10504758:C:T	2.27285e-95	-2.60136e-09	-1.24771	2.90795e-15	-2.60136e-09	-1.62295
10505210	chr19:10505210:G:A	7.09346e-96	-2.60136e-09	-2.41216	1.24018e-15	-2.60136e-09	-2.47514
10505230	chr19:10505230:G:A	5.65746e-97	-2.64337	-2.29757	1.87924e-16	-2.63933	-1.72278
10505398	chr19:10505398:C:T	4.23859e-97	-2.76957	-2.46012	1.44079e-16	-2.29298	-2.33481
10505420	chr19:10505420:G:A	7.82696e-97	-2.56281	-2.05353	2.94354e-16	-1.82764	-2.08573
10505627	chr19:10505627:T:G	7.927e-97	-2.56822	-2.03542	2.97363e-16	-1.84097	-2.06223
10505727	chr19:10505727:T:C	7.89314e-97	-2.27953	-2.32839	9.7408e-17	-2.81734	-2.20191
10505968	chr19:10505968:C:T	9.21725e-97	-2.48619	-1.96665	2.35546e-16	-1.88486	-2.25138
10506340	chr19:10506340:A:G	8.82344e-97	-2.50416	-1.99234	2.2197e-16	-1.91912	-2.27649
10507048	chr19:10507048:C:T	4.59543e-97	-2.66847	-2.48039	1.01648e-16	-2.64723	-2.3294
10507068	chr19:10507068:G:A	1.78678e-95	-1.48833	-6.54159e-09	8.74633e-16	-2.82435	-6.54159e-09
10507123	chr19:10507123:A:AT	2.46578e-95	-2.60136e-09	-1.16624	3.25072e-15	-2.60136e-09	-1.51152
10507294	chr19:10507294:G:A	8.91778e-97	-2.74835	-1.73752	5.65433e-16	-2.52808	-0.732477
10507333	chr19:10507333:G:A	1.2698e-96	-2.4418	-1.69067	2.76866e-16	-2.79023	-1.18439
10507351	chr19:10507351:G:A	1.09548e-96	-2.49015	-1.78999	2.56309e-16	-2.76913	-1.28264
10507461	chr19:10507461:G:A	6.84831e-96	-2.60136e-09	-2.44733	1.86942e-15	-2.60136e-09	-2.06477
10507589	chr19:10507589:T:C	7.07254e-96	-2.60136e-09	-2.41511	1.24876e-15	-2.60136e-09	-2.46825
10507805	chr19:10507805:T:G	7.44752e-97	-2.62851	-2.03752	1.84991e-16	-2.06304	-2.31481
10508529	chr19:10508529:C:T	1.49675e-95	-1.66545	-6.54159e-09	8.61418e-16	-2.83957	-6.54159e-09
10508549	chr19:10508549:C:T	1.02593e-96	-2.15251	-2.19321	1.12638e-16	-2.4249	-2.44907
10508618	chr19:10508618:C:T	6.66634e-96	-2.60136e-09	-2.47426	1.4582e-15	-2.60136e-09	-2.3132
10508626	chr19:10508626:G:A	1.95312e-96	-2.71748	-0.984428	1.1999e-15	-2.58875	0.0805924
10508847	chr19:10508847:G:A	9.74753e-97	-2.69357	-1.70333	2.04327e-16	-2.18259	-2.09584
10508899	chr19:10508899:G:C	8.0473e-96	-2.60136e-09	-2.28599	1.7323e-15	-2.60136e-09	-2.14095
10509690	chr19:10509690:C:T	1.21308e-95	-2.60136e-09	-1.87558	1.66046e-15	-2.60136e-09	-2.1833
10509854	chr19:10509854:CT:C	4.69383e-96	-2.82508	-6.54159e-09	8.58968e-16	-2.84242	-6.54159e-09
10510008	chr19:10510008:C:T	1.10909e-96	-1.79125	-2.47654	3.69748e-16	-1.51114	-2.17419
10510095	chr19:10510095:C:T	1.22067e-95	-2.60136e-09	-1.86934	1.66671e-15	-2.60136e-09	-2.17954
10510096	chr19:10510096:G:A	7.52531e-96	-2.60136e-09	-2.35306	1.39717e-15	-2.60136e-09	-2.35595
10510141	chr19:10510141:A:G	8.64128e-96	-2.60136e-09	-2.21478	2.14859e-15	-2.60136e-09	-1.92558
10510212	chr19:10510212:T:C	5.33444e-97	-2.53493	-2.46481	2.06945e-16	-1.91601	-2.34969
10510532	chr19:10510532:G:C	7.18857e-97	-2.22149	-2.47994	2.10034e-16	-1.82274	-2.42815
10510901	chr19:10510901:GTTGTTA:G	5.63705e-97	-2.49981	-2.44474	2.38597e-16	-1.85733	-2.26605
10511053	chr19:10511053:G:A	1.85409e-96	-1.33908	-2.41486	2.03779e-16	-1.84222	-2.4389
10512137	chr19:10512137:A:G	1.34542e-95	-2.60136e-09	-1.77204	3.7979e-15	-2.60136e-09	-1.35595
10512233	chr19:10512233:C:T	1.95212e-95	-2.60136e-09	-1.39983	2.67269e-15	-2.60136e-09	-1.70731
10512327	chr19:10512327:T:C	2.08291e-96	-1.38822	-2.24935	2.50892e-16	-1.59371	-2.47941
10513333	chr19:10513333:ACTC:A	4.56241e-96	-0.66306	-2.19042	1.53682e-16	-2.0856	-2.47766
10514059	chr19:10514059:A:T	7.381e-97	-2.31904	-2.35597	1.17086e-16	-2.3608	-2.47445
10514187	chr19:10514187:C:T	6.82755e-96	-2.60136e-09	-2.45037	1.25829e-15	-2.60136e-09	-2.46064
10514445	chr19:10514445:G:A	7.65228e-96	-2.60136e-09	-2.33633	1.8082e-15	-2.60136e-09	-2.09807
10515434	chr19:10515434:C:A	6.8581e-96	-2.60136e-09	-2.4459	1.23376e-15	-2.60136e-09	-2.48033
10515699	chr19:10515699:G:A	9.6393e-97	-2.69695	-1.71111	2.9724e-16	-1.42372	-2.4799
10515752	chr19:10515752:A:G	2.39077e-96	-2.80577	-0.693945	7.8152e-16	-2.45331	-0.483603
10515885	chr19:10515885:T:C	4.7499e-97	-2.84254	-2.27325	1.16113e-16	-2.66903	-2.17456
10516093	chr19:10516093:T:C	2.21888e-96	-1.14957	-2.42476	8.25921e-17	-2.83264	-2.3516
10516378	chr19:10516378:G:C	8.34409e-95	-2.60136e-09	0.0528076	4.26188e-15	-2.60136e-09	-1.24069
10516393	chr19:10516393:C:T	1.80617e-95	-2.60136e-09	-1.47754	4.43697e-15	-2.60136e-09	-1.20042
10516403	chr19:10516403:C:T	1.40327e-95	-2.60136e-09	-1.72994	3.30892e-15	-2.60136e-09	-1.49378
10516546	chr19:10516546:G:T	9.52386e-96	-2.60136e-09	-2.11753	1.37641e-15	-2.60136e-09	-2.37092
10516646	chr19:10516646:C:T	2.9735e-96	-1.44245	-1.83914	7.73912e-17	-2.81744	-2.43184
10517100	chr19:10517100:G:A	4.68189e-96	-2.82763	-6.54159e-09	1.61811e-15	-2.20914	-6.54159e-09
10517138	chr19:10517138:A:G	7.10258e-97	-2.60495	-2.10851	8.20606e-17	-2.81811	-2.37258
10517361	chr19:10517361:G:A	6.63484e-96	-2.60136e-09	-2.479	1.26037e-15	-2.60136e-09	-2.45899
10517365	chr19:10517365:A:C	2.94635e-95	-2.76571	1.77753	1.34631e-15	-1.35515	-1.03788
10517489	chr19:10517489:G:A	1.54549e-95	-1.63341	-6.54159e-09	4.3723e-15	-1.21511	-6.54159e-09
10517792	chr19:10517792:C:G	4.64598e-97	-2.7466	-2.39132	1.19793e-16	-2.69365	-2.11873
10517872	chr19:10517872:A:G	4.95746e-97	-2.67994	-2.39308	1.1597e-16	-2.75114	-2.09368
10517923	chr19:10517923:A:T	1.47252e-96	-2.27691	-1.70745	1.06631e-16	-2.45159	-2.47719
10518784	chr19:10518784:T:C	4.51469e-97	-2.69958	-2.46699	9.55456e-17	-2.73663	-2.30192
10520145	chr19:10520145:T:C	4.99078e-96	-2.76374	-6.54159e-09	8.77441e-16	-2.82114	-6.54159e-09
10520208	chr19:10520208:A:G	6.66437e-96	-2.60136e-09	-2.47456	1.33077e-15	-2.60136e-09	-2.40464
10521107	chr19:10521107:A:C	4.84719e-96	-2.79293	-6.54159e-09	1.79964e-15	-2.10281	-6.54159e-09
10521111	chr19:10521111:C:G	5.64832e-97	-2.68202	-2.26054	1.4235e-16	-2.71627	-1.92359
10521424	chr19:10521424:A:G	4.72483e-96	-2.8185	-6.54159e-09	1.19984e-15	-2.50821	-6.54159e-09
10521733	chr19:10521733:C:T	5.47857e-97	-2.77858	-2.19449	8.87752e-17	-2.80756	-2.30449
10522004	chr19:10522004:C:T	1.11125e-94	-2.60136e-09	0.339323	9.11804e-15	-2.60136e-09	-0.480142
10522078	chr19:10522078:C:A	5.03165e-97	-2.74956	-2.30861	1.57447e-16	-2.34356	-2.19551
10522224	chr19:10522224:G:A	6.6262e-96	-2.60136e-09	-2.4803	1.29423e-15	-2.60136e-09	-2.43248
10522655	chr19:10522655:T:C	1.64949e-95	-1.56828	-6.54159e-09	1.29985e-15	-2.42815	-6.54159e-09
10523035	chr19:10523035:A:T	5.49653e-97	-2.66675	-2.30305	9.46384e-17	-2.57027	-2.47782
10523180	chr19:10523180:A:T	6.6257e-96	-2.60136e-09	-2.48038	1.3108e-15	-2.60136e-09	-2.41976
10523308	chr19:10523308:G:A	1.27955e-93	5.22961	-2.44668	8.00314e-16	-1.13797	-1.77518
10523588	chr19:10523588:C:T	7.5305e-97	-2.69937	-1.95558	1.32045e-16	-2.49054	-2.22447
10523818	chr19:10523818:T:C	9.44042e-96	-2.60136e-09	-2.12633	1.67417e-15	-2.60136e-09	-2.17508
10524023	chr19:10524023:G:A	6.14749e-94	4.43569	-2.38581	6.5918e-16	-1.57548	-1.53167
10524108	chr19:10524108:G:A	8.90443e-95	-2.60136e-09	0.117803	4.77139e-15	-2.60136e-09	-1.12776
10524279	chr19:10524279:A:G	1.12863e-94	0.354847	-6.54159e-09	8.85861e-16	-2.81159	-6.54159e-09
10524520	chr19:10524520:T:C	6.17178e-94	4.47995	-2.42612	5.85259e-16	-1.54394	-1.68216
10524676	chr19:10524676:G:A	6.98049e-95	-2.60136e-09	-0.125628	2.31156e-14	-2.60136e-09	0.450113
10524765	chr19:10524765:C:T	4.61498e-96	-2.84202	-6.54159e-09	1.00024e-15	-2.69016	-6.54159e-09
10524955	chr19:10524955:G:A	9.3658e-94	4.5418	-2.07089	7.37708e-17	-2.84119	-2.456
10525162	chr19:10525162:G:T	5.42347e-96	-2.6806	-6.54159e-09	1.17907e-15	-2.52567	-6.54159e-09
10525275	chr19:10525275:C:T	1.56518e-95	-1.62075	-6.54159e-09	1.09272e-15	-2.60173	-6.54159e-09
10525347	chr19:10525347:C:T	7.21697e-96	-2.60136e-09	-2.3949	1.69597e-15	-2.60136e-09	-2.16214
10525644	chr19:10525644:C:T	8.85654e-97	-2.21259	-2.28017	1.12866e-16	-2.56101	-2.31094
10525647	chr19:10525647:G:A	7.13074e-94	4.65299	-2.45474	5.40121e-16	-1.49346	-1.8129
10525722	chr19:10525722:C:A	8.80007e-97	-2.15504	-2.34411	1.10154e-16	-2.52773	-2.36855
10526228	chr19:10526228:C:T	2.39862e-94	3.51678	-2.40805	3.17863e-16	-2.24253	-1.594
10526229	chr19:10526229:G:A	1.05941e-95	-2.60136e-09	-2.01103	1.32001e-15	-2.60136e-09	-2.41276
10526288	chr19:10526288:A:G	4.83574e-96	-2.7953	-6.54159e-09	1.05239e-15	-2.63933	-6.54159e-09
10526761	chr19:10526761:A:G	6.68563e-96	-2.60136e-09	-2.47137	1.26966e-15	-2.60136e-09	-2.45165
10526966	chr19:10526966:C:A	5.16032e-97	-2.55295	-2.47996	8.49898e-17	-2.83978	-2.31584
10527068	chr19:10527068:C:T	1.86928e-95	-2.60136e-09	-1.44319	2.81954e-15	-2.60136e-09	-1.65382
10527400	chr19:10527400:A:G	3.21584e-95	1.38112	-2.28177	3.37048e-16	-2.09716	-1.68077
10527713	chr19:10527713:T:G	3.18878e-95	-2.60136e-09	-0.909109	3.58036e-15	-2.60136e-09	-1.41493
10527731	chr19:10527731:G:C	6.15226e-95	1.75997	-2.0119	5.83891e-16	-1.90252	-1.32591
10527909	chr19:10527909:T:C	4.46503e-95	1.6724	-2.24486	3.86632e-16	-1.99503	-1.64565
10527985	chr19:10527985:G:C	1.34768e-95	-1.25966	-0.510695	3.27335e-16	-2.61545	-1.19172
10528472	chr19:10528472:C:T	9.25586e-96	-2.60136e-09	-2.14607	1.28497e-15	-2.60136e-09	-2.43966
10528636	chr19:10528636:C:T	2.73979e-94	2.74844	-1.50672	3.58844e-16	-2.36377	-1.35149
10528640	chr19:10528640:T:C	9.78033e-97	-1.92469	-2.46885	1.07446e-16	-2.4438	-2.47737
10528688	chr19:10528688:A:G	3.40577e-95	-2.60136e-09	-0.843275	3.7858e-15	-2.60136e-09	-1.35914
10528935	chr19:10528935:G:A	1.17452e-94	1.84937	-1.45467	7.59489e-16	-1.84619	-1.11932
10529049	chr19:10529049:A:G	7.20965e-96	-2.60136e-09	-2.39591	1.24358e-15	-2.60136e-09	-2.4724
10529091	chr19:10529091:A:G	1.52601e-94	-2.60136e-09	0.656498	2.14678e-15	-2.60136e-09	-1.92643
10529200	chr19:10529200:C:T	7.2505e-96	-2.60136e-09	-2.39026	1.23629e-15	-2.60136e-09	-2.47828
10529301	chr19:10529301:T:C	1.67133e-94	2.14514	-1.39768	9.32687e-16	-1.70165	-1.05844
10529350	chr19:10529350:A:G	2.00941e-96	-1.39713	-2.27636	9.44734e-17	-2.67937	-2.37046
10529474	chr19:10529474:G:T	6.84937e-96	-2.60136e-09	-2.44717	1.24092e-15	-2.60136e-09	-2.47454
10529704	chr19:10529704:A:G	1.8552e-94	2.24945	-1.39762	9.84532e-16	-1.65473	-1.05125
10529822	chr19:10529822:G:A	3.26358e-95	-2.60136e-09	-0.885922	3.65013e-15	-2.60136e-09	-1.39563
10529827	chr19:10529827:G:A	3.25368e-95	-2.60136e-09	-0.888961	3.63871e-15	-2.60136e-09	-1.39877
10529830	chr19:10529830:G:A	7.31506e-97	-2.29115	-2.39283	2.17853e-16	-1.73404	-2.48029
10530051	chr19:10530051:A:G	4.37499e-96	-1.14263	-1.7528	1.44166e-16	-2.56786	-2.05932
10530103	chr19:10530103:T:C	1.84204e-94	2.06506	-1.22035	1.04785e-15	-1.75773	-0.88593
10530183	chr19:10530183:G:A	1.65524e-93	4.91408	-1.87371	7.25505e-17	-2.84111	-2.47276
10530316	chr19:10530316:A:T	4.40159e-95	-2.60136e-09	-0.586779	4.40902e-15	-2.60136e-09	-1.20674
10530379	chr19:10530379:G:A	5.01049e-95	1.79733	-2.25454	3.2008e-16	-1.90582	-1.92376
10530400	chr19:10530400:C:T	1.34727e-95	-2.60136e-09	-1.77067	1.26216e-15	-2.60136e-09	-2.45757
10530546	chr19:10530546:T:C	3.45455e-94	2.37682	-0.903289	1.77988e-15	-1.51829	-0.595558
10530615	chr19:10530615:A:AG	4.10864e-94	2.18521	-0.538276	1.89105e-15	-1.62839	-0.424875
10530932	chr19:10530932:A:G	2.38921e-94	1.32445	-0.219646	2.23959e-15	-1.95682	0.0727172
10531391	chr19:10531391:A:G	6.14365e-95	-2.60136e-09	-0.253327	6.29008e-15	-2.60136e-09	-0.851423
10531615	chr19:10531615:T:C	1.43659e-96	-1.65247	-2.35658	1.65364e-16	-2.20271	-2.28729
10531623	chr19:10531623:G:C	1.58963e-94	1.31754	-0.620202	1.41256e-15	-1.98684	-0.358156
10532255	chr19:10532255:C:T	5.09283e-94	4.10094	-2.23926	8.00163e-17	-2.83636	-2.37956
10532795	chr19:10532795:G:A	7.27762e-95	-0.0839424	-6.54159e-09	1.01101e-15	-2.67944	-6.54159e-09
10533015	chr19:10533015:C:T	9.54217e-96	-2.60136e-09	-2.11561	1.51193e-15	-2.60136e-09	-2.27701
10533156	chr19:10533156:G:A	1.34956e-95	-2.60136e-09	-1.76897	1.47732e-15	-2.60136e-09	-2.30016
10533210	chr19:10533210:G:A	7.11615e-96	-2.40896	-6.54159e-09	1.66058e-15	-2.18323	-6.54159e-09
10533526	chr19:10533526:C:G	1.91665e-94	1.47398	-0.589567	1.56998e-15	-1.91831	-0.321024
10533797	chr19:10533797:T:C	1.76501e-95	-2.60136e-09	-1.50059	2.07629e-15	-2.60136e-09	-1.95982
10533964	chr19:10533964:A:T	1.44312e-95	-2.60136e-09	-1.70194	5.20768e-15	-2.60136e-09	-1.04026
10534004	chr19:10534004:A:G	4.97526e-95	-2.60136e-09	-0.464269	5.25215e-15	-2.60136e-09	-1.03176
10534136	chr19:10534136:T:A	1.15043e-96	-1.93258	-2.29862	4.68718e-16	-1.13817	-2.30998
10534526	chr19:10534526:G:A	3.72524e-96	-2.59326	-0.462935	1.02254e-15	-1.6076	-1.0605
10534531	chr19:10534531:A:T	2.11628e-94	1.5223	-0.538801	1.70778e-15	-1.88223	-0.272976
10534754	chr19:10534754:T:A	6.66102e-96	-2.47506	-6.54159e-09	1.04054e-15	-2.65066	-6.54159e-09
10534819	chr19:10534819:A:G	1.93009e-94	1.52285	-0.631451	1.5424e-15	-1.88794	-0.369118
10535028	chr19:10535028:A:G	2.20417e-94	1.62652	-0.602332	1.65348e-15	-1.84196	-0.34555
10535046	chr19:10535046:A:G	1.89304e-94	1.6077	-0.735679	1.43672e-15	-1.84171	-0.486324
10535320	chr19:10535320:T:C	5.19614e-97	-2.54717	-2.47883	9.61465e-17	-2.62899	-2.40328
10535473	chr19:10535473:G:A	6.63776e-96	-2.60136e-09	-2.47856	1.23372e-15	-2.60136e-09	-2.48036
10536138	chr19:10536138:G:A	6.55285e-94	2.40771	-0.293968	9.35681e-16	-2.29902	-0.457861
10536898	chr19:10536898:G:A	3.33581e-96	-0.969048	-2.19757	1.1282e-16	-2.50805	-2.36431
10537314	chr19:10537314:G:A	7.25816e-96	-2.60136e-09	-2.38921	1.24125e-15	-2.60136e-09	-2.47427
10537444	chr19:10537444:G:A	1.90673e-96	-2.81621	-0.909728	7.49338e-16	-2.03371	-0.945251
10538257	chr19:10538257:C:T	4.03021e-97	-2.80183	-2.47827	1.9347e-16	-1.92226	-2.41077
10538712	chr19:10538712:A:C	2.0247e-96	-2.29802	-1.3679	7.54975e-16	-1.66591	-1.30556
10538797	chr19:10538797:G:A	7.81747e-97	-2.13783	-2.47973	3.18074e-16	-1.45354	-2.38232
10538946	chr19:10538946:G:A	4.05882e-97	-2.80546	-2.46756	1.83444e-16	-1.94324	-2.443
10539068	chr19:10539068:T:TA	1.52903e-95	-2.60136e-09	-1.64412	1.29156e-15	-2.60136e-09	-2.43454
10539088	chr19:10539088:A:G	1.88395e-95	-2.60136e-09	-1.43537	2.19952e-15	-2.60136e-09	-1.90216
10539121	chr19:10539121:C:T	9.42173e-96	-2.60136e-09	-2.12831	1.23448e-15	-2.60136e-09	-2.47974
10539273	chr19:10539273:C:A	2.49962e-96	-2.77608	-0.679113	3.15891e-16	-2.77061	-1.07214
10539677	chr19:10539677:G:A	8.08752e-96	-2.60136e-09	-2.28101	1.64364e-15	-2.60136e-09	-2.19348
10539872	chr19:10539872:T:G	2.59424e-94	3.57991	-2.39278	7.80687e-17	-2.81603	-2.42454
10539973	chr19:10539973:C:T	1.40787e-96	-1.56371	-2.46555	8.10953e-16	-0.434539	-2.4654
10540495	chr19:10540495:G:A	1.97898e-96	-1.21988	-2.46887	2.36831e-16	-1.84348	-2.28732
10540788	chr19:10540788:G:A	4.64942e-96	-2.83459	-6.54159e-09	1.74317e-15	-2.13469	-6.54159e-09
10541325	chr19:10541325:G:A	7.78885e-96	-2.60136e-09	-2.31864	2.05551e-15	-2.60136e-09	-1.96987
10541764	chr19:10541764:A:G	5.68892e-95	-2.60136e-09	-0.330225	5.69175e-15	-2.60136e-09	-0.951378
10541860	chr19:10541860:G:A	3.13617e-96	-0.845312	-2.38302	3.15881e-16	-1.52872	-2.31407
10541931	chr19:10541931:C:T	9.482e-97	-2.08195	-2.34257	4.78514e-16	-1.20079	-2.22667
10542234	chr19:10542234:T:A	6.75362e-96	-2.46125	-6.54159e-09	1.6037e-15	-2.21808	-6.54159e-09
10542249	chr19:10542249:G:A	1.70434e-94	-2.60136e-09	0.767019	2.23034e-15	-2.60136e-09	-1.88824
10542342	chr19:10542342:G:A	1.67901e-96	-1.45088	-2.40225	9.37657e-16	-0.356154	-2.39861
10542504	chr19:10542504:A:G	5.19417e-95	-2.60136e-09	-0.421209	5.34291e-15	-2.60136e-09	-1.01463
10542528	chr19:10542528:G:A	9.13469e-96	-2.60136e-09	-2.15925	1.387e-15	-2.60136e-09	-2.36325
10542744	chr19:10542744:A:G	9.82509e-96	-0.215929	-1.87046	2.86628e-16	-1.78879	-2.15118
10543267	chr19:10543267:C:T	1.02024e-95	0.0465061	-2.09521	2.75791e-16	-1.67216	-2.30635
10543604	chr19:10543604:G:A	4.12184e-95	-2.60136e-09	-0.652447	4.48734e-15	-2.60136e-09	-1.18914
10543967	chr19:10543967:T:G	4.32741e-95	-2.60136e-09	-0.603777	4.69877e-15	-2.60136e-09	-1.1431
10544081	chr19:10544081:C:T	9.51288e-96	-2.60136e-09	-2.11868	3.65404e-15	-2.60136e-09	-1.39456
10544449	chr19:10544449:G:A	4.75181e-95	-2.60136e-09	-0.51022	5.03004e-15	-2.60136e-09	-1.07497
10544675	chr19:10544675:G:A	6.61154e-96	-2.48252	-6.54159e-09	8.60366e-16	-2.84079	-6.54159e-09
10545213	chr19:10545213:G:A	7.73458e-97	-2.78651	-1.8417	2.84051e-16	-1.51381	-2.43519
10545766	chr19:10545766:G:C	1.32629e-96	-2.84237	-1.24658	2.6083e-16	-2.84261	-1.19167
10545781	chr19:10545781:G:C	4.7422e-95	-2.60136e-09	-0.512245	4.98342e-15	-2.60136e-09	-1.08428
10546115	chr19:10546115:A:G	4.14071e-95	-2.60136e-09	-0.647879	4.48055e-15	-2.60136e-09	-1.19065
10546355	chr19:10546355:T:A	7.951e-96	-2.60136e-09	-2.29803	1.25615e-15	-2.60136e-09	-2.46235
10546680	chr19:10546680:A:G	6.02536e-95	-2.60136e-09	-0.272768	5.94911e-15	-2.60136e-09	-0.907156
10547500	chr19:10547500:A:G	3.01342e-95	-0.965669	-6.54159e-09	1.58185e-15	-2.23181	-6.54159e-09
10547759	chr19:10547759:C:T	3.45612e-96	-0.762217	-2.36897	2.38609e-15	0.560791	-2.38153
10548438	chr19:10548438:A:G	1.19129e-95	-2.60136e-09	-1.89371	1.27679e-15	-2.60136e-09	-2.44604
10548522	chr19:10548522:A:G	1.30528e-96	-2.81799	-1.28692	2.48096e-16	-2.81587	-1.26847
10548983	chr19:10548983:C:T	2.15485e-94	3.47238	-2.47082	9.13645e-17	-2.81778	-2.26552
10549059	chr19:10549059:A:G	4.06154e-95	-2.60136e-09	-0.667183	4.34006e-15	-2.60136e-09	-1.22251
10549061	chr19:10549061:C:T	1.38499e-94	3.01674	-2.45721	2.81008e-16	-1.62268	-2.33708
10549130	chr19:10549130:T:C	8.48203e-96	-2.23338	-6.54159e-09	2.15956e-15	-1.92049	-6.54159e-09
10549382	chr19:10549382:C:A	1.3737e-94	3.00973	-2.45839	2.82775e-16	-1.61647	-2.33703
10549466	chr19:10549466:G:A	2.55563e-96	-1.01605	-2.41698	1.69978e-15	0.268995	-2.4289
10549564	chr19:10549564:T:C	3.20648e-96	-1.78719	-1.41897	1.58478e-15	-0.911835	-1.31812
10550162	chr19:10550162:C:T	4.45423e-95	-2.60136e-09	-0.574891	4.64739e-15	-2.60136e-09	-1.15409
10550509	chr19:10550509:T:C	4.21281e-97	-2.76509	-2.4707	4.25077e-16	-1.18578	-2.3601
10550594	chr19:10550594:C:T	6.82375e-96	-2.60136e-09	-2.45092	1.24647e-15	-2.60136e-09	-2.47008
10550893	chr19:10550893:A:G	3.45751e-95	-2.60136e-09	-0.828198	3.88568e-15	-2.60136e-09	-1.3331
10551099	chr19:10551099:T:C	3.60211e-96	-1.65382	-1.43599	1.98642e-15	-0.671747	-1.33232
10551335	chr19:10551335:G:A	9.28983e-96	-0.165711	-1.9767	2.80374e-16	-1.74845	-2.21358
10551392	chr19:10551392:A:G	3.75255e-96	-1.71991	-1.32898	1.98575e-15	-0.764612	-1.23979
10552465	chr19:10552465:T:C	4.90197e-95	-2.60136e-09	-0.47911	5.30825e-15	-2.60136e-09	-1.02113
10552489	chr19:10552489:C:T	2.44052e-94	3.50305	-2.377	7.97278e-17	-2.8141	-2.40543
10552580	chr19:10552580:T:C	3.08771e-95	-0.941318	-6.54159e-09	1.60131e-15	-2.21957	-6.54159e-09
10552859	chr19:10552859:T:C	4.14626e-95	-2.60136e-09	-0.646539	4.45589e-15	-2.60136e-09	-1.19617
10552888	chr19:10552888:C:T	8.51939e-96	-2.60136e-09	-2.22899	1.24628e-15	-2.60136e-09	-2.47024
10553580	chr19:10553580:T:TTAA	8.82214e-96	-2.19407	-6.54159e-09	7.45112e-15	-0.682033	-6.54159e-09
10553956	chr19:10553956:A:G	5.98431e-97	-2.77587	-2.10891	1.09529e-16	-2.75934	-2.14262
10554345	chr19:10554345:A:C	8.27104e-96	-2.25857	-6.54159e-09	6.75741e-15	-0.779757	-6.54159e-09
10554444	chr19:10554444:C:T	1.09493e-95	-1.97806	-6.54159e-09	2.8277e-15	-1.65093	-6.54159e-09
10554859	chr19:10554859:A:AT	1.43563e-96	-1.59711	-2.41262	1.99694e-16	-2.27624	-2.02512
10555127	chr19:10555127:A:G	1.32185e-95	-2.60136e-09	-1.78971	1.52408e-15	-2.60136e-09	-2.269
10555697	chr19:10555697:T:C	3.76284e-95	-2.60136e-09	-0.743573	4.12274e-15	-2.60136e-09	-1.27388
10555704	chr19:10555704:T:A	1.66991e-96	-1.54458	-2.31398	2.16149e-16	-2.29438	-1.9278
10555726	chr19:10555726:T:C	5.82118e-96	-1.43868	-1.17115	6.10939e-16	-2.44436	-0.738793
10555774	chr19:10555774:T:C	5.35579e-96	-1.18352	-1.50963	3.03421e-16	-2.7031	-1.17993
10555992	chr19:10555992:A:G	1.30418e-96	-2.83512	-1.27064	2.49915e-16	-2.83764	-1.2394
10556093	chr19:10556093:G:A	6.32834e-95	-0.223709	-6.54159e-09	3.65956e-15	-1.39305	-6.54159e-09
10556269	chr19:10556269:T:C	4.47225e-95	-2.60136e-09	-0.570855	4.73278e-15	-2.60136e-09	-1.13588
10556809	chr19:10556809:C:T	5.87844e-97	-2.5036	-2.39902	4.73959e-16	-1.31478	-2.12225
10556817	chr19:10556817:C:T	7.00383e-96	-2.60136e-09	-2.42487	1.62908e-15	-2.60136e-09	-2.20238
10557074	chr19:10557074:T:C	3.28053e-96	-1.14254	-2.04079	1.75248e-15	-0.0530815	-2.07628
10557707	chr19:10557707:T:C	3.39457e-96	-0.67037	-2.47878	2.38606e-15	0.63612	-2.45687
10557720	chr19:10557720:G:T	9.35893e-96	-2.60136e-09	-2.135	3.03485e-15	-2.60136e-09	-1.58023
10557776	chr19:10557776:A:G	1.1368e-96	-2.83778	-1.40533	1.9267e-16	-2.84045	-1.49672
10557997	chr19:10557997:A:G	1.5012e-95	0.459659	-2.12214	1.1012e-15	-0.571364	-2.02263
10558277	chr19:10558277:G:A	2.47421e-96	-0.990487	-2.47492	1.37954e-15	0.110002	-2.47865
10558326	chr19:10558326:G:A	1.15334e-95	-2.60136e-09	-1.92609	1.49319e-15	-2.60136e-09	-2.28948
10558356	chr19:10558356:T:C	9.58422e-97	-2.84258	-1.57122	1.65255e-16	-2.84234	-1.64833
10558496	chr19:10558496:A:G	8.95807e-96	0.179321	-2.3581	6.45522e-15	1.5704	-2.39591
10558635	chr19:10558635:C:T	1.04746e-95	-2.60136e-09	-2.02238	2.50539e-15	-2.60136e-09	-1.77195
10558799	chr19:10558799:G:A	7.46714e-95	2.18193	-2.24017	8.77309e-17	-2.65889	-2.46499
10558809	chr19:10558809:G:A	4.65417e-95	-2.60136e-09	-0.530983	4.88928e-15	-2.60136e-09	-1.10335
10558848	chr19:10558848:G:A	9.77376e-97	-2.72289	-1.67132	1.33294e-16	-2.80676	-1.89883
10559056	chr19:10559056:A:G	3.36384e-95	-2.60136e-09	-0.855664	5.02601e-15	-2.60136e-09	-1.07577
10559148	chr19:10559148:G:A	2.3515e-96	-1.03596	-2.48032	1.37629e-15	0.0983211	-2.46933
10559538	chr19:10559538:C:A	3.89959e-95	-2.60136e-09	-0.707874	4.23315e-15	-2.60136e-09	-1.24745
10559675	chr19:10559675:C:T	7.69998e-92	6.88023	-6.54159e-09	1.77122e-15	-2.11873	-6.54159e-09
10559811	chr19:10559811:G:A	3.90016e-95	-2.60136e-09	-0.707729	4.29398e-15	-2.60136e-09	-1.23318
10559891	chr19:10559891:G:A	1.03228e-95	-2.60136e-09	-2.03697	1.38661e-15	-2.60136e-09	-2.36354
10560316	chr19:10560316:C:T	2.36551e-96	-1.03021	-2.48013	1.35857e-15	0.0849887	-2.46895
10560702	chr19:10560702:A:G	1.71034e-96	-1.36017	-2.47447	5.7585e-16	-0.785827	-2.45648
10560988	chr19:10560988:T:C	4.46304e-96	-0.422544	-2.45296	3.13596e-15	0.932754	-2.48022
10561218	chr19:10561218:T:G	5.61107e-96	-2.64659	-6.54159e-09	1.0253e-15	-2.66541	-6.54159e-09
10561817	chr19:10561817:C:T	4.67716e-97	-2.66094	-2.47028	3.09773e-16	-1.39311	-2.4692
10562292	chr19:10562292:T:C	2.35642e-95	-2.60136e-09	-1.2116	8.56885e-15	-2.60136e-09	-0.542263
10562397	chr19:10562397:G:A	7.37847e-96	-2.60136e-09	-2.37277	2.13827e-15	-2.60136e-09	-1.9304
10562664	chr19:10562664:C:T	7.96842e-95	2.46265	-2.45591	1.61879e-16	-2.04013	-2.47117
10562936	chr19:10562936:A:C	7.80344e-95	-2.60136e-09	-0.0141816	7.69806e-15	-2.60136e-09	-0.649428
10563125	chr19:10563125:G:A	2.15148e-95	-1.30259	-6.54159e-09	4.34645e-13	3.38413	-6.54159e-09
10563348	chr19:10563348:A:G	1.392e-95	-2.60136e-09	-1.738	1.28389e-15	-2.60136e-09	-2.4405
10563513	chr19:10563513:T:C	7.31954e-96	-2.60136e-09	-2.38078	1.25512e-15	-2.60136e-09	-2.46317
10563882	chr19:10563882:G:A	1.80584e-96	-1.47926	-2.30105	5.9065e-16	-0.801759	-2.41517
10564413	chr19:10564413:T:C	6.71622e-96	-2.60136e-09	-2.46681	1.27564e-15	-2.60136e-09	-2.44695
10564658	chr19:10564658:T:C	1.3386e-96	-1.73763	-2.34208	4.45902e-16	-1.2042	-2.29385
10564736	chr19:10564736:G:A	1.30398e-93	4.4048	-1.60296	8.71045e-17	-2.81156	-2.31948
10564737	chr19:10564737:A:G	5.9734e-95	-2.60136e-09	-0.28143	6.62076e-15	-2.60136e-09	-0.800187
10564888	chr19:10564888:C:T	1.99382e-93	4.9551	-1.72862	7.6968e-17	-2.77649	-2.47828
10565152	chr19:10565152:G:A	1.52703e-95	-2.60136e-09	-1.64542	1.32055e-15	-2.60136e-09	-2.41235
10565158	chr19:10565158:C:T	6.59945e-95	-2.60136e-09	-0.181759	7.17108e-15	-2.60136e-09	-0.720341
10565203	chr19:10565203:C:T	8.98874e-96	-2.60136e-09	-2.17536	1.25377e-15	-2.60136e-09	-2.46424
10565643	chr19:10565643:G:A	5.58047e-96	-2.65206	-6.54159e-09	1.30302e-15	-2.42571	-6.54159e-09
10565666	chr19:10565666:G:A	6.49775e-96	-2.49988	-6.54159e-09	1.57571e-15	-2.23569	-6.54159e-09
10568166	chr19:10568166:T:C	1.12025e-95	-0.0504457	-1.90475	1.07136e-15	-0.443375	-2.17809
10568564	chr19:10568564:C:G	6.70699e-96	-2.46818	-6.54159e-09	1.02757e-15	-2.6632	-6.54159e-09
10569057	chr19:10569057:A:G	2.79518e-96	-0.913245	-2.43019	1.60524e-15	0.262985	-2.48011
10569565	chr19:10569565:G:A	4.19231e-94	4.03849	-2.3714	3.93612e-16	-1.22599	-2.3968
10569802	chr19:10569802:A:G	2.78279e-96	-0.873695	-2.47418	1.57255e-15	0.219366	-2.45706
10569946	chr19:10569946:A:G	1.4129e-95	-2.60136e-09	-1.7231	1.62228e-15	-2.60136e-09	-2.20656
10570008	chr19:10570008:G:T	2.57013e-96	-0.954094	-2.47328	1.42613e-15	0.123533	-2.45897
10570058	chr19:10570058:G:T	6.77917e-96	-2.45748	-6.54159e-09	1.0213e-15	-2.66932	-6.54159e-09
10570220	chr19:10570220:G:C	7.45509e-96	-0.71134	-1.65109	4.15222e-16	-1.54245	-2.02689
10570357	chr19:10570357:G:A	7.35509e-96	-2.60136e-09	-2.37594	1.43932e-15	-2.60136e-09	-2.32623
10570384	chr19:10570384:C:T	7.1867e-95	-0.0965135	-6.54159e-09	6.85213e-15	-0.765838	-6.54159e-09
10570728	chr19:10570728:AAAAAAAAAG:A	6.8842e-96	-2.60136e-09	-2.4421	1.23712e-15	-2.60136e-09	-2.47761
10570839	chr19:10570839:T:A	4.43641e-94	4.07684	-2.35316	4.02538e-16	-1.21613	-2.38423
10570965	chr19:10570965:A:G	4.72902e-96	-0.766518	-2.0511	2.38477e-15	0.487794	-2.30909
10571325	chr19:10571325:G:A	5.83919e-96	-2.60674	-6.54159e-09	8.63807e-16	-2.8368	-6.54159e-09
10571495	chr19:10571495:C:T	1.31733e-95	0.576487	-2.36963	3.05189e-16	-1.41943	-2.45779
10571571	chr19:10571571:A:G	1.32042e-95	0.427276	-2.21807	1.26281e-15	-0.0992415	-2.35781
10571846	chr19:10571846:T:A	2.46865e-95	-2.60136e-09	-1.16507	3.95795e-15	-2.60136e-09	-1.31467
10571913	chr19:10571913:C:T	1.29607e-95	-2.60136e-09	-1.80941	1.45438e-15	-2.60136e-09	-2.31582
10571972	chr19:10571972:C:A	1.40174e-95	0.721479	-2.45251	2.80421e-16	-1.4823	-2.47956
10572041	chr19:10572041:G:A	1.27886e-95	0.618398	-2.44117	3.06672e-16	-1.39201	-2.48037
10572926	chr19:10572926:C:T	1.10213e-94	-2.60136e-09	0.331084	5.90545e-15	-2.60136e-09	-0.914522
10573148	chr19:10573148:G:A	8.97716e-96	-2.60136e-09	-2.17665	1.27148e-15	-2.60136e-09	-2.45021
10573493	chr19:10573493:C:G	2.38693e-95	1.26197	-2.4607	4.64239e-16	-0.980481	-2.47727
10573918	chr19:10573918:C:G	3.03737e-96	-0.785901	-2.47444	1.68286e-15	0.229431	-2.39933
10574108	chr19:10574108:C:T	7.11434e-96	-2.60136e-09	-2.40922	1.26439e-15	-2.60136e-09	-2.45581
10574609	chr19:10574609:G:A	3.2747e-95	-2.60136e-09	-0.882521	2.26252e-15	-2.60136e-09	-1.87392
10574754	chr19:10574754:A:T	8.2211e-96	-2.60136e-09	-2.26463	1.25021e-15	-2.60136e-09	-2.46708
10575183	chr19:10575183:G:C	7.50113e-96	-2.35628	-6.54159e-09	9.66575e-16	-2.72439	-6.54159e-09
10575447	chr19:10575447:G:A	1.71665e-93	5.41786	-2.34106	8.84724e-17	-2.72547	-2.38999
10576196	chr19:10576196:A:C	3.19694e-95	-2.60136e-09	-0.906551	5.14488e-15	-2.60136e-09	-1.0524
10576816	chr19:10576816:C:T	1.02343e-95	-0.305738	-1.73985	5.02402e-16	-1.28823	-2.09052
10576836	chr19:10576836:G:A	3.87078e-95	-2.60136e-09	-0.715291	5.91069e-15	-2.60136e-09	-0.913634
10577081	chr19:10577081:T:C	1.20428e-96	-1.73491	-2.45053	3.09103e-16	-1.39352	-2.47096
10577609	chr19:10577609:G:A	9.52469e-96	-2.60136e-09	-2.11744	1.50093e-15	-2.60136e-09	-2.28431
10578109	chr19:10578109:C:T	3.61327e-96	-0.615379	-2.47134	2.12689e-15	0.530923	-2.46666
10578199	chr19:10578199:C:T	2.69685e-95	-2.60136e-09	-1.07666	4.38558e-15	-2.60136e-09	-1.21207
10578263	chr19:10578263:C:T	3.57387e-96	-0.617328	-2.48035	2.20299e-15	0.535017	-2.4356
10578347	chr19:10578347:C:T	3.43759e-96	-0.664569	-2.47199	2.01705e-15	0.476787	-2.46555
10578422	chr19:10578422:C:T	3.41129e-96	-0.670105	-2.47413	2.0106e-15	0.470514	-2.46248
10578865	chr19:10578865:G:A	5.52181e-95	-2.60136e-09	-0.36004	8.07048e-15	-2.60136e-09	-0.602184
10579121	chr19:10579121:C:T	2.65244e-96	-0.941211	-2.45464	1.47622e-15	0.178497	-2.47941
10579191	chr19:10579191:C:T	1.26439e-95	-1.83416	-6.54159e-09	1.0503e-15	-2.64132	-6.54159e-09
10579279	chr19:10579279:G:A	3.25234e-96	-0.721776	-2.47018	1.86464e-15	0.400784	-2.46811
10579333	chr19:10579333:G:A	7.58126e-96	-0.0385381	-2.30711	7.40268e-16	-1.13455	-1.85659
10579437	chr19:10579437:A:T	5.6145e-97	-2.61795	-2.33061	2.14085e-16	-1.94993	-2.28185
10579533	chr19:10579533:TA:T	2.54009e-96	-0.960104	-2.47903	2.00257e-15	0.417479	-2.41344
10579881	chr19:10579881:G:C	7.80032e-96	-2.31717	-6.54159e-09	9.46164e-16	-2.74574	-6.54159e-09
10580487	chr19:10580487:T:C	9.76094e-97	-1.99715	-2.39838	2.40623e-16	-1.67892	-2.43599
10580508	chr19:10580508:A:C	8.10742e-96	0.17355	-2.4521	2.42283e-16	-1.63607	-2.47198
10580631	chr19:10580631:C:T	1.1155e-96	-2.00716	-2.25487	1.63008e-16	-2.14523	-2.35913
10580881	chr19:10580881:G:A	3.0557e-96	-0.777644	-2.47668	2.68387e-15	0.751306	-2.45444
10580942	chr19:10580942:G:A	2.98161e-96	-0.805036	-2.47383	2.58272e-15	0.718709	-2.46026
10581077	chr19:10581077:G:A	3.99143e-95	-2.60136e-09	-0.684596	6.46273e-15	-2.60136e-09	-0.824345
10581441	chr19:10581441:T:C	3.00444e-96	-0.796327	-2.47491	2.54635e-15	0.704196	-2.45993
10582184	chr19:10582184:C:T	2.89821e-96	-0.830121	-2.47712	2.57467e-15	0.710453	-2.45513
10582287	chr19:10582287:C:G	1.07148e-95	-2.60136e-09	-1.99971	1.35848e-15	-2.60136e-09	-2.38403
10582317	chr19:10582317:T:TG	3.00199e-96	-0.799646	-2.47241	2.54723e-15	0.706753	-2.46214
10582410	chr19:10582410:G:A	2.85681e-95	-2.60136e-09	-1.01904	4.66516e-15	-2.60136e-09	-1.15027
10582577	chr19:10582577:G:A	6.49206e-95	-0.198166	-6.54159e-09	2.1824e-15	-1.90997	-6.54159e-09
10582891	chr19:10582891:TCTTGGCTCAC:T	1.92168e-95	-2.60136e-09	-1.41555	1.41724e-15	-2.60136e-09	-2.34168
10582948	chr19:10582948:T:C	2.54252e-96	-0.959375	-2.4788	2.12555e-15	0.513118	-2.44949
10583077	chr19:10583077:T:C	3.04558e-96	-0.779461	-2.47818	2.64353e-15	0.730241	-2.44852
10583160	chr19:10583160:G:T	2.98547e-96	-0.803155	-2.47442	2.54108e-15	0.700751	-2.45856
10583267	chr19:10583267:T:C	8.14771e-96	-2.27359	-6.54159e-09	9.31501e-16	-2.76136	-6.54159e-09
10583445	chr19:10583445:G:A	9.59552e-96	-2.60136e-09	-2.11003	1.26729e-15	-2.60136e-09	-2.45352
10583563	chr19:10583563:A:G	3.15781e-96	-0.743761	-2.47769	2.74842e-15	0.772142	-2.45151
10583568	chr19:10583568:C:T	3.15077e-96	-0.747782	-2.4759	2.71965e-15	0.763795	-2.45369
10583861	chr19:10583861:C:T	8.52398e-96	-2.60136e-09	-2.22845	1.2402e-15	-2.60136e-09	-2.47513
10583892	chr19:10583892:G:A	1.26697e-95	-1.83212	-6.54159e-09	8.78759e-16	-2.81964	-6.54159e-09
10584673	chr19:10584673:AAGGAAGGT:A	2.91887e-96	-0.821364	-2.47877	2.58008e-15	0.667322	-2.4099
10584931	chr19:10584931:A:C	1.37294e-95	0.589925	-2.34171	3.31699e-16	-1.32169	-2.47224
10585148	chr19:10585148:G:A	3.63156e-96	-0.601602	-2.48007	3.38326e-15	0.951596	-2.42315
10585732	chr19:10585732:C:T	8.99223e-96	-2.60136e-09	-2.17497	1.27139e-15	-2.60136e-09	-2.45029
10586015	chr19:10586015:G:A	1.22959e-95	0.303581	-2.16564	3.02566e-16	-1.5043	-2.38156
10586269	chr19:10586269:C:T	9.07865e-96	-2.60136e-09	-2.16541	1.29104e-15	-2.60136e-09	-2.43495
10586399	chr19:10586399:G:A	2.13536e-94	3.15543	-2.16295	1.98941e-16	-2.13748	-2.16767
10586442	chr19:10586442:A:G	9.41049e-96	-2.60136e-09	-2.12951	1.23911e-15	-2.60136e-09	-2.476
10586528	chr19:10586528:T:G	1.84695e-94	3.07501	-2.22763	1.85757e-16	-2.14478	-2.22893
10587097	chr19:10587097:A:G	2.12899e-94	3.17314	-2.18366	1.98676e-16	-2.11761	-2.18886
10587125	chr19:10587125:G:T	2.38439e-94	3.29744	-2.19465	2.06003e-16	-2.07244	-2.19782
10587534	chr19:10587534:C:T	1.75222e-94	3.04527	-2.25055	1.79471e-16	-2.16206	-2.24609
10587658	chr19:10587658:T:A	8.3206e-96	-2.2526	-6.54159e-09	9.24816e-16	-2.76856	-6.54159e-09
10588089	chr19:10588089:C:T	3.27907e-95	-2.60136e-09	-0.881186	5.23238e-15	-2.60136e-09	-1.03553
10588391	chr19:10588391:G:A	3.80372e-96	-0.630755	-2.4046	2.72881e-15	0.789346	-2.47588
10588535	chr19:10588535:C:T	7.54988e-96	-2.60136e-09	-2.3498	1.24132e-15	-2.60136e-09	-2.47423
10588662	chr19:10588662:G:A	7.82926e-97	-2.29936	-2.31668	1.96585e-16	-1.87262	-2.44444
10588968	chr19:10588968:G:A	5.32039e-96	-2.69978	-6.54159e-09	8.59204e-16	-2.84215	-6.54159e-09
10589678	chr19:10589678:C:T	7.71376e-96	-2.60136e-09	-2.32833	1.23706e-15	-2.60136e-09	-2.47766
10589789	chr19:10589789:A:G	9.42813e-97	-2.07227	-2.35794	2.47198e-16	-1.70841	-2.37956
10590359	chr19:10590359:C:A	3.28337e-95	-2.60136e-09	-0.879876	5.18273e-15	-2.60136e-09	-1.04507
10590583	chr19:10590583:G:A	8.3258e-96	-2.25197	-6.54159e-09	9.23395e-16	-2.77009	-6.54159e-09
10590824	chr19:10590824:T:C	1.25518e-96	-1.75109	-2.39296	1.70529e-16	-2.03027	-2.42898
10590904	chr19:10590904:T:C	6.62652e-96	-2.60136e-09	-2.48025	1.37345e-15	-2.60136e-09	-2.37307
10590907	chr19:10590907:G:A	3.32766e-95	-2.60136e-09	-0.866478	5.24891e-15	-2.60136e-09	-1.03238
10591011	chr19:10591011:G:A	3.32766e-95	-2.60136e-09	-0.866478	5.24891e-15	-2.60136e-09	-1.03238
10591157	chr19:10591157:T:C	1.19638e-94	2.65456	-2.24142	1.47458e-16	-2.31773	-2.28687
10591721	chr19:10591721:A:G	6.78259e-96	-2.60136e-09	-2.45697	1.53572e-15	-2.60136e-09	-2.2614
10592142	chr19:10592142:A:G	1.19424e-94	2.758	-2.34665	1.54588e-16	-2.25804	-2.29934
10592259	chr19:10592259:T:C	5.0497e-96	-0.272541	-2.47946	3.71032e-16	-1.2016	-2.48027
10592294	chr19:10592294:T:C	1.09062e-92	7.35295	-2.42719	4.90378e-16	-1.04369	-2.35928
10592604	chr19:10592604:G:A	2.15602e-91	10.3137	-2.40388	2.57009e-15	0.67167	-2.41812
10592666	chr19:10592666:G:A	1.28667e-95	0.590712	-2.4074	3.38739e-16	-1.30685	-2.46608
10592926	chr19:10592926:T:C	1.69315e-92	7.71377	-2.34817	6.07627e-16	-0.912846	-2.27574
10593154	chr19:10593154:C:A	9.29932e-97	-2.19009	-2.25389	8.45047e-17	-2.71435	-2.44699
10593478	chr19:10593478:G:A	2.56322e-95	-2.60136e-09	-1.12748	1.47891e-15	-2.60136e-09	-2.29909
10593721	chr19:10593721:G:A	6.62917e-96	-2.60136e-09	-2.47985	1.23735e-15	-2.60136e-09	-2.47742
10593822	chr19:10593822:A:G	2.60151e-92	7.44039	-1.64529	9.01582e-16	-1.00225	-1.79175
10594047	chr19:10594047:T:G	1.50151e-95	-2.60136e-09	-1.66228	3.69313e-15	-2.60136e-09	-1.38392
10594075	chr19:10594075:A:G	1.2987e-95	-2.60136e-09	-1.80738	1.40556e-15	-2.60136e-09	-2.34996
10594088	chr19:10594088:G:T	1.12133e-95	-2.60136e-09	-1.95423	1.40199e-15	-2.60136e-09	-2.35251
10594709	chr19:10594709:TCTTCTCCTTTTC:T	2.15969e-95	-2.60136e-09	-1.29878	1.44624e-15	-2.60136e-09	-2.32143
10594876	chr19:10594876:T:C	1.61489e-95	-2.60136e-09	-1.58948	1.76873e-15	-2.60136e-09	-2.12013
10595081	chr19:10595081:C:A	1.87783e-95	-2.60136e-09	-1.43863	2.25049e-15	-2.60136e-09	-1.87925
10595139	chr19:10595139:T:G	2.25405e-95	-2.60136e-09	-1.25602	2.46737e-15	-2.60136e-09	-1.78724
10595275	chr19:10595275:CT:C	1.5012e-95	0.816636	-2.47911	3.25313e-16	-1.338	-2.47536
10595407	chr19:10595407:A:G	3.44847e-94	3.4511	-1.97933	1.58328e-16	-2.0531	-2.48038
10595472	chr19:10595472:G:A	2.43348e-95	-2.60136e-09	-1.17942	2.59042e-15	-2.60136e-09	-1.73858
10595701	chr19:10595701:C:T	3.91327e-94	3.53897	-1.94076	1.63033e-16	-2.02439	-2.47981
10596224	chr19:10596224:G:C	7.45114e-96	-2.36296	-6.54159e-09	8.92583e-16	-2.80403	-6.54159e-09
10596483	chr19:10596483:C:T	8.2748e-97	-2.64986	-1.91085	1.17772e-16	-2.59481	-2.23459
10596724	chr19:10596724:G:T	3.83799e-95	0.877663	-1.60146	6.64166e-16	-1.32022	-1.7794
10596783	chr19:10596783:C:T	6.4061e-96	-2.51408	-6.54159e-09	2.97643e-15	-1.59967	-6.54159e-09
10597077	chr19:10597077:G:A	1.59818e-96	-1.94058	-1.96188	1.16188e-16	-2.64602	-2.19691
10597161	chr19:10597161:A:G	7.94102e-96	-2.60136e-09	-2.29929	1.24322e-15	-2.60136e-09	-2.47269
10597163	chr19:10597163:AAAC:A	8.54599e-96	-2.60136e-09	-2.22587	1.28396e-15	-2.60136e-09	-2.44045
10597177	chr19:10597177:A:G	3.43797e-93	6.21799	-2.44669	6.70722e-16	-2.84125	-0.248545
10597216	chr19:10597216:A:G	7.93545e-97	-2.65204	-1.95053	1.16266e-16	-2.59447	-2.24781
10597674	chr19:10597674:T:C	6.75135e-96	-2.60136e-09	-2.46159	1.25662e-15	-2.60136e-09	-2.46197
10597675	chr19:10597675:C:T	1.19991e-95	0.384878	-2.27138	1.9714e-16	-1.95714	-2.3571
10597786	chr19:10597786:G:A	1.29401e-94	2.17897	-1.68738	1.15711e-15	-0.608292	-1.93618
10597917	chr19:10597917:A:T	1.04188e-95	0.307771	-2.33549	7.67294e-17	-2.78243	-2.47543
10598297	chr19:10598297:G:A	7.63942e-96	-2.33801	-6.54159e-09	1.7683e-15	-2.12038	-6.54159e-09
10598631	chr19:10598631:G:A	1.47505e-95	-2.60136e-09	-1.68006	2.10674e-15	-2.60136e-09	-1.94526
10598709	chr19:10598709:T:C	6.71098e-96	-2.60136e-09	-2.46759	1.23383e-15	-2.60136e-09	-2.48027
10598918	chr19:10598918:T:C	4.93697e-94	3.81357	-1.98297	1.79767e-16	-1.92769	-2.4788
10599262	chr19:10599262:T:C	8.56459e-96	-2.60136e-09	-2.2237	1.44621e-15	-2.60136e-09	-2.32145
10599666	chr19:10599666:C:G	5.03771e-94	3.76348	-1.91269	1.75776e-16	-1.94861	-2.48033
10599736	chr19:10599736:T:C	1.92481e-92	7.74299	-2.24915	4.46961e-16	-1.01539	-2.4803
10601057	chr19:10601057:C:T	2.74573e-94	3.65632	-2.41243	2.59084e-16	-1.95656	-2.08444
10601763	chr19:10601763:C:T	9.96998e-96	0.313573	-2.38533	2.48423e-16	-1.65011	-2.43291
10602536	chr19:10602536:G:A	6.66585e-96	-2.60136e-09	-2.47433	1.23383e-15	-2.60136e-09	-2.48027
10602573	chr19:10602573:C:T	2.07959e-95	-1.33658	-6.54159e-09	1.37214e-15	-2.37403	-6.54159e-09
10602646	chr19:10602646:G:A	6.45747e-96	-0.241553	-2.26454	1.95032e-16	-1.94057	-2.38442
10602746	chr19:10602746:C:T	1.61391e-94	3.13121	-2.4187	2.04215e-16	-2.13373	-2.14525
10603162	chr19:10603162:C:T	9.87849e-96	0.361508	-2.44248	2.43128e-16	-1.64048	-2.46408
10603283	chr19:10603283:G:A	6.64793e-96	-2.60136e-09	-2.47703	1.39528e-15	-2.60136e-09	-2.3573
10603382	chr19:10603382:G:T	9.72352e-96	-2.09678	-6.54159e-09	8.98961e-16	-2.79691	-6.54159e-09
10603757	chr19:10603757:G:T	4.39131e-95	-0.589119	-6.54159e-09	1.4355e-15	-2.32888	-6.54159e-09
10604315	chr19:10604315:A:G	9.79296e-92	7.12067	-6.54159e-09	1.71371e-15	-2.15173	-6.54159e-09
10604898	chr19:10604898:AG:A	3.38284e-96	-2.81971	-0.332909	2.68138e-16	-2.33076	-1.67589
10604980	chr19:10604980:C:G	9.46655e-96	-2.60136e-09	-2.12357	1.57439e-15	-2.60136e-09	-2.23653
10605580	chr19:10605580:G:A	4.94421e-93	6.60675	-2.4721	1.64021e-16	-2.58574	-1.91241
10605869	chr19:10605869:C:T	9.83243e-96	-2.60136e-09	-2.08564	1.35009e-15	-2.60136e-09	-2.39023
10606044	chr19:10606044:T:A	1.28967e-95	-2.60136e-09	-1.81436	1.45151e-15	-2.60136e-09	-2.31779
10606078	chr19:10606078:G:A	1.56994e-95	-2.60136e-09	-1.61771	1.78863e-15	-2.60136e-09	-2.10895
10606980	chr19:10606980:C:T	5.76311e-96	-2.61985	-6.54159e-09	1.3707e-15	-2.37508	-6.54159e-09
10607111	chr19:10607111:C:T	6.91478e-96	-2.60136e-09	-2.43767	1.76108e-15	-2.60136e-09	-2.12447
10607501	chr19:10607501:C:T	2.39891e-95	-2.60136e-09	-1.19373	3.23177e-15	-2.60136e-09	-1.51737
10607746	chr19:10607746:TA:T	1.47479e-95	-2.60136e-09	-1.68023	2.17373e-15	-2.60136e-09	-1.91395
10607749	chr19:10607749:TA:T	6.77502e-96	-2.60136e-09	-2.45809	1.62497e-15	-2.60136e-09	-2.20491
10607753	chr19:10607753:T:A	4.98875e-95	-2.60136e-09	-0.46156	1.55826e-15	-2.60136e-09	-2.24683
10607868	chr19:10607868:C:T	9.99136e-96	-2.60136e-09	-2.06961	1.65346e-15	-2.60136e-09	-2.18753
10607890	chr19:10607890:C:T	2.02416e-95	1.03759	-2.40118	3.80982e-16	-1.21268	-2.44272
10607915	chr19:10607915:C:T	3.18087e-94	3.23248	-1.84148	1.45084e-16	-2.14328	-2.47756
10607999	chr19:10607999:G:A	1.1591e-95	0.48254	-2.40364	2.78782e-16	-1.53319	-2.43453
10608038	chr19:10608038:C:T	2.04343e-95	1.01679	-2.37091	3.91512e-16	-1.21007	-2.41807
10608195	chr19:10608195:C:T	1.05992e-95	0.357495	-2.36804	2.6307e-16	-1.60687	-2.41886
10608594	chr19:10608594:G:A	2.6443e-94	3.03911	-1.83286	1.31123e-16	-2.24545	-2.47656
10608608	chr19:10608608:T:C	2.26823e-95	-2.60136e-09	-1.24975	1.53901e-15	-2.60136e-09	-2.25926
10608806	chr19:10608806:G:A	5.43664e-92	8.5924	-2.06023	6.11834e-16	-0.717149	-2.46454
10609314	chr19:10609314:T:A	4.77051e-95	-2.60136e-09	-0.506292	2.0395e-15	-2.60136e-09	-1.97769
10609407	chr19:10609407:C:T	9.0467e-96	-2.60136e-09	-2.16893	4.11441e-15	-2.60136e-09	-1.2759
10609649	chr19:10609649:G:C	9.68411e-96	-2.60136e-09	-2.10085	1.55389e-15	-2.60136e-09	-2.24964
10609931	chr19:10609931:G:A	1.88535e-95	-2.60136e-09	-1.43463	5.07405e-15	-2.60136e-09	-1.06626
10610289	chr19:10610289:C:T	6.64761e-96	-2.60136e-09	-2.47707	1.40276e-15	-2.60136e-09	-2.35196
10610383	chr19:10610383:G:A	7.12601e-96	-2.60136e-09	-2.40758	1.23499e-15	-2.60136e-09	-2.47933
10610424	chr19:10610424:C:T	9.27008e-96	-2.60136e-09	-2.14454	1.42745e-15	-2.60136e-09	-2.33451
10610464	chr19:10610464:T:C	7.85467e-96	-2.60136e-09	-2.31022	1.23415e-15	-2.60136e-09	-2.48002
10610469	chr19:10610469:T:C	4.11641e-95	-2.60136e-09	-0.653764	2.29307e-15	-2.60136e-09	-1.86051
10610854	chr19:10610854:G:A	8.93823e-96	-2.60136e-09	-2.18099	1.28691e-15	-2.60136e-09	-2.43815
10610888	chr19:10610888:C:T	6.66471e-96	-2.60136e-09	-2.4745	1.23583e-15	-2.60136e-09	-2.47866
10611322	chr19:10611322:G:A	8.99706e-96	-2.60136e-09	-2.17443	1.43446e-15	-2.60136e-09	-2.32961
10611943	chr19:10611943:C:A	3.57652e-95	-2.60136e-09	-0.794356	2.08514e-15	-2.60136e-09	-1.95556
10611957	chr19:10611957:C:A	3.57652e-95	-2.60136e-09	-0.794356	2.08514e-15	-2.60136e-09	-1.95556
10612093	chr19:10612093:T:C	4.38748e-95	-2.60136e-09	-0.58999	2.35051e-15	-2.60136e-09	-1.83576
10612278	chr19:10612278:G:A	4.3276e-95	-2.60136e-09	-0.603734	2.33165e-15	-2.60136e-09	-1.84382
10612301	chr19:10612301:G:A	4.61301e-96	-2.84245	-6.54159e-09	1.12781e-15	-2.57012	-6.54159e-09
10612731	chr19:10612731:G:A	6.99215e-96	-2.60136e-09	-2.42654	1.26976e-15	-2.60136e-09	-2.45157
10612896	chr19:10612896:G:A	1.80715e-95	0.944327	-2.42132	3.43334e-16	-1.31337	-2.44607
10613035	chr19:10613035:A:AGTT	4.78273e-95	1.76297	-2.2667	5.90597e-16	-0.810673	-2.40635
10613321	chr19:10613321:C:G	4.09658e-95	1.62601	-2.2846	5.33152e-16	-0.903333	-2.41601
10613326	chr19:10613326:C:T	1.11864e-96	-1.78016	-2.47905	1.14815e-16	-2.37537	-2.47946
10613765	chr19:10613765:T:G	5.73295e-95	1.96311	-2.28562	6.53965e-16	-0.695937	-2.41916
10613953	chr19:10613953:G:T	3.71947e-95	1.67916	-2.43432	5.21358e-16	-0.864124	-2.47759
10613954	chr19:10613954:T:G	1.1019e-95	-2.60136e-09	-1.97171	1.48394e-15	-2.60136e-09	-2.29569
10614028	chr19:10614028:C:T	1.19319e-95	-2.60136e-09	-1.89211	1.56338e-15	-2.60136e-09	-2.24354
10614069	chr19:10614069:A:G	4.72602e-95	1.87017	-2.38583	5.83388e-16	-0.777611	-2.45169
10614319	chr19:10614319:C:T	4.56808e-95	1.78598	-2.33563	5.71526e-16	-0.805628	-2.44421
10614566	chr19:10614566:A:C	8.82976e-94	-2.60136e-09	2.41197	1.30233e-14	-2.60136e-09	-0.123654
10614696	chr19:10614696:C:T	1.09605e-95	-2.60136e-09	-1.97703	1.48288e-15	-2.60136e-09	-2.29641
10614743	chr19:10614743:G:T	5.08653e-95	1.84694	-2.28909	6.10404e-16	-0.765011	-2.41902
10614785	chr19:10614785:A:G	8.8065e-96	-2.60136e-09	-2.19584	1.48591e-15	-2.60136e-09	-2.29437
10614910	chr19:10614910:A:G	6.18698e-95	2.07088	-2.31718	7.00489e-16	-0.658208	-2.38816
10614927	chr19:10614927:C:T	1.1884e-95	-2.60136e-09	-1.89614	1.58556e-15	-2.60136e-09	-2.22946
10615180	chr19:10615180:T:C	8.14335e-95	2.08562	-2.05717	8.70454e-16	-0.640856	-2.18828
10615218	chr19:10615218:G:A	3.49463e-95	1.60242	-2.41994	5.1332e-16	-0.912513	-2.44474
10615222	chr19:10615222:G:A	4.73552e-95	1.96671	-2.48036	6.46552e-16	-0.684265	-2.44223
10615871	chr19:10615871:T:C	8.04776e-96	-2.60136e-09	-2.28594	1.23448e-15	-2.60136e-09	-2.47974
10616231	chr19:10616231:T:A	9.97974e-96	-2.60136e-09	-2.07077	4.8881e-15	-2.60136e-09	-1.10359
10616338	chr19:10616338:C:T	1.40652e-95	0.73266	-2.46028	8.2594e-17	-2.70592	-2.47829
10616363	chr19:10616363:T:A	5.77136e-95	2.15399	-2.46983	7.16033e-16	-0.563865	-2.46056
10616561	chr19:10616561:C:T	4.50996e-95	1.87902	-2.44148	3.56389e-16	-1.95586	-1.76627
10616753	chr19:10616753:A:T	5.24123e-95	1.59637	-2.00856	2.24169e-16	-1.89099	-2.29476
10616760	chr19:10616760:A:G	2.78087e-95	1.37556	-2.42154	2.08049e-16	-1.78135	-2.47903
10616876	chr19:10616876:G:A	6.6714e-96	-2.60136e-09	-2.4735	1.26497e-15	-2.60136e-09	-2.45534
10617009	chr19:10617009:C:A	2.47355e-95	-2.60136e-09	-1.16309	3.34256e-15	-2.60136e-09	-1.48366
10617169	chr19:10617169:CT:C	5.25746e-95	1.68336	-2.09246	2.04801e-16	-1.92608	-2.35004
10617249	chr19:10617249:T:C	1.08816e-95	-2.60136e-09	-1.98426	1.86363e-15	-2.60136e-09	-2.06787
10617354	chr19:10617354:G:T	4.54125e-95	1.5523	-2.10784	2.1698e-16	-1.85874	-2.35961
10617441	chr19:10617441:GTGTATGCCAGGCACCTCTCTC:G	7.69037e-96	-2.60136e-09	-2.33136	1.23397e-15	-2.60136e-09	-2.48016
10617609	chr19:10617609:T:C	1.08741e-95	-2.60136e-09	-1.98495	1.86229e-15	-2.60136e-09	-2.06859
10617654	chr19:10617654:C:T	1.23952e-95	-2.60136e-09	-1.85402	2.09033e-15	-2.60136e-09	-1.95307
10618231	chr19:10618231:G:A	1.01358e-95	-2.60136e-09	-2.05526	4.45724e-15	-2.60136e-09	-1.19587
10618396	chr19:10618396:G:C	1.29603e-96	-2.75444	-1.35758	1.24836e-16	-2.73675	-2.0344
10618421	chr19:10618421:G:A	5.61898e-95	1.64942	-1.99201	2.19852e-16	-1.91583	-2.28936
10618721	chr19:10618721:C:T	7.21643e-96	-2.60136e-09	-2.39497	2.00235e-15	-2.60136e-09	-1.99608
10618770	chr19:10618770:C:T	6.67177e-96	-2.60136e-09	-2.47345	1.24437e-15	-2.60136e-09	-2.47177
10618816	chr19:10618816:C:T	1.26068e-96	-2.77539	-1.36429	1.22164e-16	-2.75405	-2.03873
10619169	chr19:10619169:T:C	4.53543e-95	1.87722	-2.43405	3.77365e-16	-1.90787	-1.75707
10619330	chr19:10619330:C:T	3.17859e-95	-2.60136e-09	-0.912307	2.9464e-15	-2.60136e-09	-1.60981
10619383	chr19:10619383:A:G	3.9817e-97	-2.81192	-2.48029	9.36082e-17	-2.8346	-2.22443
10619717	chr19:10619717:G:A	9.65202e-95	0.198421	-6.54159e-09	1.94674e-15	-2.02424	-6.54159e-09
10619964	chr19:10619964:C:T	1.12954e-95	-2.60136e-09	-1.94693	1.93074e-15	-2.60136e-09	-2.03249
10620270	chr19:10620270:C:T	4.42504e-97	-2.81846	-2.36818	9.66784e-17	-2.80309	-2.22367
10620932	chr19:10620932:G:C	4.96898e-97	-2.7951	-2.2756	7.82064e-17	-2.76705	-2.47175
10621069	chr19:10621069:T:C	3.65203e-95	1.68408	-2.45754	3.1786e-16	-1.83579	-2.00075
10621330	chr19:10621330:C:T	7.19686e-96	-2.60136e-09	-2.39769	1.25598e-15	-2.60136e-09	-2.46248
10621928	chr19:10621928:A:G	7.9414e-96	-2.60136e-09	-2.29924	2.45027e-15	-2.60136e-09	-1.7942
10621987	chr19:10621987:A:G	2.39774e-95	1.28613	-2.48034	1.45527e-16	-2.1383	-2.4795
10622025	chr19:10622025:G:A	6.88662e-96	-2.60136e-09	-2.44175	1.56199e-15	-2.60136e-09	-2.24444
10622138	chr19:10622138:G:T	8.211e-95	0.0367289	-6.54159e-09	2.79156e-15	-1.6638	-6.54159e-09
10622406	chr19:10622406:C:T	6.46755e-96	-2.50453	-6.54159e-09	1.12488e-15	-2.57272	-6.54159e-09
10622734	chr19:10622734:C:T	1.84692e-95	-2.60136e-09	-1.45523	2.81111e-15	-2.60136e-09	-1.65682
10622736	chr19:10622736:A:G	4.14233e-97	-2.78812	-2.46454	9.16683e-17	-2.76968	-2.31029
10622770	chr19:10622770:C:T	1.34188e-95	-2.60136e-09	-1.77468	1.45321e-15	-2.60136e-09	-2.31663
10623226	chr19:10623226:A:G	5.38902e-95	-2.60136e-09	-0.384382	6.68761e-15	-2.60136e-09	-0.79014
10623592	chr19:10623592:G:A	1.71648e-95	-2.60136e-09	-1.52847	2.63862e-15	-2.60136e-09	-1.72014
10623867	chr19:10623867:T:C	4.57042e-97	-2.79185	-2.36247	7.96075e-17	-2.7591	-2.46194
10624229	chr19:10624229:C:T	5.74206e-95	-2.60136e-09	-0.320927	7.1693e-15	-2.60136e-09	-0.720589
10624239	chr19:10624239:G:A	1.41586e-95	-2.60136e-09	-1.72101	1.58158e-15	-2.60136e-09	-2.23197
10624275	chr19:10624275:T:C	9.95851e-88	18.0742	-1.72643	8.72673e-17	-2.83852	-2.29065
10624854	chr19:10624854:A:G	5.17305e-95	2.05091	-2.4762	1.13118e-16	-2.3895	-2.48022
10624991	chr19:10624991:C:A	6.22426e-95	-2.60136e-09	-0.240291	4.53306e-15	-2.60136e-09	-1.179
10625428	chr19:10625428:G:A	4.94101e-96	-2.77376	-6.54159e-09	1.66314e-15	-2.18169	-6.54159e-09
10625505	chr19:10625505:G:A	9.57838e-94	2.49335	-6.54159e-09	7.2383e-15	-0.71101	-6.54159e-09
10625759	chr19:10625759:G:A	1.22194e-95	-2.60136e-09	-1.86831	1.85504e-15	-2.60136e-09	-2.07249
10626191	chr19:10626191:C:T	2.22343e-95	-2.60136e-09	-1.26969	1.28826e-15	-2.60136e-09	-2.4371
10626849	chr19:10626849:A:G	1.08379e-95	-2.60136e-09	-1.98829	2.3073e-15	-2.60136e-09	-1.85432
10626905	chr19:10626905:A:G	7.05512e-96	-2.60136e-09	-2.41758	3.06933e-15	-2.60136e-09	-1.56894
10627067	chr19:10627067:T:C	1.13093e-95	-2.60136e-09	-1.9457	1.3237e-15	-2.60136e-09	-2.40997
10627154	chr19:10627154:C:T	6.87348e-97	-2.8319	-1.91434	1.57046e-16	-2.83767	-1.70395
10627300	chr19:10627300:G:A	9.49409e-96	-2.60136e-09	-2.12066	1.98277e-15	-2.60136e-09	-2.0059
10627432	chr19:10627432:T:C	3.30321e-95	-2.60136e-09	-0.873851	4.34486e-15	-2.60136e-09	-1.2214
10627437	chr19:10627437:A:G	9.67291e-96	-2.60136e-09	-2.102	2.01987e-15	-2.60136e-09	-1.98737
10627453	chr19:10627453:A:G	9.52351e-96	-2.60136e-09	-2.11757	1.98492e-15	-2.60136e-09	-2.00482
10628127	chr19:10628127:G:A	1.28458e-95	-2.60136e-09	-1.81832	2.37038e-15	-2.60136e-09	-1.82735
10628160	chr19:10628160:A:G	7.14319e-95	2.11809	-2.22068	1.75672e-16	-1.95109	-2.47844
10628268	chr19:10628268:C:T	7.59415e-95	2.19562	-2.23699	1.69517e-16	-1.98807	-2.47713
10628397	chr19:10628397:G:A	9.91659e-95	2.11524	-1.88978	1.82517e-16	-1.95327	-2.43804
10628589	chr19:10628589:C:T	3.17456e-93	3.69159	-6.54159e-09	1.14455e-15	-2.55539	-6.54159e-09
10628918	chr19:10628918:T:G	7.65871e-94	4.72864	-2.45896	4.37795e-16	-1.2005	-2.3159
10629334	chr19:10629334:G:A	8.70319e-95	2.23178	-2.13683	1.66555e-16	-2.00335	-2.47947
10629467	chr19:10629467:G:A	1.15961e-95	-2.60136e-09	-1.92066	1.50995e-15	-2.60136e-09	-2.27832
10629519	chr19:10629519:C:G	7.5507e-97	-2.83417	-1.81811	2.25398e-16	-2.83951	-1.34077
10629733	chr19:10629733:C:T	6.99859e-96	-2.60136e-09	-2.42562	1.24283e-15	-2.60136e-09	-2.47301
10629784	chr19:10629784:C:T	1.21469e-95	-2.60136e-09	-1.87426	2.24916e-15	-2.60136e-09	-1.87984
10629840	chr19:10629840:G:A	1.70153e-93	-2.60136e-09	3.06795	2.24212e-15	-2.60136e-09	-1.88297
10629867	chr19:10629867:C:T	5.07461e-95	-2.60136e-09	-0.444496	4.72619e-15	-2.60136e-09	-1.13728
10630526	chr19:10630526:G:A	5.95624e-95	1.9306	-2.21491	1.88226e-16	-1.88159	-2.47892
10630740	chr19:10630740:A:T	7.47032e-95	2.17185	-2.22966	1.7016e-16	-1.98363	-2.47778
10630946	chr19:10630946:A:G	2.49805e-94	3.43998	-2.29063	1.42864e-16	-2.16867	-2.46759
10630954	chr19:10630954:G:A	6.64471e-96	-2.60136e-09	-2.47751	1.62445e-15	-2.60136e-09	-2.20523
10631231	chr19:10631231:A:G	8.63548e-95	2.33931	-2.25218	1.6024e-16	-2.0466	-2.47488
10631494	chr19:10631494:A:G	1.12141e-94	2.82719	-2.47877	3.55064e-16	-2.19673	-1.52912
10631611	chr19:10631611:C:T	1.10844e-94	2.38791	-2.05111	1.5642e-16	-2.06529	-2.48031
10631787	chr19:10631787:G:T	8.19753e-95	2.2135	-2.17841	1.69294e-16	-1.99339	-2.47312
10632460	chr19:10632460:T:C	1.41142e-94	-2.60136e-09	0.578432	7.88944e-15	-2.60136e-09	-0.624872
10632485	chr19:10632485:G:A	8.02746e-95	2.26716	-2.25304	1.76215e-16	-1.9598	-2.46665
10632734	chr19:10632734:G:A	1.88912e-95	-2.60136e-09	-1.43263	3.06704e-15	-2.60136e-09	-1.56968
10632816	chr19:10632816:G:A	1.50131e-94	-2.60136e-09	0.640175	8.18897e-15	-2.60136e-09	-0.587609
10632913	chr19:10632913:C:T	7.3707e-96	-2.60136e-09	-2.37382	1.25481e-15	-2.60136e-09	-2.46342
10632920	chr19:10632920:C:T	7.68961e-97	-2.8405	-1.79355	2.34308e-16	-2.84244	-1.29907
10633017	chr19:10633017:A:G	9.97832e-95	-2.60136e-09	0.231668	6.34475e-15	-2.60136e-09	-0.842769
10633926	chr19:10633926:T:C	9.74028e-95	-2.60136e-09	0.207523	6.1323e-15	-2.60136e-09	-0.876827
10634024	chr19:10634024:G:A	1.10538e-94	-2.60136e-09	0.334025	2.18064e-14	-2.60136e-09	0.391805
10634268	chr19:10634268:G:A	7.79807e-96	-2.60136e-09	-2.31746	1.47455e-15	-2.60136e-09	-2.30205
10634447	chr19:10634447:A:G	1.54152e-95	-2.60136e-09	-1.63598	1.51413e-15	-2.60136e-09	-2.27555
10634578	chr19:10634578:CTAAGGATG:C	4.09867e-94	-2.60136e-09	1.6445	2.94051e-14	-2.60136e-09	0.690771
10635053	chr19:10635053:A:G	4.15935e-94	-2.60136e-09	1.6592	2.97721e-14	-2.60136e-09	0.703174
10635247	chr19:10635247:C:T	4.14387e-94	-2.60136e-09	1.65547	2.97149e-14	-2.60136e-09	0.701253
10635266	chr19:10635266:C:A	4.12542e-94	-2.60136e-09	1.65101	2.95489e-14	-2.60136e-09	0.69565
10635296	chr19:10635296:C:A	8.39451e-96	-2.60136e-09	-2.24375	1.61312e-15	-2.60136e-09	-2.21223
10635529	chr19:10635529:G:A	8.4792e-96	-2.60136e-09	-2.23371	1.63443e-15	-2.60136e-09	-2.1991
10635555	chr19:10635555:G:T	7.13735e-96	-2.60136e-09	-2.40599	1.74028e-15	-2.60136e-09	-2.13635
10635589	chr19:10635589:ACTTGGAGGTT:A	3.02827e-95	-2.60136e-09	-0.960755	2.72291e-15	-2.60136e-09	-1.6887
10635984	chr19:10635984:A:G	9.19676e-96	-2.60136e-09	-2.15248	1.76877e-15	-2.60136e-09	-2.12011
10636055	chr19:10636055:G:A	6.93115e-96	-2.60136e-09	-2.43531	1.32554e-15	-2.60136e-09	-2.40858
10636164	chr19:10636164:C:T	5.14789e-97	-2.82893	-2.2064	1.22537e-16	-2.83382	-1.95592
10637397	chr19:10637397:C:G	4.16482e-97	-2.83716	-2.41008	8.00549e-15	1.65217	-2.26243
10637445	chr19:10637445:C:T	3.86057e-96	-2.78947	-0.231046	6.0813e-15	1.00339	-1.88857
10637532	chr19:10637532:C:T	3.62204e-95	-2.60136e-09	-0.781708	5.49113e-15	-2.60136e-09	-0.987264
10637619	chr19:10637619:C:T	4.97599e-97	-2.82742	-2.24187	1.17582e-16	-2.83111	-1.99991
10638174	chr19:10638174:C:G	3.862e-97	-2.84251	-2.48022	3.80762e-16	-1.18955	-2.46643
10638560	chr19:10638560:T:C	2.66857e-96	-2.82716	-0.562631	1.14431e-14	1.14933	-1.40234
10638848	chr19:10638848:G:A	6.94091e-96	-2.60136e-09	-2.4339	1.25003e-15	-2.60136e-09	-2.46723
10639019	chr19:10639019:G:A	9.10552e-94	-2.60136e-09	2.44272	5.94138e-14	-2.60136e-09	1.39413
10639167	chr19:10639167:C:T	6.76452e-96	-2.60136e-09	-2.45964	1.23425e-15	-2.60136e-09	-2.47994
10639689	chr19:10639689:G:C	6.8137e-96	-2.60136e-09	-2.4524	1.23767e-15	-2.60136e-09	-2.47717
10640183	chr19:10640183:C:T	6.87504e-96	-2.60136e-09	-2.44343	1.26099e-15	-2.60136e-09	-2.4585
10640375	chr19:10640375:G:C	5.33563e-97	-2.83253	-2.16698	1.38608e-16	-2.83564	-1.83087
10640404	chr19:10640404:G:A	1.42816e-90	12.2221	-2.4215	1.01795e-15	-2.39538	-0.277229
10640669	chr19:10640669:C:T	7.62148e-94	-2.60136e-09	2.26481	4.84135e-14	-2.60136e-09	1.18938
10640918	chr19:10640918:C:T	1.12467e-96	-1.84012	-2.41372	1.17969e-16	-2.39939	-2.42833
10641158	chr19:10641158:C:T	8.97058e-96	-2.60136e-09	-2.17738	1.57338e-15	-2.60136e-09	-2.23717
10641210	chr19:10641210:T:C	5.299e-97	-2.79363	-2.21277	1.34609e-16	-2.79531	-1.90047
10641254	chr19:10641254:T:C	4.40713e-95	-2.60136e-09	-0.585523	2.76501e-15	-2.60136e-09	-1.67335
10641503	chr19:10641503:C:A	6.94422e-96	-2.60136e-09	-2.43342	1.76132e-15	-2.60136e-09	-2.12433
10641576	chr19:10641576:A:G	5.58507e-97	-2.83753	-2.11629	2.10195e-16	-2.83519	-1.41493
10641781	chr19:10641781:G:C	2.39356e-95	-2.60136e-09	-1.19596	1.87582e-15	-2.60136e-09	-2.06135
10642595	chr19:10642595:C:T	1.51151e-95	-2.60136e-09	-1.65564	4.9531e-15	-2.60136e-09	-1.09038
10642773	chr19:10642773:T:C	2.23349e-95	-2.60136e-09	-1.26518	1.79328e-15	-2.60136e-09	-2.10635
10642820	chr19:10642820:G:A	3.23265e-95	-2.60136e-09	-0.895445	1.24864e-15	-2.60136e-09	-2.46834
10643142	chr19:10643142:TGCCCCTCTCTG:T	5.10872e-97	-2.77568	-2.26729	1.64197e-16	-2.77915	-1.71794
10643627	chr19:10643627:T:C	6.84484e-96	-2.60136e-09	-2.44784	1.24805e-15	-2.60136e-09	-2.46881
10643724	chr19:10643724:A:G	4.65583e-97	-2.82834	-2.30745	4.51108e-15	1.23667	-2.42053
10644138	chr19:10644138:G:A	1.90638e-95	-1.42354	-6.54159e-09	9.50793e-16	-2.74086	-6.54159e-09
10644229	chr19:10644229:G:T	3.99375e-97	-2.83073	-2.45846	1.64402e-14	2.5083	-2.39897
10644963	chr19:10644963:G:A	6.66619e-96	-2.60136e-09	-2.47428	1.66065e-15	-2.60136e-09	-2.18319
10645566	chr19:10645566:G:T	7.62675e-96	-2.60136e-09	-2.33967	1.83712e-15	-2.60136e-09	-2.0822
10645723	chr19:10645723:T:C	3.99664e-97	-2.82136	-2.4671	2.35939e-14	2.65191	-2.18131
10645741	chr19:10645741:AT:A	7.63932e-96	-2.60136e-09	-2.33802	1.9717e-15	-2.60136e-09	-2.0115
10645756	chr19:10645756:G:A	4.07762e-97	-2.82722	-2.44118	4.22344e-15	1.23063	-2.48038
10646257	chr19:10646257:C:T	2.38457e-95	-2.60136e-09	-1.19973	1.88146e-15	-2.60136e-09	-2.05835
10647108	chr19:10647108:A:C	3.01662e-95	-2.60136e-09	-0.964609	2.15365e-15	-2.60136e-09	-1.92323
10647666	chr19:10647666:G:A	9.88255e-97	-2.50794	-1.87521	2.5157e-16	-2.52632	-1.54411
10647730	chr19:10647730:G:A	1.07456e-95	-2.60136e-09	-1.99684	3.14136e-15	-2.60136e-09	-1.54574
10647753	chr19:10647753:G:A	6.8462e-96	-2.60136e-09	-2.44764	1.23429e-15	-2.60136e-09	-2.4799
10647891	chr19:10647891:C:T	6.7153e-96	-2.60136e-09	-2.46694	1.28953e-15	-2.60136e-09	-2.43612
10648766	chr19:10648766:G:A	4.26214e-97	-2.79502	-2.42912	2.89585e-15	0.851135	-2.47825
10649122	chr19:10649122:C:T	3.0195e-95	-2.60136e-09	-0.963655	2.13433e-15	-2.60136e-09	-1.93224
10649305	chr19:10649305:G:C	5.61119e-97	-2.8172	-2.13195	9.04984e-16	-0.520104	-2.27013
10649460	chr19:10649460:T:C	6.65422e-96	-2.60136e-09	-2.47608	1.32917e-15	-2.60136e-09	-2.40585
10650380	chr19:10650380:G:T	1.08416e-95	-2.60136e-09	-1.98794	3.18008e-15	-2.60136e-09	-1.53349
10650727	chr19:10650727:T:C	6.67902e-96	-2.60136e-09	-2.47236	1.23911e-15	-2.60136e-09	-2.47601
10650786	chr19:10650786:C:T	4.62279e-96	-2.84033	-6.54159e-09	8.67947e-16	-2.83202	-6.54159e-09
10650787	chr19:10650787:T:C	2.8711e-95	-2.60136e-09	-1.01405	2.07415e-15	-2.60136e-09	-1.96084
10651021	chr19:10651021:A:G	5.86828e-95	-2.60136e-09	-0.299184	3.43677e-15	-2.60136e-09	-1.45587
10651198	chr19:10651198:A:G	1.31816e-95	-2.60136e-09	-1.79251	2.3731e-15	-2.60136e-09	-1.8262
10651463	chr19:10651463:GCTAC:G	4.74314e-94	-2.60136e-09	1.79054	3.35035e-14	-2.60136e-09	0.821253
10651699	chr19:10651699:A:G	6.64252e-96	-2.60136e-09	-2.47784	1.33285e-15	-2.60136e-09	-2.40308
10651951	chr19:10651951:T:G	6.64569e-96	-2.60136e-09	-2.47736	1.32955e-15	-2.60136e-09	-2.40555
10652142	chr19:10652142:T:C	7.57748e-96	-2.60136e-09	-2.34615	2.53431e-15	-2.60136e-09	-1.76048
10652610	chr19:10652610:C:T	6.66787e-96	-2.60136e-09	-2.47403	1.32051e-15	-2.60136e-09	-2.41238
10652750	chr19:10652750:C:T	7.01571e-96	-2.60136e-09	-2.42318	1.24283e-15	-2.60136e-09	-2.473
10652956	chr19:10652956:G:A	1.32436e-95	-2.60136e-09	-1.78782	3.04495e-15	-2.60136e-09	-1.57691
10653111	chr19:10653111:C:T	8.65675e-97	-2.51942	-1.99616	1.98818e-16	-2.5403	-1.76546
10653516	chr19:10653516:T:C	8.73559e-95	0.0986587	-6.54159e-09	4.14616e-15	-1.26821	-6.54159e-09
10653527	chr19:10653527:G:T	4.00833e-97	-2.80715	-2.47839	3.31372e-15	0.964499	-2.45682
10653640	chr19:10653640:G:A	1.21592e-95	-2.60136e-09	-1.87324	2.16987e-15	-2.60136e-09	-1.91573
10653712	chr19:10653712:C:T	1.04464e-95	-2.60136e-09	-2.02507	2.99298e-15	-2.60136e-09	-1.59413
10654238	chr19:10654238:G:A	4.00698e-97	-2.81731	-2.46857	3.67555e-15	1.08263	-2.47132
10654638	chr19:10654638:C:T	6.64583e-96	-2.60136e-09	-2.47734	1.32948e-15	-2.60136e-09	-2.40561
10655143	chr19:10655143:C:T	4.06023e-97	-2.80287	-2.4698	3.11445e-15	0.917586	-2.47193
10655204	chr19:10655204:TTTAG:T	2.67007e-95	-2.60136e-09	-1.08664	3.03795e-15	-2.60136e-09	-1.57921
10655250	chr19:10655250:T:C	1.36989e-95	-2.60136e-09	-1.75402	3.1614e-15	-2.60136e-09	-1.53938
10655483	chr19:10655483:G:C	5.23971e-94	1.8901	-6.54159e-09	1.45516e-15	-2.31528	-6.54159e-09
10656597	chr19:10656597:A:G	3.73561e-94	-2.60136e-09	1.55175	2.37678e-14	-2.60136e-09	0.477937
10656956	chr19:10656956:A:G	6.663e-96	-2.60136e-09	-2.47476	1.29734e-15	-2.60136e-09	-2.43008
10657114	chr19:10657114:G:A	7.18866e-97	-2.80878	-1.89263	4.52012e-15	1.03022	-2.21208
10657795	chr19:10657795:G:A	2.95522e-95	-2.60136e-09	-0.985174	2.11028e-15	-2.60136e-09	-1.94358
10657997	chr19:10657997:AAGCAATCCTCCCACCTC:A	7.09994e-96	-2.60136e-09	-2.41124	1.70378e-15	-2.60136e-09	-2.15755
10658180	chr19:10658180:G:A	6.64569e-96	-2.60136e-09	-2.47736	1.32955e-15	-2.60136e-09	-2.40555
10658223	chr19:10658223:C:T	3.88115e-95	-2.60136e-09	-0.712614	2.38994e-15	-2.60136e-09	-1.81913
10658224	chr19:10658224:A:G	3.11061e-95	-2.60136e-09	-0.933928	2.18173e-15	-2.60136e-09	-1.91028
10658264	chr19:10658264:C:T	3.35585e-94	-2.60136e-09	1.44454	2.15494e-14	-2.60136e-09	0.37995
10658324	chr19:10658324:A:G	6.72945e-96	-2.60136e-09	-2.46484	1.23454e-15	-2.60136e-09	-2.4797
10658372	chr19:10658372:C:T	7.78386e-96	-2.60136e-09	-2.31928	2.04694e-15	-2.60136e-09	-1.97405
10658587	chr19:10658587:C:T	3.32897e-94	-2.60136e-09	1.4365	2.14698e-14	-2.60136e-09	0.376252
10658683	chr19:10658683:A:C	2.60422e-95	-2.60136e-09	-1.11161	3.1653e-15	-2.60136e-09	-1.53815
10658780	chr19:10658780:G:A	1.24167e-95	-2.60136e-09	-1.85229	2.68954e-15	-2.60136e-09	-1.70103
10659298	chr19:10659298:T:C	5.5984e-97	-2.83375	-2.11769	6.14133e-15	1.59814	-2.4735
10659322	chr19:10659322:C:T	3.61067e-94	-2.60136e-09	1.51773	2.30187e-14	-2.60136e-09	0.445911
10659629	chr19:10659629:C:T	5.89044e-97	-2.76046	-2.14012	5.6727e-16	-0.962389	-2.29493
10660107	chr19:10660107:A:G	3.985e-97	-2.82548	-2.4659	3.98042e-15	1.16671	-2.47572
10660163	chr19:10660163:T:C	1.5458e-95	-2.60136e-09	-1.63321	3.18363e-15	-2.60136e-09	-1.53238
10660382	chr19:10660382:G:A	1.15527e-95	-2.60136e-09	-1.92441	1.99416e-15	-2.60136e-09	-2.00017
10660445	chr19:10660445:G:A	3.09692e-95	-2.60136e-09	-0.938339	2.17507e-15	-2.60136e-09	-1.91334
10660541	chr19:10660541:T:C	6.64569e-96	-2.60136e-09	-2.47736	1.32955e-15	-2.60136e-09	-2.40555
10661265	chr19:10661265:C:T	1.2691e-95	-1.83044	-6.54159e-09	8.58887e-16	-2.84252	-6.54159e-09
10661597	chr19:10661597:C:T	3.08489e-95	-2.60136e-09	-0.942229	2.16006e-15	-2.60136e-09	-1.92026
10662009	chr19:10662009:G:C	4.11319e-97	-2.81013	-2.44959	3.30468e-15	0.98528	-2.48034
10662176	chr19:10662176:T:C	4.0887e-95	-2.60136e-09	-0.660519	1.02893e-14	-2.60136e-09	-0.359293
10662390	chr19:10662390:A:G	7.09536e-96	-2.60136e-09	-2.41189	1.24765e-15	-2.60136e-09	-2.46913
10662521	chr19:10662521:G:C	6.62586e-96	-2.60136e-09	-2.48035	1.36841e-15	-2.60136e-09	-2.37675
10662652	chr19:10662652:A:AAG	6.26808e-95	-2.60136e-09	-0.233276	3.69902e-15	-2.60136e-09	-1.38233
10662824	chr19:10662824:C:T	5.43811e-96	-2.6779	-6.54159e-09	1.06241e-15	-2.62986	-6.54159e-09
10662888	chr19:10662888:G:A	5.38499e-97	-2.78997	-2.20033	7.83962e-17	-2.84102	-2.39536
10663198	chr19:10663198:A:G	2.36022e-94	-2.60136e-09	1.0926	1.58796e-14	-2.60136e-09	0.0746398
10663416	chr19:10663416:G:A	1.28007e-95	-2.60136e-09	-1.82183	2.81054e-15	-2.60136e-09	-1.65702
10663483	chr19:10663483:C:T	9.94464e-96	-2.60136e-09	-2.0743	2.75388e-15	-2.60136e-09	-1.67739
10663606	chr19:10663606:G:A	8.35415e-95	-2.60136e-09	0.0540119	1.35044e-14	-2.60136e-09	-0.0873811
10663947	chr19:10663947:G:A	4.00474e-97	-2.84259	-2.44385	1.24121e-14	2.08839	-2.26012
10664105	chr19:10664105:T:TG	1.31912e-94	-2.60136e-09	0.510802	2.45342e-14	-2.60136e-09	0.509672
10664334	chr19:10664334:G:A	4.04341e-97	-2.84095	-2.43588	9.48456e-15	1.84793	-2.28866
10664415	chr19:10664415:G:A	6.89557e-96	-2.60136e-09	-2.44045	1.23648e-15	-2.60136e-09	-2.47813
10664602	chr19:10664602:G:A	3.09692e-95	-2.60136e-09	-0.938339	2.17507e-15	-2.60136e-09	-1.91334
10664934	chr19:10664934:G:T	6.63003e-96	-2.60136e-09	-2.47972	1.25569e-15	-2.60136e-09	-2.46271
10664993	chr19:10664993:A:G	1.72235e-95	-2.60136e-09	-1.52506	7.98893e-15	-2.60136e-09	-0.61234
10665237	chr19:10665237:A:G	6.71525e-96	-2.60136e-09	-2.46695	1.28643e-15	-2.60136e-09	-2.43853
10665330	chr19:10665330:G:A	4.5528e-97	-2.73897	-2.41921	1.20595e-16	-2.32787	-2.47784
10666479	chr19:10666479:G:A	6.62586e-96	-2.60136e-09	-2.48035	1.36841e-15	-2.60136e-09	-2.37675
10666646	chr19:10666646:T:C	7.39602e-96	-2.60136e-09	-2.37039	1.897e-15	-2.60136e-09	-2.05012
10666957	chr19:10666957:A:G	6.75942e-96	-2.60136e-09	-2.46039	1.28135e-15	-2.60136e-09	-2.44248
10667111	chr19:10667111:A:G	1.89093e-95	-2.60136e-09	-1.43168	2.36786e-15	-2.60136e-09	-1.82841
10667269	chr19:10667269:G:T	5.10297e-97	-2.78604	-2.25806	2.47627e-14	2.95731	-2.43837
10667289	chr19:10667289:T:A	6.86415e-96	-2.60136e-09	-2.44502	1.64487e-15	-2.60136e-09	-2.19273
10667314	chr19:10667314:C:T	1.83798e-94	-2.60136e-09	0.842504	1.2432e-14	-2.60136e-09	-0.170119
10667320	chr19:10667320:C:T	6.6328e-96	-2.60136e-09	-2.4793	1.34864e-15	-2.60136e-09	-2.3913
10667497	chr19:10667497:G:A	5.3562e-97	-2.8074	-2.18826	8.45466e-16	-0.523795	-2.33447
10667611	chr19:10667611:A:G	6.64083e-96	-2.60136e-09	-2.47809	1.42076e-15	-2.60136e-09	-2.33921
10667910	chr19:10667910:A:G	3.08817e-95	-2.60136e-09	-0.941167	2.17174e-15	-2.60136e-09	-1.91487
10667971	chr19:10667971:A:G	4.0344e-97	-2.84264	-2.43642	1.11922e-14	2.00746	-2.28264
10668087	chr19:10668087:A:T	5.34701e-97	-2.83226	-2.16511	1.03382e-15	-0.345834	-2.3113
10668489	chr19:10668489:A:G	7.1176e-96	-2.60136e-09	-2.40876	1.27575e-15	-2.60136e-09	-2.44686
10668591	chr19:10668591:G:T	6.81649e-96	-2.60136e-09	-2.45199	1.23408e-15	-2.60136e-09	-2.48007
10669406	chr19:10669406:G:C	6.81649e-96	-2.60136e-09	-2.45199	1.23408e-15	-2.60136e-09	-2.48007
10670126	chr19:10670126:G:A	4.39158e-97	-2.84123	-2.353	9.24579e-15	1.89423	-2.36046
10670464	chr19:10670464:G:A	1.15803e-95	-2.60136e-09	-1.92202	1.99827e-15	-2.60136e-09	-1.99811
10670576	chr19:10670576:TGATTTCCA:T	7.72655e-94	-2.60136e-09	2.2785	4.70236e-14	-2.60136e-09	1.16025
10670710	chr19:10670710:C:A	6.81649e-96	-2.60136e-09	-2.45199	1.23408e-15	-2.60136e-09	-2.48007
10670828	chr19:10670828:C:T	6.64528e-96	-2.60136e-09	-2.47743	1.33004e-15	-2.60136e-09	-2.40519
10670920	chr19:10670920:G:A	3.51058e-95	-2.60136e-09	-0.812964	2.33385e-15	-2.60136e-09	-1.84288
10671294	chr19:10671294:G:C	5.28977e-95	-0.402971	-6.54159e-09	1.69205e-15	-2.16446	-6.54159e-09
10671833	chr19:10671833:G:A	4.62864e-96	-2.83907	-6.54159e-09	8.69167e-16	-2.83062	-6.54159e-09
10671993	chr19:10671993:G:A	7.11332e-96	-2.60136e-09	-2.40936	1.70973e-15	-2.60136e-09	-2.15406
10672803	chr19:10672803:T:C	6.64576e-96	-2.60136e-09	-2.47735	1.24667e-15	-2.60136e-09	-2.46992
10674144	chr19:10674144:T:C	3.12793e-95	-2.60136e-09	-0.928375	2.1886e-15	-2.60136e-09	-1.90713
10675588	chr19:10675588:A:G	1.30732e-95	-2.60136e-09	-1.80077	2.86299e-15	-2.60136e-09	-1.63853
10676574	chr19:10676574:C:T	9.2376e-97	-2.54295	-1.90768	2.11644e-16	-2.56448	-1.67876
10676907	chr19:10676907:C:T	8.56743e-97	-2.52965	-1.99629	1.96542e-16	-2.55184	-1.76544
10677735	chr19:10677735:A:G	3.09692e-95	-2.60136e-09	-0.938339	2.17507e-15	-2.60136e-09	-1.91334
10677838	chr19:10677838:C:T	3.09692e-95	-2.60136e-09	-0.938339	2.17507e-15	-2.60136e-09	-1.91334
10678137	chr19:10678137:T:C	4.23034e-97	-2.83264	-2.39899	1.10652e-14	2.01411	-2.3007
10679486	chr19:10679486:T:C	4.43377e-97	-2.84197	-2.3427	1.02331e-14	2.00774	-2.37251
10679516	chr19:10679516:T:C	4.07454e-94	-2.60136e-09	1.6386	2.58604e-14	-2.60136e-09	0.562316
10681644	chr19:10681644:A:G	6.64409e-96	-2.60136e-09	-2.4776	1.33126e-15	-2.60136e-09	-2.40427
10682416	chr19:10682416:G:A	3.09692e-95	-2.60136e-09	-0.938339	2.17507e-15	-2.60136e-09	-1.91334
10682511	chr19:10682511:C:T	1.01693e-95	-2.60136e-09	-2.05195	2.91474e-15	-2.60136e-09	-1.62062
10682657	chr19:10682657:G:T	6.634e-96	-2.60136e-09	-2.47912	1.25196e-15	-2.60136e-09	-2.46569
10682805	chr19:10682805:A:G	1.25641e-95	-2.60136e-09	-1.84048	2.73713e-15	-2.60136e-09	-1.68349
10683044	chr19:10683044:T:C	6.64569e-96	-2.60136e-09	-2.47736	1.32955e-15	-2.60136e-09	-2.40555
10683351	chr19:10683351:A:G	6.64569e-96	-2.60136e-09	-2.47736	1.32955e-15	-2.60136e-09	-2.40555
10683602	chr19:10683602:G:A	3.0926e-95	-2.60136e-09	-0.939736	2.18043e-15	-2.60136e-09	-1.91088
10683974	chr19:10683974:AGT:A	9.58552e-96	-2.60136e-09	-2.11108	2.52697e-15	-2.60136e-09	-1.76337
10684034	chr19:10684034:T:A	7.91296e-96	-2.60136e-09	-2.30283	2.078e-15	-2.60136e-09	-1.95899
10684108	chr19:10684108:G:T	7.77814e-96	-2.60136e-09	-2.32001	2.0447e-15	-2.60136e-09	-1.97515
10684117	chr19:10684117:C:T	5.63197e-97	-2.81433	-2.13113	9.01008e-16	-0.506159	-2.28848
10684816	chr19:10684816:C:T	3.73315e-94	-2.60136e-09	1.55109	3.135e-14	-2.60136e-09	0.754816
10685339	chr19:10685339:A:G	1.56313e-93	2.98312	-6.54159e-09	1.17787e-15	-2.52669	-6.54159e-09
10685383	chr19:10685383:C:T	1.5559e-95	-2.60136e-09	-1.62669	4.93435e-15	-2.60136e-09	-1.09418
10686523	chr19:10686523:C:T	7.40906e-96	-2.60136e-09	-2.36863	2.31805e-15	-2.60136e-09	-1.84967
10686600	chr19:10686600:T:G	6.93674e-96	-2.60136e-09	-2.4345	1.23883e-15	-2.60136e-09	-2.47623
10686978	chr19:10686978:T:G	1.85701e-95	-2.60136e-09	-1.44978	6.08153e-15	-2.60136e-09	-0.885141
10687087	chr19:10687087:C:T	1.06142e-95	-0.104587	-1.90455	1.07837e-15	-1.28094	-1.33401
10687906	chr19:10687906:G:A	1.08708e-93	-2.60136e-09	2.61992	6.45668e-14	-2.60136e-09	1.4773
10688011	chr19:10688011:C:T	1.14044e-94	-2.60136e-09	0.365256	3.69903e-15	-2.60136e-09	-1.38233
10688055	chr19:10688055:T:C	9.96213e-96	-2.60136e-09	-2.07254	3.39216e-15	-2.60136e-09	-1.46893
10688298	chr19:10688298:C:T	1.68168e-94	0.753632	-6.54159e-09	2.00384e-15	-1.99533	-6.54159e-09
10688946	chr19:10688946:G:A	1.44025e-95	-2.60136e-09	-1.70393	2.96822e-15	-2.60136e-09	-1.60243
10689494	chr19:10689494:G:A	6.89208e-96	-2.60136e-09	-2.44096	1.59479e-15	-2.60136e-09	-2.22365
10689903	chr19:10689903:C:G	6.81712e-96	-2.60136e-09	-2.45189	1.31217e-15	-2.60136e-09	-2.41871
10690351	chr19:10690351:T:C	1.29076e-95	-2.60136e-09	-1.81351	2.79941e-15	-2.60136e-09	-1.66099
10690425	chr19:10690425:C:G	3.46136e-95	-2.60136e-09	-0.827086	2.30848e-15	-2.60136e-09	-1.85381
10690427	chr19:10690427:A:G	1.51866e-95	-2.60136e-09	-1.65092	4.67092e-15	-2.60136e-09	-1.14904
10690642	chr19:10690642:T:G	7.09684e-96	-2.60136e-09	-2.41168	1.70151e-15	-2.60136e-09	-2.15888
10690662	chr19:10690662:C:G	1.29013e-95	-2.60136e-09	-1.814	2.79934e-15	-2.60136e-09	-1.66101
10690683	chr19:10690683:G:A	3.46136e-95	-2.60136e-09	-0.827086	2.30848e-15	-2.60136e-09	-1.85381
10690725	chr19:10690725:C:T	3.95402e-95	-2.60136e-09	-0.694012	2.49844e-15	-2.60136e-09	-1.77473
10690841	chr19:10690841:A:G	7.09572e-96	-2.60136e-09	-2.41184	1.70163e-15	-2.60136e-09	-2.15881
10690901	chr19:10690901:G:A	7.08864e-96	-2.60136e-09	-2.41284	1.6983e-15	-2.60136e-09	-2.16077
10691525	chr19:10691525:A:G	7.7487e-97	-2.6007	-2.02569	1.78808e-16	-2.61846	-1.79337
10692116	chr19:10692116:A:G	7.34295e-91	11.5686	-2.43326	1.04542e-15	-2.29892	-0.347053
10692885	chr19:10692885:AGT:A	1.71384e-95	-2.60136e-09	-1.53001	1.24354e-15	-2.60136e-09	-2.47243
10693011	chr19:10693011:A:C	6.62565e-96	-2.60136e-09	-2.48038	1.3475e-15	-2.60136e-09	-2.39215
10693209	chr19:10693209:C:T	6.89985e-96	-2.60136e-09	-2.43983	1.23609e-15	-2.60136e-09	-2.47844
10693526	chr19:10693526:G:GCAATCTCGGCGCACTGCAA	1.23575e-94	-2.60136e-09	0.445516	1.24476e-15	-2.60136e-09	-2.47146
10693713	chr19:10693713:T:C	4.24177e-97	-2.84141	-2.38753	9.41071e-15	1.90091	-2.34945
10693815	chr19:10693815:T:C	4.10733e-94	-2.60136e-09	1.64661	2.55115e-14	-2.60136e-09	0.548732
10693829	chr19:10693829:G:A	3.44708e-95	-2.60136e-09	-0.831219	2.29912e-15	-2.60136e-09	-1.85787
10694022	chr19:10694022:C:G	1.51696e-95	-2.60136e-09	-1.65204	4.66324e-15	-2.60136e-09	-1.15069
10694123	chr19:10694123:T:A	2.39712e-95	-1.19448	-6.54159e-09	1.01281e-15	-2.67767	-6.54159e-09
10694457	chr19:10694457:C:T	1.50706e-95	-2.60136e-09	-1.65859	4.62857e-15	-2.60136e-09	-1.15815
10694484	chr19:10694484:T:C	7.78807e-97	-2.76017	-1.86116	2.99515e-15	0.657698	-2.2511
10694500	chr19:10694500:C:T	5.37579e-96	-2.68943	-6.54159e-09	1.30327e-15	-2.42552	-6.54159e-09
10694563	chr19:10694563:T:C	8.86956e-94	-2.60136e-09	2.41646	5.52999e-14	-2.60136e-09	1.32237
10694762	chr19:10694762:T:C	4.3415e-95	-2.60136e-09	-0.600526	1.09773e-14	-2.60136e-09	-0.294564
10694855	chr19:10694855:C:T	6.77728e-96	-2.60136e-09	-2.45776	1.56969e-15	-2.60136e-09	-2.23952
10694892	chr19:10694892:A:AT	8.9048e-94	-2.60136e-09	2.42043	5.53364e-14	-2.60136e-09	1.32303
10695087	chr19:10695087:C:T	8.77772e-97	-2.50554	-1.99616	2.0106e-16	-2.52909	-1.76546
10695468	chr19:10695468:G:A	4.64559e-96	-2.83541	-6.54159e-09	8.78188e-16	-2.82029	-6.54159e-09
10695708	chr19:10695708:C:T	1.76229e-95	-2.60136e-09	-1.50213	5.82253e-15	-2.60136e-09	-0.928661
10695720	chr19:10695720:A:G	6.91529e-96	-2.60136e-09	-2.4376	1.65837e-15	-2.60136e-09	-2.18456
10696023	chr19:10696023:C:T	2.29695e-95	-1.23716	-6.54159e-09	1.32634e-15	-2.40797	-6.54159e-09
10696703	chr19:10696703:A:G	7.08248e-96	-2.60136e-09	-2.41371	1.69589e-15	-2.60136e-09	-2.16219
10697144	chr19:10697144:T:C	1.51414e-95	-2.60136e-09	-1.6539	4.6481e-15	-2.60136e-09	-1.15394
10697740	chr19:10697740:G:C	7.04291e-96	-2.60136e-09	-2.41931	1.24358e-15	-2.60136e-09	-2.4724
10698094	chr19:10698094:C:T	6.06011e-97	-2.84259	-2.02959	1.03143e-14	2.09365	-2.45052
10698356	chr19:10698356:C:T	6.6309e-96	-2.60136e-09	-2.47959	1.2456e-15	-2.60136e-09	-2.47078
10698491	chr19:10698491:C:T	8.3209e-97	-2.48021	-2.07494	1.81799e-16	-2.51386	-1.88139
10698552	chr19:10698552:C:T	7.55599e-94	-2.60136e-09	2.25618	4.62482e-14	-2.60136e-09	1.14363
10698787	chr19:10698787:CCT:C	8.13244e-96	-2.60136e-09	-2.27547	1.78772e-15	-2.60136e-09	-2.10945
10699008	chr19:10699008:T:C	1.32223e-95	-2.60136e-09	-1.78943	2.26978e-15	-2.60136e-09	-1.87071
10700628	chr19:10700628:T:A	1.73535e-95	-2.60136e-09	-1.51754	4.69291e-15	-2.60136e-09	-1.14434
10700629	chr19:10700629:C:T	1.98611e-93	-2.60136e-09	3.2226	1.00157e-13	-2.60136e-09	1.91635
10700631	chr19:10700631:T:C	6.63481e-96	-2.60136e-09	-2.479	1.33909e-15	-2.60136e-09	-2.39841
10700758	chr19:10700758:A:T	3.75651e-95	-2.60136e-09	-0.745256	4.82788e-15	-2.60136e-09	-1.11599
10700952	chr19:10700952:G:A	6.62928e-96	-2.60136e-09	-2.47984	1.34842e-15	-2.60136e-09	-2.39146
10701887	chr19:10701887:T:C	5.75287e-96	-2.62163	-6.54159e-09	2.39855e-15	-1.81553	-6.54159e-09
10702295	chr19:10702295:CAG:C	6.66723e-96	-2.60136e-09	-2.47413	1.24205e-15	-2.60136e-09	-2.47363
10703119	chr19:10703119:A:G	8.07711e-94	2.32287	-6.54159e-09	6.4785e-15	-0.821907	-6.54159e-09
10703405	chr19:10703405:C:G	1.49375e-94	2.62803	-1.9929	1.28021e-15	-0.499001	-1.94438
10703528	chr19:10703528:G:A	4.27591e-95	-2.60136e-09	-0.615749	2.58789e-15	-2.60136e-09	-1.73956
10703533	chr19:10703533:G:A	2.6436e-95	-2.60136e-09	-1.09661	2.8777e-15	-2.60136e-09	-1.63341
10704021	chr19:10704021:A:AT	4.37251e-95	-2.60136e-09	-0.593409	7.70452e-15	-2.60136e-09	-0.648589
10704176	chr19:10704176:C:T	3.55184e-93	-2.60136e-09	3.80389	2.52902e-15	-2.60136e-09	-1.76257
10704178	chr19:10704178:A:G	6.62772e-96	-2.60136e-09	-2.48007	1.38724e-15	-2.60136e-09	-2.36308
10704183	chr19:10704183:A:G	3.99758e-95	-2.60136e-09	-0.683057	2.46137e-15	-2.60136e-09	-1.78968
10704804	chr19:10704804:C:T	1.5366e-94	2.65049	-1.98708	1.30224e-15	-0.491487	-1.93482
10705223	chr19:10705223:AT:A	4.08591e-97	-2.78613	-2.48024	1.12689e-15	-0.100041	-2.47089
10705379	chr19:10705379:C:T	4.38866e-97	-2.8	-2.39489	3.71862e-16	-1.24576	-2.43387
10705492	chr19:10705492:G:A	1.10436e-94	0.333107	-6.54159e-09	5.31442e-15	-1.01997	-6.54159e-09
10705529	chr19:10705529:A:G	9.74536e-97	-2.00001	-2.39712	7.97078e-16	-0.934894	-1.98231
10705546	chr19:10705546:T:A	7.40504e-96	-2.60136e-09	-2.36917	1.82584e-15	-2.60136e-09	-2.08835
10705599	chr19:10705599:A:G	7.16449e-95	1.9498	-2.04941	6.2188e-16	-1.00181	-2.1636
10706016	chr19:10706016:G:A	5.90095e-95	-2.60136e-09	-0.293632	2.93566e-15	-2.60136e-09	-1.61346
10706027	chr19:10706027:T:G	9.15999e-94	2.44868	-6.54159e-09	7.70876e-15	-0.648039	-6.54159e-09
10706038	chr19:10706038:C:T	9.95465e-97	-1.91861	-2.45726	5.71689e-16	-1.09081	-2.15874
10706070	chr19:10706070:G:A	1.33188e-95	-2.60136e-09	-1.78215	3.52062e-15	-2.60136e-09	-1.43176
10706385	chr19:10706385:GT:G	4.52296e-95	-2.60136e-09	-0.559579	2.67223e-15	-2.60136e-09	-1.70749
10706395	chr19:10706395:C:T	8.29457e-96	-2.60136e-09	-2.25573	1.97685e-15	-2.60136e-09	-2.00889
10706450	chr19:10706450:G:A	1.17086e-95	-1.91101	-6.54159e-09	1.67161e-15	-2.17661	-6.54159e-09
10706791	chr19:10706791:TC:T	6.66183e-96	-2.60136e-09	-2.47494	1.64314e-15	-2.60136e-09	-2.19379
10706793	chr19:10706793:C:T	7.77432e-96	-2.60136e-09	-2.3205	2.11081e-15	-2.60136e-09	-1.94333
10706980	chr19:10706980:T:C	9.44519e-97	-1.97374	-2.45467	6.42286e-16	-0.989292	-2.14383
10707416	chr19:10707416:G:A	4.65535e-97	-2.76085	-2.37505	3.21629e-16	-1.425	-2.39976
10708388	chr19:10708388:C:T	1.04442e-95	-2.60136e-09	-2.02529	2.53966e-15	-2.60136e-09	-1.75836
10709749	chr19:10709749:C:T	2.12702e-94	2.68213	-1.69357	9.24588e-16	-1.50962	-1.25918
10710338	chr19:10710338:T:C	7.13043e-92	3.36645	3.43693	4.46948e-14	-0.0537288	1.16319
10710378	chr19:10710378:A:G	4.49158e-97	-2.69836	-2.47335	4.99205e-15	1.11834	-2.20089
10710431	chr19:10710431:T:C	3.77163e-94	-2.60136e-09	1.56135	1.83571e-14	-2.60136e-09	0.219621
10710517	chr19:10710517:A:G	1.39092e-95	-2.60136e-09	-1.73878	5.14153e-15	-2.60136e-09	-1.05305
10710620	chr19:10710620:TA:T	5.36227e-97	-2.73734	-2.25719	3.52711e-16	-1.25237	-2.48014
10710880	chr19:10710880:G:A	7.32645e-96	-2.60136e-09	-2.37984	1.91936e-15	-2.60136e-09	-2.0384
10710919	chr19:10710919:A:G	7.27535e-96	-2.60136e-09	-2.38684	1.76878e-15	-2.60136e-09	-2.12011
10710991	chr19:10710991:A:G	3.10746e-95	-2.60136e-09	-0.934941	6.24303e-15	-2.60136e-09	-0.858931
10711079	chr19:10711079:C:T	1.69702e-95	-2.60136e-09	-1.53987	4.10743e-15	-2.60136e-09	-1.2776
10711602	chr19:10711602:A:C	8.14625e-97	-2.1054	-2.47096	1.06436e-15	-0.329677	-2.29835
10712748	chr19:10712748:T:C	1.17675e-95	-2.60136e-09	-1.90599	1.87465e-15	-2.60136e-09	-2.06198
10713264	chr19:10713264:G:T	1.06956e-91	3.84035	3.36849	4.07254e-14	0.0813477	0.935107
10713470	chr19:10713470:G:A	7.3724e-96	-2.60136e-09	-2.37359	1.98185e-15	-2.60136e-09	-2.00636
10713959	chr19:10713959:T:C	1.95402e-95	-2.60136e-09	-1.39886	2.62837e-15	-2.60136e-09	-1.72403
10714915	chr19:10714915:C:T	4.22984e-97	-2.81856	-2.41319	9.01638e-16	-0.342436	-2.4515
10715536	chr19:10715536:C:T	8.10384e-96	-1.36344	-0.915549	5.29486e-16	-2.52319	-0.803051
10715609	chr19:10715609:G:T	2.15224e-95	-2.60136e-09	-1.30223	1.87854e-15	-2.60136e-09	-2.0599
10715612	chr19:10715612:G:A	2.08988e-95	-2.60136e-09	-1.33164	1.84051e-15	-2.60136e-09	-2.08035
10715630	chr19:10715630:T:G	7.20786e-96	-2.60136e-09	-2.39616	1.24124e-15	-2.60136e-09	-2.47428
10715850	chr19:10715850:T:A	1.22765e-92	3.22626	1.81785	1.66613e-14	-0.222473	0.345165
10716003	chr19:10716003:G:A	2.00661e-95	-2.60136e-09	-1.3723	1.82246e-15	-2.60136e-09	-2.09021
10716033	chr19:10716033:T:A	1.47352e-92	3.19754	2.02912	1.94187e-14	-0.256707	0.532545
10716436	chr19:10716436:C:T	1.28991e-95	-2.60136e-09	-1.81417	1.61406e-15	-2.60136e-09	-2.21164
10716493	chr19:10716493:T:C	5.35194e-95	-2.60136e-09	-0.391287	2.24126e-15	-2.60136e-09	-1.88336
10716661	chr19:10716661:C:T	2.03949e-95	-2.60136e-09	-1.35605	9.70865e-15	-2.60136e-09	-0.41738
10716747	chr19:10716747:G:A	2.07319e-92	4.00366	1.56443	2.31424e-14	0.268121	0.18315
10716925	chr19:10716925:A:G	6.37517e-97	-2.34674	-2.47477	5.485e-15	1.19243	-2.18081
10717002	chr19:10717002:T:C	1.18403e-95	-2.60136e-09	-1.89982	4.72297e-15	-2.60136e-09	-1.13796
10717103	chr19:10717103:G:C	2.25414e-92	4.02393	1.62785	2.46266e-14	0.280567	0.232865
10717143	chr19:10717143:T:C	1.7256e-96	-1.548	-2.27776	1.25307e-15	0.00962898	-2.47443
10717293	chr19:10717293:C:T	2.29924e-96	-1.60169	-1.93706	2.62736e-16	-2.26439	-1.76261
10718631	chr19:10718631:C:G	3.28746e-92	3.22582	2.80331	1.81511e-14	-0.296978	0.505314
10718651	chr19:10718651:G:C	8.15103e-96	-2.60136e-09	-2.27319	2.04678e-15	-2.60136e-09	-1.97413
10719605	chr19:10719605:G:T	4.63357e-96	-2.61271	-0.225296	2.8678e-14	1.1414	-0.475664
10720684	chr19:10720684:T:C	3.34747e-95	-1.94555	1.085	5.51854e-16	-2.52008	-0.764785
10720762	chr19:10720762:A:G	3.29767e-95	-2.60136e-09	-0.875529	6.68755e-15	-2.60136e-09	-0.790149
10720997	chr19:10720997:T:C	4.02026e-95	-1.8772	1.1998	6.22021e-16	-2.47974	-0.685437
10721111	chr19:10721111:C:T	1.74271e-95	-2.60136e-09	-1.5133	2.09061e-15	-2.60136e-09	-1.95294
10721125	chr19:10721125:G:A	3.55319e-95	-1.93827	1.13737	5.76906e-16	-2.51712	-0.723354
10721305	chr19:10721305:C:T	6.92602e-96	-2.60136e-09	-2.43605	1.66169e-15	-2.60136e-09	-2.18256
10721365	chr19:10721365:C:T	2.60498e-96	-1.51732	-1.89659	2.83064e-16	-2.2048	-1.74768
10721374	chr19:10721374:C:G	2.57254e-96	-1.55527	-1.87117	2.87075e-16	-2.231	-1.70741
10721515	chr19:10721515:G:A	1.00893e-92	3.18367	1.66423	1.40174e-14	-0.311586	0.261489
10722493	chr19:10722493:C:T	2.06984e-94	-2.60136e-09	0.961308	1.60361e-14	-2.60136e-09	0.0844432
10722627	chr19:10722627:G:A	1.2956e-92	3.43702	1.66096	1.6551e-14	-0.14752	0.263572
10722856	chr19:10722856:G:A	2.62877e-96	-1.54086	-1.86395	2.91636e-16	-2.22162	-1.70102
10723277	chr19:10723277:G:A	2.5953e-96	-1.54982	-1.86781	2.89231e-16	-2.22715	-1.70378
10723456	chr19:10723456:T:C	1.14202e-95	-1.71042	-0.225528	3.93855e-16	-2.3537	-1.26847
10724367	chr19:10724367:T:C	1.4856e-94	0.629655	-6.54159e-09	1.50031e-15	-2.28472	-6.54159e-09
10724536	chr19:10724536:C:T	6.84806e-96	-2.60136e-09	-2.44737	1.23382e-15	-2.60136e-09	-2.48028
10724729	chr19:10724729:C:T	2.3644e-96	-2.83547	-0.675338	7.47068e-14	2.28464	-0.661469
10724914	chr19:10724914:T:C	3.16594e-93	2.82359	0.865279	5.64338e-15	-0.540198	-0.419715
10724928	chr19:10724928:G:GA	9.5138e-97	-2.10723	-2.31395	1.15985e-16	-2.59873	-2.24597
10724936	chr19:10724936:G:A	4.85553e-95	-1.63184	1.14321	7.02395e-16	-2.30019	-0.743465
10725267	chr19:10725267:G:A	4.37462e-95	-1.81794	1.22501	6.51624e-16	-2.4431	-0.675583
10725386	chr19:10725386:C:G	4.28144e-95	-1.85043	1.23598	6.41252e-16	-2.46526	-0.669472
10725604	chr19:10725604:G:C	7.16859e-96	-2.60136e-09	-2.40162	1.74456e-15	-2.60136e-09	-2.1339
10725653	chr19:10725653:A:C	4.65914e-95	-1.80762	1.27771	6.81276e-16	-2.43475	-0.639431
10725869	chr19:10725869:T:C	4.07881e-95	-1.94172	1.27878	6.24794e-16	-2.51682	-0.64391
10725925	chr19:10725925:A:C	1.14476e-92	3.95182	1.02238	1.29722e-14	0.161902	-0.289493
10725937	chr19:10725937:T:G	1.77624e-95	-2.60136e-09	-1.49425	1.25202e-15	-2.60136e-09	-2.46564
10725957	chr19:10725957:A:C	3.86193e-95	-0.642312	-0.0752678	1.00481e-15	-2.00202	-0.683575
10726184	chr19:10726184:A:AGT	6.45932e-96	-2.50581	-6.54159e-09	9.18347e-16	-2.77558	-6.54159e-09
10726354	chr19:10726354:C:T	1.75825e-95	-1.66698	0.162554	5.43575e-16	-2.32363	-0.976355
10726578	chr19:10726578:G:A	7.2412e-96	-2.60136e-09	-2.39154	1.70621e-15	-2.60136e-09	-2.15612
10726926	chr19:10726926:C:T	1.71965e-95	-2.60136e-09	-1.52663	5.75484e-15	-2.60136e-09	-0.940355
10727001	chr19:10727001:G:A	4.3457e-97	-2.76297	-2.44176	1.70538e-15	0.291294	-2.4479
10727171	chr19:10727171:C:G	1.33818e-96	-1.72125	-2.35877	1.42069e-16	-2.34606	-2.29578
10727328	chr19:10727328:G:C	4.18057e-95	-1.85783	1.21953	6.32959e-16	-2.46515	-0.682597
10727645	chr19:10727645:C:T	7.60956e-96	-2.60136e-09	-2.34193	1.87319e-15	-2.60136e-09	-2.06276
10727705	chr19:10727705:C:T	6.31335e-94	2.8263	-0.7498	1.70732e-15	-0.554119	-1.60135
10728413	chr19:10728413:T:C	4.54475e-95	-1.8318	1.27703	6.70413e-16	-2.44753	-0.642728
10728519	chr19:10728519:C:T	4.44007e-95	-1.89234	1.31427	6.58204e-16	-2.48741	-0.621225
10728698	chr19:10728698:A:T	4.10864e-95	-2.60136e-09	-0.655654	3.76647e-15	-2.60136e-09	-1.36426
10728771	chr19:10728771:G:A	4.27555e-95	-1.92966	1.31382	6.49983e-16	-2.50764	-0.613561
10728818	chr19:10728818:T:G	5.12264e-95	-1.79604	1.36096	7.27112e-16	-2.42645	-0.582621
10729045	chr19:10729045:A:G	1.10731e-95	-2.60136e-09	-1.96682	4.27321e-15	-2.60136e-09	-1.23803
10729122	chr19:10729122:A:G	4.90168e-95	-2.7583	2.27913	1.69452e-15	-2.81114	0.648142
10729259	chr19:10729259:G:T	1.24062e-95	-2.60136e-09	-1.85313	5.04793e-15	-2.60136e-09	-1.07142
10729582	chr19:10729582:G:A	1.31433e-96	-1.72414	-2.37386	1.3956e-16	-2.34786	-2.3118
10729752	chr19:10729752:T:C	1.33468e-96	-1.7481	-2.33454	1.74729e-15	0.330899	-2.46323
10730373	chr19:10730373:T:C	5.9937e-95	-1.70123	1.4232	8.17389e-16	-2.36353	-0.528504
10730410	chr19:10730410:T:A	8.82088e-96	-2.19421	-6.54159e-09	1.00975e-15	-2.6807	-6.54159e-09
10730523	chr19:10730523:T:C	2.22193e-95	-2.60136e-09	-1.27037	1.89507e-15	-2.60136e-09	-2.05114
10730706	chr19:10730706:G:A	1.66105e-96	-1.90054	-1.96334	1.20651e-16	-2.41534	-2.3899
10730796	chr19:10730796:T:C	5.74966e-97	-2.47198	-2.4528	9.00745e-15	1.59226	-2.08461
10730908	chr19:10730908:C:T	1.18351e-95	-2.60136e-09	-1.90027	4.60492e-15	-2.60136e-09	-1.16327
10730935	chr19:10730935:G:A	8.89548e-96	-2.60136e-09	-2.18579	1.23698e-15	-2.60136e-09	-2.47772
10731091	chr19:10731091:A:C	4.06874e-93	3.05298	0.886774	6.61786e-15	-0.392129	-0.408495
10731271	chr19:10731271:G:A	2.23026e-95	-2.60136e-09	-1.26663	1.89924e-15	-2.60136e-09	-2.04894
10731387	chr19:10731387:A:G	3.66719e-93	3.06906	0.766794	6.06525e-15	-0.383032	-0.50479
10731534	chr19:10731534:A:G	1.31971e-96	-1.7344	-2.35952	1.40387e-16	-2.35673	-2.29702
10731709	chr19:10731709:G:A	1.65608e-96	-1.94257	-1.92431	1.19115e-16	-2.4449	-2.37316
10731952	chr19:10731952:G:T	1.29668e-96	-1.75409	-2.35744	1.39516e-16	-2.37215	-2.28782
10731957	chr19:10731957:T:A	1.37416e-96	-1.70084	-2.35265	1.44512e-16	-2.33672	-2.28807
10732048	chr19:10732048:A:G	7.89801e-95	-1.92814	1.92601	1.01342e-15	-2.51406	-0.163013
10732060	chr19:10732060:T:A	2.2924e-95	-2.60136e-09	-1.23915	1.92963e-15	-2.60136e-09	-2.03307
10732708	chr19:10732708:TA:T	1.61311e-96	-1.87597	-2.0172	1.19121e-16	-2.39246	-2.42555
10732710	chr19:10732710:TA:T	1.56697e-96	-1.93161	-1.99058	1.17241e-16	-2.43009	-2.40383
10733161	chr19:10733161:A:G	4.04807e-97	-2.7954	-2.48027	1.80188e-16	-2.28846	-2.11569
10733515	chr19:10733515:G:A	8.74122e-96	-2.60136e-09	-2.20328	1.39188e-15	-2.60136e-09	-2.35974
10733522	chr19:10733522:A:C	1.32488e-95	-2.60136e-09	-1.78742	1.44536e-15	-2.60136e-09	-2.32204
10733693	chr19:10733693:A:T	3.67491e-95	-2.60136e-09	-0.767219	6.29475e-15	-2.60136e-09	-0.850681
10734291	chr19:10734291:T:C	5.15429e-97	-2.72414	-2.30995	1.59664e-16	-2.09161	-2.43347
10734598	chr19:10734598:C:T	4.66488e-97	-2.79533	-2.33853	2.38759e-16	-2.35862	-1.76408
10734613	chr19:10734613:C:T	1.21945e-95	-1.87035	-6.54159e-09	1.31095e-15	-2.41964	-6.54159e-09
10735079	chr19:10735079:T:C	4.86046e-97	-2.74548	-2.3473	1.53828e-16	-2.15035	-2.41196
10735316	chr19:10735316:G:A	5.00381e-97	-2.72258	-2.34114	1.62521e-16	-2.09108	-2.41626
10735635	chr19:10735635:G:A	1.94446e-94	-2.60136e-09	0.898825	8.12059e-15	-2.60136e-09	-0.595994
10735789	chr19:10735789:C:T	2.24367e-95	-2.60136e-09	-1.26063	1.90641e-15	-2.60136e-09	-2.04517
10735795	chr19:10735795:TTAAC:T	2.22975e-95	-2.60136e-09	-1.26686	1.89873e-15	-2.60136e-09	-2.04921
10735916	chr19:10735916:G:C	4.71337e-97	-2.78438	-2.33913	1.30285e-16	-2.30976	-2.41867
10736140	chr19:10736140:C:T	5.10074e-97	-2.71233	-2.3322	2.89901e-16	-2.1055	-1.82311
10736619	chr19:10736619:TTTG:T	2.30617e-95	-2.60136e-09	-1.23316	1.94797e-15	-2.60136e-09	-2.02361
10737548	chr19:10737548:C:T	1.98089e-94	3.02075	-2.10337	2.22007e-15	-0.248087	-1.64477
10738364	chr19:10738364:C:T	2.09022e-95	-2.60136e-09	-1.33148	1.83651e-15	-2.60136e-09	-2.08253
10738518	chr19:10738518:C:T	4.15932e-97	-2.78242	-2.46614	2.27221e-15	0.610721	-2.48037
10738626	chr19:10738626:T:C	5.25867e-96	-2.71145	-6.54159e-09	8.85604e-16	-2.81188	-6.54159e-09
10738659	chr19:10738659:G:C	4.07678e-97	-2.78855	-2.48006	1.72626e-16	-2.31693	-2.1301
10738812	chr19:10738812:G:A	1.30093e-95	-2.60136e-09	-1.80567	1.92071e-15	-2.60136e-09	-2.0377
10739057	chr19:10739057:C:G	2.17222e-95	-2.60136e-09	-1.29299	1.8783e-15	-2.60136e-09	-2.06003
10739372	chr19:10739372:T:C	7.69037e-96	-2.60136e-09	-2.33136	1.28983e-15	-2.60136e-09	-2.43589
10739562	chr19:10739562:TCATC:T	2.17034e-95	-2.60136e-09	-1.29386	1.87654e-15	-2.60136e-09	-2.06097
10739765	chr19:10739765:G:A	6.62798e-96	-2.60136e-09	-2.48003	1.35993e-15	-2.60136e-09	-2.38297
10739785	chr19:10739785:G:A	4.16759e-97	-2.76744	-2.47914	2.06047e-16	-2.20528	-2.06477
10740148	chr19:10740148:CTT:C	1.69697e-95	-2.60136e-09	-1.5399	1.24632e-15	-2.60136e-09	-2.4702
10740415	chr19:10740415:G:A	4.24429e-97	-2.7491	-2.47924	2.16034e-16	-2.15557	-2.06715
10740556	chr19:10740556:G:A	4.2115e-97	-2.75599	-2.48011	2.07947e-16	-2.17253	-2.08834
10740672	chr19:10740672:C:T	4.55912e-97	-2.80765	-2.34914	1.26835e-16	-2.34386	-2.41141
10741073	chr19:10741073:A:G	2.08208e-95	-2.60136e-09	-1.33538	1.83257e-15	-2.60136e-09	-2.08468
10741356	chr19:10741356:C:T	1.27668e-95	-2.60136e-09	-1.82449	1.49059e-15	-2.60136e-09	-2.29122
10741423	chr19:10741423:CT:C	2.00926e-95	-2.60136e-09	-1.37098	1.79454e-15	-2.60136e-09	-2.10565
10741588	chr19:10741588:C:T	6.62576e-96	-2.60136e-09	-2.48037	1.36815e-15	-2.60136e-09	-2.37694
10741710	chr19:10741710:C:T	1.07277e-93	2.60667	-6.54159e-09	7.66058e-15	-0.654309	-6.54159e-09
10741798	chr19:10741798:G:A	4.19631e-97	-2.77237	-2.46734	2.16961e-16	-2.26553	-1.9529
10742012	chr19:10742012:TTTTC:T	7.94588e-96	-2.60136e-09	-2.29868	1.9384e-15	-2.60136e-09	-2.02853
10742032	chr19:10742032:T:A	1.07467e-93	2.60843	-6.54159e-09	7.70803e-15	-0.648135	-6.54159e-09
10742359	chr19:10742359:C:T	2.09916e-95	-2.60136e-09	-1.32721	1.84092e-15	-2.60136e-09	-2.08013
10742488	chr19:10742488:T:A	2.09421e-95	-2.60136e-09	-1.32957	1.87916e-15	-2.60136e-09	-2.05957
10743149	chr19:10743149:G:A	6.673e-96	-2.60136e-09	-2.47326	1.2506e-15	-2.60136e-09	-2.46677
10743301	chr19:10743301:C:T	6.63401e-96	-2.47912	-6.54159e-09	1.07925e-15	-2.61413	-6.54159e-09
10743410	chr19:10743410:C:T	1.41133e-96	-1.66871	-2.35809	1.47135e-16	-2.31147	-2.29533
10743665	chr19:10743665:C:T	1.36769e-92	3.61637	1.53576	1.93749e-14	-0.0551498	0.32873
10743669	chr19:10743669:G:T	1.13585e-92	3.34328	1.62311	1.75716e-14	-0.230597	0.406487
10743985	chr19:10743985:AG:A	5.50453e-97	-2.74068	-2.22766	1.21603e-16	-2.31725	-2.48014
10744090	chr19:10744090:G:A	4.86504e-97	-2.77933	-2.31251	2.40609e-16	-2.32919	-1.78579
10744625	chr19:10744625:C:A	4.66304e-97	-2.79234	-2.34191	1.27241e-16	-2.33405	-2.41801
10744744	chr19:10744744:G:A	9.41926e-95	-2.60136e-09	0.17401	8.6005e-15	-2.60136e-09	-0.538577
10744816	chr19:10744816:T:C	1.38035e-95	-1.74641	-6.54159e-09	1.38365e-15	-2.36567	-6.54159e-09
10745052	chr19:10745052:C:T	1.34321e-96	-1.70459	-2.37167	1.40925e-16	-2.33542	-2.31451
10745105	chr19:10745105:A:C	1.86739e-96	-1.407	-2.33979	4.86541e-16	-1.30318	-2.10765
10745296	chr19:10745296:C:T	6.65325e-96	-2.60136e-09	-2.47623	1.47965e-15	-2.60136e-09	-2.29859
10745412	chr19:10745412:G:T	8.40569e-96	-2.60136e-09	-2.24242	1.35722e-15	-2.60136e-09	-2.38496
10745597	chr19:10745597:T:C	1.4177e-96	-1.67896	-2.34333	1.54487e-15	0.20581	-2.46127
10745742	chr19:10745742:C:T	1.89959e-96	-1.36957	-2.36012	4.53879e-16	-1.33788	-2.14244
10745802	chr19:10745802:A:T	6.63878e-96	-2.60136e-09	-2.4784	1.40979e-15	-2.60136e-09	-2.34696
10745983	chr19:10745983:C:T	8.25702e-96	-2.60136e-09	-2.26027	2.2148e-15	-2.60136e-09	-1.89523
10746057	chr19:10746057:C:G	1.36216e-95	-2.60136e-09	-1.75967	1.98018e-15	-2.60136e-09	-2.00721
10746458	chr19:10746458:T:C	1.96713e-95	-2.60136e-09	-1.39217	1.83609e-15	-2.60136e-09	-2.08276
10746645	chr19:10746645:C:T	4.88668e-97	-2.78649	-2.30092	1.26303e-16	-2.3175	-2.44197
10746662	chr19:10746662:T:C	4.98509e-97	-2.79531	-2.27215	1.2522e-16	-2.31282	-2.45526
10746860	chr19:10746860:T:C	4.3827e-97	-2.81846	-2.37779	1.30023e-16	-2.35226	-2.37818
10747310	chr19:10747310:C:G	7.19429e-96	-2.60136e-09	-2.39804	1.77458e-15	-2.60136e-09	-2.11684
10747923	chr19:10747923:A:G	7.71706e-96	-2.60136e-09	-2.3279	2.07008e-15	-2.60136e-09	-1.96281
10748468	chr19:10748468:G:A	7.28009e-96	-2.60136e-09	-2.38619	1.24139e-15	-2.60136e-09	-2.47417
10748474	chr19:10748474:T:C	4.93901e-97	-2.60023	-2.47653	2.44162e-16	-1.89716	-2.20316
10748832	chr19:10748832:G:A	6.63371e-96	-2.60136e-09	-2.47917	1.40016e-15	-2.60136e-09	-2.35381
10749127	chr19:10749127:G:A	1.76822e-95	-1.49877	-6.54159e-09	1.34954e-15	-2.39063	-6.54159e-09
10749439	chr19:10749439:C:G	1.60411e-95	-2.60136e-09	-1.59618	2.29875e-15	-2.60136e-09	-1.85803
10749729	chr19:10749729:C:A	5.53071e-96	-2.65329	-0.0077272	2.99149e-16	-2.53498	-1.36223
10749810	chr19:10749810:G:A	2.37084e-94	3.19968	-2.1026	2.42471e-15	-0.133204	-1.67148
10749826	chr19:10749826:G:T	1.11142e-95	-1.9631	-6.54159e-09	2.39729e-15	-1.81606	-6.54159e-09
10749925	chr19:10749925:C:T	4.10774e-95	-2.60136e-09	-0.655873	5.6958e-15	-2.60136e-09	-0.950668
10749978	chr19:10749978:G:A	4.75316e-97	-2.80662	-2.30848	1.18917e-16	-2.38101	-2.43871
10750244	chr19:10750244:C:T	4.67144e-97	-2.82059	-2.31186	1.14122e-16	-2.42439	-2.4365
10750658	chr19:10750658:C:T	6.68426e-96	-2.60136e-09	-2.47158	1.29758e-15	-2.60136e-09	-2.4299
10750668	chr19:10750668:T:C	4.85497e-97	-2.80385	-2.29007	1.19143e-16	-2.3712	-2.44663
10750705	chr19:10750705:T:C	6.54071e-97	-2.34901	-2.44686	6.35892e-15	1.2237	-2.06424
10750762	chr19:10750762:C:T	9.1849e-96	-2.60136e-09	-2.15377	1.45049e-15	-2.60136e-09	-2.3185
10750788	chr19:10750788:C:T	1.92894e-95	-2.60136e-09	-1.41178	1.81624e-15	-2.60136e-09	-2.09363
10751004	chr19:10751004:CTG:C	4.24797e-93	-2.60136e-09	3.98287	3.39901e-14	-2.60136e-09	0.835674
10751631	chr19:10751631:C:T	4.8068e-96	-2.8013	-6.54159e-09	8.62517e-16	-2.8383	-6.54159e-09
10752171	chr19:10752171:C:T	6.65325e-96	-2.60136e-09	-2.47623	1.47965e-15	-2.60136e-09	-2.29859
10752247	chr19:10752247:T:G	6.22522e-96	-2.54272	-6.54159e-09	8.60945e-16	-2.84012	-6.54159e-09
10753089	chr19:10753089:A:C	6.66786e-96	-2.60136e-09	-2.47403	1.2543e-15	-2.60136e-09	-2.46382
10753521	chr19:10753521:CACTT:C	1.17889e-96	-1.83163	-2.37513	1.29363e-16	-2.41879	-2.31674
10753975	chr19:10753975:G:A	1.65599e-95	-2.60136e-09	-1.56435	2.34148e-15	-2.60136e-09	-1.83961
10754102	chr19:10754102:G:A	5.07109e-97	-2.77101	-2.27935	1.28543e-16	-2.28906	-2.45283
10754365	chr19:10754365:G:A	8.2737e-96	-2.60136e-09	-2.25825	2.08329e-15	-2.60136e-09	-1.95645
10754840	chr19:10754840:C:T	1.28178e-95	-2.60136e-09	-1.8205	4.31823e-15	-2.60136e-09	-1.22755
10755047	chr19:10755047:C:T	1.10338e-95	-2.60136e-09	-1.97037	3.15707e-15	-2.60136e-09	-1.54075
10755221	chr19:10755221:A:G	1.04472e-95	-2.60136e-09	-2.025	2.96398e-15	-2.60136e-09	-1.60386
10755563	chr19:10755563:C:T	6.91628e-96	-2.60136e-09	-2.43745	1.26689e-15	-2.60136e-09	-2.45383
10755656	chr19:10755656:T:G	6.64147e-96	-2.60136e-09	-2.478	1.39901e-15	-2.60136e-09	-2.35463
10755788	chr19:10755788:C:T	8.17642e-95	-2.60136e-09	0.0325076	7.95438e-15	-2.60136e-09	-0.616674
10755915	chr19:10755915:T:C	8.13154e-97	-2.40137	-2.17679	3.20047e-15	0.161228	-1.68833
10755939	chr19:10755939:T:C	7.08625e-97	-2.38109	-2.33467	2.33003e-15	0.117926	-1.96244
10756212	chr19:10756212:T:C	5.10452e-97	-2.81283	-2.23096	1.12262e-16	-2.40321	-2.4741
10756451	chr19:10756451:C:T	5.12474e-96	-2.73725	-6.54159e-09	2.29811e-15	-1.85831	-6.54159e-09
10756543	chr19:10756543:G:A	9.69933e-97	-2.36732	-2.03454	2.47741e-15	-0.042938	-1.74024
10756772	chr19:10756772:G:A	1.49672e-96	-2.34691	-1.62114	8.10899e-16	-1.11378	-1.78623
10756841	chr19:10756841:G:C	7.75284e-96	-0.546127	-1.77715	6.04715e-16	-1.62313	-1.57026
10756985	chr19:10756985:G:T	1.07053e-95	-2.60136e-09	-2.0006	3.02111e-15	-2.60136e-09	-1.58477
10757165	chr19:10757165:C:T	6.63779e-96	-2.60136e-09	-2.47855	1.24357e-15	-2.60136e-09	-2.47241
10757176	chr19:10757176:G:T	5.55485e-97	-2.50586	-2.45339	1.97644e-16	-1.83617	-2.47551
10757258	chr19:10757258:CTTG:C	2.63529e-95	0.32532	-1.42507	1.81059e-16	-2.0281	-2.37122
10757583	chr19:10757583:T:A	5.08239e-97	-2.70541	-2.34273	5.74312e-16	-0.983215	-2.26176
10757827	chr19:10757827:C:A	6.65206e-96	-2.60136e-09	-2.4764	1.23487e-15	-2.60136e-09	-2.47943
10757881	chr19:10757881:T:G	4.71411e-97	-2.75845	-2.36491	1.62392e-16	-2.72623	-1.78191
10758899	chr19:10758899:C:T	8.71261e-96	-2.60136e-09	-2.20656	1.86414e-15	-2.60136e-09	-2.0676
10759077	chr19:10759077:G:T	3.57161e-95	-2.60136e-09	-0.795731	2.01534e-15	-2.60136e-09	-1.98961
10759817	chr19:10759817:A:G	6.96446e-96	-2.60136e-09	-2.43051	1.46663e-15	-2.60136e-09	-2.30743
10760190	chr19:10760190:T:C	5.92149e-97	-2.75357	-2.14176	2.69649e-16	-1.71575	-2.28528
10760292	chr19:10760292:C:T	7.82391e-96	-2.60136e-09	-2.31415	1.32235e-15	-2.60136e-09	-2.41099
10760295	chr19:10760295:C:G	7.80259e-96	-2.60136e-09	-2.31688	1.32014e-15	-2.60136e-09	-2.41266
10760709	chr19:10760709:C:T	4.35829e-97	-2.72887	-2.47297	1.15418e-16	-2.74641	-2.10318
10760766	chr19:10760766:C:G	4.06042e-97	-2.81461	-2.45802	1.05548e-16	-2.59519	-2.34379
10761093	chr19:10761093:A:G	7.81071e-96	-2.60136e-09	-2.31584	1.32089e-15	-2.60136e-09	-2.41209
10761114	chr19:10761114:G:C	4.55792e-97	-2.68798	-2.46907	1.17607e-16	-2.77814	-2.05267
10761422	chr19:10761422:A:G	1.09356e-95	-2.60136e-09	-1.97931	1.23668e-15	-2.60136e-09	-2.47796
10761525	chr19:10761525:C:G	1.05321e-95	-2.60136e-09	-2.01691	1.93447e-15	-2.60136e-09	-2.03057
10761755	chr19:10761755:G:T	4.78009e-97	-2.70255	-2.40691	1.94237e-16	-1.85248	-2.4766
10761803	chr19:10761803:A:G	4.4658e-97	-2.72688	-2.45059	1.30485e-16	-2.74825	-1.97865
10762553	chr19:10762553:A:G	6.64412e-96	-2.60136e-09	-2.4776	1.30842e-15	-2.60136e-09	-2.42157
10762673	chr19:10762673:C:T	6.5595e-95	0.175458	-0.363289	1.91743e-15	-1.00088	-1.03853
10762738	chr19:10762738:C:T	4.20933e-97	-2.77152	-2.4651	1.35173e-16	-2.69388	-1.99772
10762820	chr19:10762820:AGG:A	2.00024e-93	3.22969	-6.54159e-09	1.70715e-14	0.147015	-6.54159e-09
10763355	chr19:10763355:T:C	4.56832e-97	-2.73244	-2.42233	1.42013e-16	-2.74406	-1.89817
10763496	chr19:10763496:G:A	4.34877e-97	-2.7484	-2.45562	1.37476e-16	-2.724	-1.9507
10763859	chr19:10763859:C:T	4.27898e-97	-2.76205	-2.45815	1.37917e-16	-2.70981	-1.96169
10764464	chr19:10764464:G:A	7.81373e-96	-2.60136e-09	-2.31545	1.32127e-15	-2.60136e-09	-2.4118
10764482	chr19:10764482:A:C	6.78328e-96	-2.60136e-09	-2.45687	1.39227e-15	-2.60136e-09	-2.35946
10764771	chr19:10764771:T:C	7.7344e-96	-2.60136e-09	-2.32565	1.23411e-15	-2.60136e-09	-2.48005
10764815	chr19:10764815:T:G	6.67075e-96	-2.60136e-09	-2.4736	1.32691e-15	-2.60136e-09	-2.40754
10764828	chr19:10764828:C:T	8.69658e-96	-2.60136e-09	-2.2084	1.85956e-15	-2.60136e-09	-2.07006
10765248	chr19:10765248:A:G	9.30216e-96	-2.60136e-09	-2.14109	2.0396e-15	-2.60136e-09	-1.97764
10765249	chr19:10765249:C:T	7.05108e-96	-2.60136e-09	-2.41815	1.26054e-15	-2.60136e-09	-2.45885
10766711	chr19:10766711:G:A	4.57498e-97	-2.67333	-2.47998	1.12803e-16	-2.77136	-2.10115
10766728	chr19:10766728:C:T	7.05108e-96	-2.60136e-09	-2.41815	1.26054e-15	-2.60136e-09	-2.45885
10766880	chr19:10766880:C:G	2.37794e-95	-2.60136e-09	-1.20251	1.61582e-15	-2.60136e-09	-2.21055
10767131	chr19:10767131:C:G	8.50917e-96	-2.60136e-09	-2.23019	1.37757e-15	-2.60136e-09	-2.37007
10767176	chr19:10767176:A:G	1.14278e-95	-2.60136e-09	-1.93528	1.7784e-15	-2.60136e-09	-2.11468
10767468	chr19:10767468:C:T	1.74998e-95	-0.974483	-0.534658	4.72196e-16	-2.23671	-1.20405
10768167	chr19:10768167:C:T	4.74463e-97	-2.7096	-2.4073	1.55812e-16	-2.75027	-1.79924
10768280	chr19:10768280:T:C	7.77336e-96	-2.60136e-09	-2.32063	1.31642e-15	-2.60136e-09	-2.41548
10768875	chr19:10768875:A:G	1.1456e-95	-2.60136e-09	-1.93282	1.29244e-15	-2.60136e-09	-2.43386
10769119	chr19:10769119:C:T	7.81373e-96	-2.60136e-09	-2.31545	1.32127e-15	-2.60136e-09	-2.4118
10769319	chr19:10769319:C:T	1.40553e-94	-2.60136e-09	0.574255	2.7839e-14	-2.60136e-09	0.63604
10769708	chr19:10769708:G:A	7.81033e-96	-2.60136e-09	-2.31588	1.32085e-15	-2.60136e-09	-2.41212
10770019	chr19:10770019:T:C	7.93887e-96	-2.60136e-09	-2.29956	1.33505e-15	-2.60136e-09	-2.40143
10770032	chr19:10770032:T:C	7.81373e-96	-2.60136e-09	-2.31545	1.32127e-15	-2.60136e-09	-2.4118
10770339	chr19:10770339:G:A	6.3523e-97	-2.35887	-2.46623	1.43541e-16	-2.84253	-1.789
10770446	chr19:10770446:C:T	7.82081e-96	-2.60136e-09	-2.31454	1.32199e-15	-2.60136e-09	-2.41126
10770567	chr19:10770567:C:T	5.37367e-95	-0.387235	-6.54159e-09	3.17687e-15	-1.5345	-6.54159e-09
10770574	chr19:10770574:G:C	1.94153e-96	-1.39731	-2.31055	2.09115e-15	-1.62183	-0.330853
10770782	chr19:10770782:C:T	1.56481e-95	-1.62098	-6.54159e-09	1.87563e-15	-2.06145	-6.54159e-09
10770853	chr19:10770853:G:A	7.81373e-96	-2.60136e-09	-2.31545	1.32127e-15	-2.60136e-09	-2.4118
10771252	chr19:10771252:A:G	6.62738e-96	-2.60136e-09	-2.48012	1.28235e-15	-2.60136e-09	-2.4417
10771318	chr19:10771318:A:G	4.8234e-96	-2.79785	-6.54159e-09	4.06953e-15	-1.28687	-6.54159e-09
10771539	chr19:10771539:CT:C	4.76884e-97	-2.71069	-2.40112	1.99857e-16	-1.82856	-2.47199
10771656	chr19:10771656:T:C	7.17632e-96	-2.60136e-09	-2.40054	1.80223e-15	-2.60136e-09	-2.10137
10771734	chr19:10771734:T:C	6.98977e-96	-2.60136e-09	-2.42688	1.23628e-15	-2.60136e-09	-2.47829
10772450	chr19:10772450:C:G	4.74144e-97	-2.70229	-2.41529	1.94367e-16	-1.85226	-2.47614
10772471	chr19:10772471:C:G	7.81373e-96	-2.60136e-09	-2.31545	1.32127e-15	-2.60136e-09	-2.4118
10772688	chr19:10772688:A:G	1.1456e-95	-2.60136e-09	-1.93282	1.29244e-15	-2.60136e-09	-2.43386
10773065	chr19:10773065:C:T	1.15615e-95	-1.26866	-0.654984	3.65619e-16	-2.39112	-1.30544
10773066	chr19:10773066:A:G	4.77307e-97	-2.63054	-2.48039	9.56769e-17	-2.81051	-2.22666
10773300	chr19:10773300:G:A	5.2889e-97	-2.68435	-2.32395	1.64856e-16	-2.78582	-1.70726
10773574	chr19:10773574:G:A	5.79137e-95	-0.312377	-6.54159e-09	2.15171e-15	-1.92413	-6.54159e-09
10773707	chr19:10773707:A:G	7.79515e-96	-2.60136e-09	-2.31783	1.31927e-15	-2.60136e-09	-2.41332
10773779	chr19:10773779:T:G	1.32768e-95	-2.60136e-09	-1.78531	2.44954e-15	-2.60136e-09	-1.7945
10773891	chr19:10773891:T:C	6.74705e-96	-2.60136e-09	-2.46223	1.24391e-15	-2.60136e-09	-2.47214
10773993	chr19:10773993:A:G	7.45206e-96	-2.60136e-09	-2.36284	1.28333e-15	-2.60136e-09	-2.44094
10774285	chr19:10774285:C:A	7.81373e-96	-2.60136e-09	-2.31545	1.32127e-15	-2.60136e-09	-2.4118
10774433	chr19:10774433:A:G	7.05378e-96	-2.60136e-09	-2.41777	1.2609e-15	-2.60136e-09	-2.45857
10774528	chr19:10774528:G:A	6.9914e-96	-2.60136e-09	-2.42665	1.23566e-15	-2.60136e-09	-2.47879
10774544	chr19:10774544:A:G	7.81308e-96	-2.60136e-09	-2.31553	1.32093e-15	-2.60136e-09	-2.41206
10774772	chr19:10774772:TA:T	7.09906e-96	-2.60136e-09	-2.41137	1.25479e-15	-2.60136e-09	-2.46343
10775186	chr19:10775186:T:A	7.81668e-96	-2.60136e-09	-2.31507	1.32158e-15	-2.60136e-09	-2.41157
10775206	chr19:10775206:A:C	7.83032e-96	-2.60136e-09	-2.31333	1.32296e-15	-2.60136e-09	-2.41052
10775309	chr19:10775309:T:A	3.4878e-95	-2.60136e-09	-0.819475	4.07808e-15	-2.60136e-09	-1.28477
10775530	chr19:10775530:G:T	1.21914e-96	-2.14182	-2.03136	9.89992e-16	-1.42885	-1.27161
10775836	chr19:10775836:T:C	7.81373e-96	-2.60136e-09	-2.31545	1.32127e-15	-2.60136e-09	-2.4118
10775992	chr19:10775992:G:A	7.81373e-96	-2.60136e-09	-2.31545	1.32127e-15	-2.60136e-09	-2.4118
10776038	chr19:10776038:T:C	7.81841e-96	-2.60136e-09	-2.31485	1.32177e-15	-2.60136e-09	-2.41143
10776045	chr19:10776045:T:C	7.81373e-96	-2.60136e-09	-2.31545	1.32127e-15	-2.60136e-09	-2.4118
10776065	chr19:10776065:C:T	7.81373e-96	-2.60136e-09	-2.31545	1.32127e-15	-2.60136e-09	-2.4118
10776309	chr19:10776309:T:G	7.81373e-96	-2.60136e-09	-2.31545	1.32127e-15	-2.60136e-09	-2.4118
10776344	chr19:10776344:G:A	7.81373e-96	-2.60136e-09	-2.31545	1.32127e-15	-2.60136e-09	-2.4118
10776363	chr19:10776363:G:A	7.81373e-96	-2.60136e-09	-2.31545	1.32127e-15	-2.60136e-09	-2.4118
10776581	chr19:10776581:C:T	8.44271e-96	-2.60136e-09	-2.23803	1.38963e-15	-2.60136e-09	-2.36136
10776714	chr19:10776714:T:C	6.65655e-96	-2.60136e-09	-2.47573	1.26597e-15	-2.60136e-09	-2.45456
10776950	chr19:10776950:T:C	4.01928e-92	-2.60136e-09	6.23011	1.02164e-13	-2.60136e-09	1.93618
10777664	chr19:10777664:A:G	7.82902e-96	-2.60136e-09	-2.31349	1.32278e-15	-2.60136e-09	-2.41066
10777946	chr19:10777946:A:G	7.81753e-96	-2.60136e-09	-2.31496	1.32167e-15	-2.60136e-09	-2.4115
10777948	chr19:10777948:C:T	3.93771e-94	0.611199	0.99324	6.79486e-15	-0.690834	-0.0833961
10777972	chr19:10777972:C:T	7.8492e-96	-2.60136e-09	-2.31092	1.33176e-15	-2.60136e-09	-2.4039
10778091	chr19:10778091:A:G	1.14611e-95	-2.60136e-09	-1.93237	1.76077e-15	-2.60136e-09	-2.12465
10778390	chr19:10778390:G:A	5.00456e-97	-2.59927	-2.4643	8.68965e-17	-2.82003	-2.31341
10778400	chr19:10778400:T:C	4.33093e-97	-2.75768	-2.45045	8.56828e-17	-2.8055	-2.342
10778530	chr19:10778530:T:G	1.14106e-95	-2.60136e-09	-1.93679	1.777e-15	-2.60136e-09	-2.11547
10778948	chr19:10778948:A:G	7.84362e-96	-2.60136e-09	-2.31163	1.32451e-15	-2.60136e-09	-2.40935
10779163	chr19:10779163:T:C	4.93221e-97	-2.66269	-2.41544	1.00499e-16	-2.80282	-2.18519
10779752	chr19:10779752:C:A	9.03795e-96	-2.60136e-09	-2.1699	1.46713e-15	-2.60136e-09	-2.30709
10780025	chr19:10780025:T:G	1.13666e-95	-2.60136e-09	-1.94065	1.77085e-15	-2.60136e-09	-2.11894
10780636	chr19:10780636:C:T	3.59218e-95	-2.60136e-09	-0.789988	4.46208e-15	-2.60136e-09	-1.19478
10780660	chr19:10780660:G:T	5.38173e-97	-2.56207	-2.42883	8.20065e-17	-2.82489	-2.36646
10780943	chr19:10780943:A:G	3.82415e-95	-2.60136e-09	-0.72741	4.5638e-15	-2.60136e-09	-1.17224
10781096	chr19:10781096:C:T	1.12976e-95	-2.60136e-09	-1.94674	1.76162e-15	-2.60136e-09	-2.12416
10781170	chr19:10781170:G:A	4.11622e-97	-2.80586	-2.45313	1.03451e-16	-2.63418	-2.32487
10781244	chr19:10781244:T:C	5.79495e-97	-2.75703	-2.1599	1.24464e-15	-0.593942	-1.87761
10781474	chr19:10781474:AC:A	4.68816e-97	-2.65153	-2.47735	9.79037e-17	-2.79105	-2.22312
10781492	chr19:10781492:G:T	8.97882e-96	-2.60136e-09	-2.17646	1.46072e-15	-2.60136e-09	-2.31147
10781870	chr19:10781870:G:A	7.15976e-96	-2.60136e-09	-2.40286	1.27093e-15	-2.60136e-09	-2.45064
10782205	chr19:10782205:G:A	2.24046e-96	-1.27309	-2.29156	2.05078e-15	-1.71133	-0.260846
10782444	chr19:10782444:C:T	7.97372e-96	-2.60136e-09	-2.29518	1.35966e-15	-2.60136e-09	-2.38316
10783564	chr19:10783564:A:G	4.59947e-97	-2.70795	-2.44002	8.68756e-17	-2.76752	-2.36616
10783993	chr19:10783993:C:T	6.77124e-96	-2.60136e-09	-2.45865	1.26866e-15	-2.60136e-09	-2.45244
10784052	chr19:10784052:G:A	9.14407e-97	-2.69362	-1.76719	2.87332e-16	-1.86136	-2.07615
10784246	chr19:10784246:T:C	7.02434e-96	-2.60136e-09	-2.42195	1.23518e-15	-2.60136e-09	-2.47918
10784703	chr19:10784703:T:C	4.26159e-97	-2.74477	-2.47951	1.10403e-16	-2.73227	-2.16174
10784782	chr19:10784782:G:A	9.16911e-96	-2.60136e-09	-2.15549	1.58065e-15	-2.60136e-09	-2.23256
10784969	chr19:10784969:G:A	6.95416e-96	-2.60136e-09	-2.43199	1.26052e-15	-2.60136e-09	-2.45887
10784994	chr19:10784994:T:C	4.32436e-97	-2.73615	-2.4735	1.0434e-16	-2.72302	-2.22748
10785186	chr19:10785186:C:T	1.68098e-95	-2.60136e-09	-1.54937	1.62507e-15	-2.60136e-09	-2.20485
10785282	chr19:10785282:T:C	1.5714e-95	-2.60136e-09	-1.61678	1.82438e-15	-2.60136e-09	-2.08916
10785306	chr19:10785306:T:C	6.79833e-96	-2.60136e-09	-2.45465	1.292e-15	-2.60136e-09	-2.43421
10785728	chr19:10785728:C:G	4.63775e-97	-2.66937	-2.47031	9.50597e-17	-2.7793	-2.26435
10786015	chr19:10786015:G:A	2.09113e-95	-1.33104	-6.54159e-09	1.38873e-15	-2.36201	-6.54159e-09
10786090	chr19:10786090:A:G	4.50915e-97	-2.6883	-2.47951	1.0058e-16	-2.78202	-2.20518
10786937	chr19:10786937:G:A	4.57202e-97	-2.69608	-2.45788	9.26548e-17	-2.76139	-2.30789
10787080	chr19:10787080:TC:T	5.85716e-95	-0.301081	-6.54159e-09	2.30643e-15	-1.8547	-6.54159e-09
10787161	chr19:10787161:C:G	9.05023e-96	-2.60136e-09	-2.16854	1.46852e-15	-2.60136e-09	-2.30614
10787240	chr19:10787240:C:T	7.15976e-96	-2.60136e-09	-2.40286	1.27093e-15	-2.60136e-09	-2.45064
10787303	chr19:10787303:A:G	8.52278e-96	-2.60136e-09	-2.22859	1.91674e-15	-2.60136e-09	-2.03977
10787668	chr19:10787668:T:A	7.16196e-96	-2.60136e-09	-2.40255	1.27124e-15	-2.60136e-09	-2.4504
10787861	chr19:10787861:T:G	4.39945e-97	-2.71955	-2.47288	1.14851e-16	-2.75505	-2.09947
10787870	chr19:10787870:A:G	4.33243e-97	-2.72833	-2.47945	1.09245e-16	-2.74707	-2.15749
10788147	chr19:10788147:C:T	4.69338e-96	-2.82518	-6.54159e-09	8.59313e-16	-2.84202	-6.54159e-09
10788256	chr19:10788256:T:A	8.71939e-96	-2.60136e-09	-2.20578	1.42921e-15	-2.60136e-09	-2.33327
10788420	chr19:10788420:G:A	3.30677e-95	-2.60136e-09	-0.872775	4.20697e-15	-2.60136e-09	-1.25365
10788645	chr19:10788645:C:G	7.08085e-95	-0.111353	-6.54159e-09	2.58601e-15	-1.74028	-6.54159e-09
10788768	chr19:10788768:G:A	5.82728e-94	-2.60136e-09	1.99639	1.57172e-14	-2.60136e-09	0.0643614
10789266	chr19:10789266:G:A	6.08829e-96	-1.72189	-0.843071	2.24084e-16	-2.66408	-1.52205
10789818	chr19:10789818:G:A	7.13479e-95	-0.103763	-6.54159e-09	2.58964e-15	-1.73888	-6.54159e-09
10789957	chr19:10789957:C:T	4.2996e-95	-0.603522	-0.0067024	6.01065e-16	-2.03785	-1.1616
10790764	chr19:10790764:G:A	4.57042e-86	22.3417	-2.1676	2.14981e-14	-1.74988	2.12745
10790882	chr19:10790882:C:T	8.97889e-96	-2.60136e-09	-2.17646	1.39123e-15	-2.60136e-09	-2.36021
10791157	chr19:10791157:C:T	5.37617e-97	-2.5924	-2.39954	1.47706e-16	-2.81381	-1.78912
10791167	chr19:10791167:A:C	9.04184e-96	-2.60136e-09	-2.16947	1.46792e-15	-2.60136e-09	-2.30655
10791463	chr19:10791463:A:G	1.67158e-95	-2.60136e-09	-1.55498	2.7938e-15	-2.60136e-09	-1.663
10791507	chr19:10791507:CA:C	7.11156e-95	-0.107025	-6.54159e-09	2.60576e-15	-1.73267	-6.54159e-09
10791547	chr19:10791547:CCAGCCGGTCACAA:C	5.40731e-97	-2.69393	-2.29224	1.90353e-16	-2.77526	-1.57401
10791944	chr19:10791944:T:C	8.95964e-97	-2.13715	-2.34403	1.57386e-16	-2.64097	-1.89848
10792015	chr19:10792015:C:G	9.05568e-96	-2.60136e-09	-2.16794	1.46928e-15	-2.60136e-09	-2.30562
10792057	chr19:10792057:C:T	6.08722e-96	-2.56514	-6.54159e-09	1.51517e-15	-2.27487	-6.54159e-09
10793296	chr19:10793296:G:A	3.21133e-86	21.9378	-2.11659	2.37353e-14	-1.8323	2.30887
10793804	chr19:10793804:C:T	1.63676e-95	-0.24586	-1.33016	1.00668e-15	-1.77255	-0.911192
10794226	chr19:10794226:A:G	1.71935e-95	-1.34139	-0.185403	3.55564e-16	-2.50962	-1.21483
10794537	chr19:10794537:T:A	1.36401e-92	6.90613	-1.75669	3.33042e-15	-0.162506	-1.32479
10794806	chr19:10794806:C:G	2.00344e-94	-2.60136e-09	0.928704	3.90859e-15	-2.60136e-09	-1.32722
10795597	chr19:10795597:A:C	7.74831e-96	-2.60136e-09	-2.32386	1.34618e-15	-2.60136e-09	-2.39313
10796212	chr19:10796212:C:T	4.0115e-94	-2.60136e-09	1.62301	5.87101e-14	-2.60136e-09	1.38222
10796610	chr19:10796610:A:G	1.28742e-91	9.85041	-2.45618	2.49092e-14	2.86034	-2.3355
10796749	chr19:10796749:T:A	1.73284e-95	-1.10726	-0.411721	4.76761e-16	-2.32415	-1.10699
10797060	chr19:10797060:G:A	6.85812e-96	-2.60136e-09	-2.4459	1.85966e-15	-2.60136e-09	-2.07
10797138	chr19:10797138:G:T	2.11301e-91	-2.60136e-09	7.88971	2.06015e-13	-2.60136e-09	2.63755
10797842	chr19:10797842:C:G	3.25579e-94	-2.60136e-09	1.41428	4.68553e-14	-2.60136e-09	1.15667
10798014	chr19:10798014:T:G	7.29197e-97	-2.49997	-2.18717	3.8088e-16	-2.22746	-1.42821
10798025	chr19:10798025:T:C	2.95026e-86	21.8734	-2.13694	1.63288e-14	-2.00813	2.11066
10798404	chr19:10798404:C:T	4.18184e-95	-2.60136e-09	-0.637994	1.23416e-15	-2.60136e-09	-2.48
10799238	chr19:10799238:G:A	1.87173e-96	-2.79362	-0.950851	2.86354e-15	-1.7529	0.114563
10799277	chr19:10799277:C:T	1.01084e-86	20.4182	-1.75292	5.91868e-16	-2.05716	-1.15771
10799333	chr19:10799333:CTT:C	6.81797e-96	-2.60136e-09	-2.45177	1.62614e-15	-2.60136e-09	-2.20419
10799419	chr19:10799419:T:C	8.05882e-96	-2.60136e-09	-2.28456	2.17397e-15	-2.60136e-09	-1.91384
10799530	chr19:10799530:TTTTG:T	4.63232e-95	-0.510669	-0.0250201	3.68948e-15	-1.91926	0.534349
10799531	chr19:10799531:TTTG:T	1.15019e-96	-2.47126	-1.76014	2.95586e-16	-2.76253	-1.14666
10800104	chr19:10800104:A:G	2.51258e-92	7.84807	-2.08775	2.09141e-16	-2.00712	-2.24802
10801175	chr19:10801175:G:A	1.85883e-93	-2.60136e-09	3.15637	1.38048e-13	-2.60136e-09	2.2372
10801918	chr19:10801918:A:C	8.76329e-96	-2.60136e-09	-2.20076	1.2549e-15	-2.60136e-09	-2.46334
10801960	chr19:10801960:A:G	7.56776e-96	-2.60136e-09	-2.34743	1.28902e-15	-2.60136e-09	-2.43652
10802610	chr19:10802610:C:G	6.40743e-96	-2.51387	-6.54159e-09	1.10905e-15	-2.58689	-6.54159e-09
10802843	chr19:10802843:T:C	7.62485e-96	-2.60136e-09	-2.33992	1.29291e-15	-2.60136e-09	-2.4335
10803073	chr19:10803073:C:T	3.29708e-95	-2.62169	1.74598	2.01329e-15	-1.94854	-0.0420833
10803184	chr19:10803184:G:A	1.20291e-94	0.655	-0.236414	2.2978e-15	-1.33945	-0.518992
10803461	chr19:10803461:C:T	6.66068e-96	-2.60136e-09	-2.47511	1.33696e-15	-2.60136e-09	-2.4
10803465	chr19:10803465:C:T	7.90699e-94	2.30159	-6.54159e-09	1.50349e-14	0.019975	-6.54159e-09
10803716	chr19:10803716:A:G	8.5946e-96	-2.60136e-09	-2.2202	1.25644e-15	-2.60136e-09	-2.46212
10804225	chr19:10804225:T:C	9.56485e-96	-2.60136e-09	-2.11324	1.83429e-15	-2.60136e-09	-2.08374
10804355	chr19:10804355:A:G	3.77738e-91	10.123	-1.6524	6.99816e-16	-2.26198	-0.785358
10804508	chr19:10804508:T:C	8.08088e-96	-2.60136e-09	-2.28183	1.34069e-15	-2.60136e-09	-2.39722
10804628	chr19:10804628:T:C	1.37546e-95	-2.73293	0.982972	1.30416e-15	-2.14698	-0.277854
10805093	chr19:10805093:A:G	1.10587e-95	-2.60136e-09	-1.96812	1.32763e-15	-2.60136e-09	-2.407
10805249	chr19:10805249:A:G	4.65183e-91	10.2269	-1.54804	8.29048e-16	-2.23528	-0.642596
10805981	chr19:10805981:C:G	5.01369e-95	-2.60136e-09	-0.456574	3.51414e-15	-2.60136e-09	-1.4336
10806008	chr19:10806008:C:T	2.47038e-86	21.9586	-2.39973	4.62968e-15	-2.29258	1.13467
10806281	chr19:10806281:A:G	7.12255e-95	-2.60136e-09	-0.105481	3.27465e-15	-2.60136e-09	-1.50419
10806430	chr19:10806430:G:A	7.2618e-96	-2.60136e-09	-2.3887	1.864e-15	-2.60136e-09	-2.06767
10806468	chr19:10806468:C:T	2.28801e-94	-2.60136e-09	1.06152	4.35196e-14	-2.60136e-09	1.08281
10806766	chr19:10806766:G:C	2.3026e-90	11.1427	-0.864463	2.50351e-15	-2.08155	0.308847
10807123	chr19:10807123:A:G	2.5278e-94	-2.18967	3.35086	3.82405e-15	-2.81664	1.46755
10807182	chr19:10807182:C:T	2.73309e-93	-2.60136e-09	3.54186	7.59137e-15	-2.60136e-09	-0.663385
10807257	chr19:10807257:C:T	6.93246e-95	-2.60136e-09	-0.132532	3.21522e-15	-2.60136e-09	-1.5225
10807348	chr19:10807348:C:A	2.52961e-93	-2.60136e-09	3.46449	7.8223e-15	-2.60136e-09	-0.633419
10807470	chr19:10807470:G:A	7.71315e-96	-2.60136e-09	-2.3284	1.3009e-15	-2.60136e-09	-2.42734
10808008	chr19:10808008:TGGTG:T	7.11902e-96	-2.60136e-09	-2.40856	1.53601e-15	-2.60136e-09	-2.26121
10808114	chr19:10808114:G:A	8.08135e-96	-2.60136e-09	-2.28177	1.34005e-15	-2.60136e-09	-2.39769
10808643	chr19:10808643:C:T	1.716e-95	-2.60136e-09	-1.52875	5.53153e-15	-2.60136e-09	-0.979932
10808773	chr19:10808773:G:A	8.9981e-95	0.128267	-6.54159e-09	2.71333e-15	-1.69222	-6.54159e-09
10809224	chr19:10809224:T:C	8.07746e-96	-2.60136e-09	-2.28225	1.34004e-15	-2.60136e-09	-2.3977
10809439	chr19:10809439:A:G	2.47484e-95	-1.16257	-6.54159e-09	2.24709e-15	-1.88076	-6.54159e-09
10809639	chr19:10809639:C:T	4.00539e-97	-2.80614	-2.48014	1.06609e-16	-2.74166	-2.18733
10810142	chr19:10810142:T:G	5.14395e-94	1.87166	-6.54159e-09	1.13695e-15	-2.56205	-6.54159e-09
10810258	chr19:10810258:C:T	1.61753e-95	-2.60136e-09	-1.58784	1.52554e-15	-2.60136e-09	-2.26805
10810573	chr19:10810573:G:A	8.07746e-96	-2.60136e-09	-2.28225	1.34004e-15	-2.60136e-09	-2.3977
10811295	chr19:10811295:G:A	1.17952e-95	-2.60136e-09	-1.90364	1.3285e-15	-2.60136e-09	-2.40635
10811465	chr19:10811465:A:G	1.08873e-95	-2.60136e-09	-1.98373	1.29411e-15	-2.60136e-09	-2.43257
10812051	chr19:10812051:G:C	9.4367e-96	-2.60136e-09	-2.12673	1.79625e-15	-2.60136e-09	-2.10469
10812192	chr19:10812192:C:G	3.15776e-95	-2.60136e-09	-0.918883	1.38336e-15	-2.60136e-09	-2.36588
10813171	chr19:10813171:G:A	1.06086e-95	-2.60136e-09	-2.00967	1.30722e-15	-2.60136e-09	-2.4225
10813482	chr19:10813482:T:A	2.64769e-95	-1.09506	-6.54159e-09	3.69005e-15	-1.38476	-6.54159e-09
10813680	chr19:10813680:G:A	6.62581e-96	-2.60136e-09	-2.48036	1.39879e-15	-2.60136e-09	-2.35479
10813827	chr19:10813827:A:AAAG	4.22005e-96	-2.73019	-0.201298	6.82996e-16	-2.09671	-0.974957
10814036	chr19:10814036:C:A	5.07909e-96	-2.74799	0.00179476	5.88597e-16	-2.21055	-1.00986
10814820	chr19:10814820:C:T	9.11208e-95	-2.65594	2.79679	4.52418e-15	-2.0338	0.852838
10815047	chr19:10815047:G:A	8.61536e-96	-2.60136e-09	-2.21778	2.94044e-15	-2.60136e-09	-1.61184
10815236	chr19:10815236:A:G	1.99964e-94	-2.60136e-09	0.926807	6.97115e-15	-2.60136e-09	-0.748616
10815887	chr19:10815887:C:T	5.03798e-96	-2.75433	-6.54159e-09	5.50142e-15	-0.98539	-6.54159e-09
10815935	chr19:10815935:G:A	1.70317e-95	-2.62157	1.08532	1.75575e-15	-1.96489	-0.162618
10816212	chr19:10816212:C:T	8.56154e-96	-2.60136e-09	-2.22405	1.77559e-15	-2.60136e-09	-2.11627
10816375	chr19:10816375:G:A	2.15286e-95	-2.60136e-09	-1.30195	1.3329e-15	-2.60136e-09	-2.40304
10816471	chr19:10816471:G:A	8.07746e-96	-2.60136e-09	-2.28225	1.34004e-15	-2.60136e-09	-2.3977
10816648	chr19:10816648:G:A	3.60231e-93	-2.60136e-09	3.818	2.04615e-13	-2.60136e-09	2.63073
10816864	chr19:10816864:T:C	7.22055e-91	11.1175	-1.99898	9.27817e-16	-2.16427	-0.601052
10816895	chr19:10816895:G:A	9.41591e-96	-2.60136e-09	-2.12893	1.25853e-15	-2.60136e-09	-2.46045
10817443	chr19:10817443:A:G	5.16323e-94	-2.60136e-09	1.8754	3.16402e-14	-2.60136e-09	0.764033
10817610	chr19:10817610:TC:T	1.01015e-95	-2.60136e-09	-2.05865	1.25659e-15	-2.60136e-09	-2.46199
10818345	chr19:10818345:C:T	7.21713e-96	-2.60136e-09	-2.39487	1.26075e-15	-2.60136e-09	-2.45869
10818492	chr19:10818492:C:T	7.78763e-96	-0.0194428	-2.29935	3.22614e-16	-1.74038	-2.08132
10818611	chr19:10818611:G:C	8.63232e-96	-2.72868	0.512864	1.25416e-15	-2.14257	-0.321366
10818904	chr19:10818904:G:A	2.42261e-95	-2.60136e-09	-1.1839	1.30296e-15	-2.60136e-09	-2.42576
10819098	chr19:10819098:A:G	6.02405e-96	-2.57557	-6.54159e-09	1.48025e-15	-2.29819	-6.54159e-09
10819629	chr19:10819629:G:A	2.18874e-95	-2.62196	1.33654	2.44219e-15	-1.94431	0.146803
10820159	chr19:10820159:T:TCACTGAG	2.74742e-94	-2.60136e-09	1.2445	3.16724e-15	-2.60136e-09	-1.53754
10820730	chr19:10820730:G:A	8.23723e-96	0.0366857	-2.29935	3.3536e-16	-1.70163	-2.08132
10821032	chr19:10821032:C:T	1.29273e-95	-2.60136e-09	-1.81199	1.38819e-15	-2.60136e-09	-2.36239
10821206	chr19:10821206:A:G	8.11112e-96	-2.60136e-09	-2.2781	2.58019e-15	-2.60136e-09	-1.74254
10821572	chr19:10821572:C:T	8.07746e-96	-2.60136e-09	-2.28225	1.34004e-15	-2.60136e-09	-2.3977
10821914	chr19:10821914:G:A	1.02408e-95	-2.04495	-6.54159e-09	8.61523e-16	-2.83945	-6.54159e-09
10822114	chr19:10822114:G:A	4.33997e-93	-2.60136e-09	4.00429	2.48496e-13	-2.60136e-09	2.82503
10823153	chr19:10823153:T:C	1.10018e-96	-2.69194	-1.58392	4.04218e-16	-2.03049	-1.5657
10823335	chr19:10823335:G:A	8.28588e-96	-2.60136e-09	-2.25678	2.75164e-15	-2.60136e-09	-1.6782
10823930	chr19:10823930:G:GC	7.66584e-96	-2.6814	0.346841	1.21459e-15	-2.03235	-0.463642
10824147	chr19:10824147:T:C	5.31208e-91	10.0445	-1.23292	1.12733e-15	-2.40259	-0.167956
10825310	chr19:10825310:G:A	2.24126e-95	-2.61131	1.3496	2.44155e-15	-1.92309	0.125323
10825483	chr19:10825483:A:G	1.63482e-93	5.46792	-2.43996	1.27931e-16	-2.27231	-2.47435
10825693	chr19:10825693:A:AG	2.82699e-94	-2.60136e-09	1.27305	8.10577e-15	-2.60136e-09	-0.59782
10826137	chr19:10826137:G:C	7.86828e-95	-2.60136e-09	-0.00590705	6.60864e-15	-2.60136e-09	-0.80202
10826138	chr19:10826138:G:T	3.41143e-95	-0.841615	-6.54159e-09	4.77004e-15	-1.12804	-6.54159e-09
10826176	chr19:10826176:C:T	1.18097e-95	-2.72679	0.824379	1.28654e-15	-2.14696	-0.291476
10828342	chr19:10828342:C:T	7.84944e-96	-2.31089	-6.54159e-09	1.70159e-15	-2.15884	-6.54159e-09
10828900	chr19:10828900:G:C	9.8282e-95	-2.60136e-09	0.21651	2.53117e-15	-2.60136e-09	-1.76172
10829421	chr19:10829421:G:A	4.65237e-96	-2.83395	-6.54159e-09	1.49538e-15	-2.28802	-6.54159e-09
10830042	chr19:10830042:A:G	1.6971e-95	-2.72792	1.1881	1.91442e-15	-2.12937	0.0883908
10830743	chr19:10830743:C:T	8.57699e-96	-2.60136e-09	-2.22225	1.40623e-15	-2.60136e-09	-2.34949
10831094	chr19:10831094:G:A	1.20643e-95	-2.60136e-09	-1.88108	1.39069e-15	-2.60136e-09	-2.3606
10831315	chr19:10831315:A:T	3.51904e-96	-1.89982	-1.21332	1.07205e-16	-2.83869	-2.08472
10831432	chr19:10831432:C:T	1.11506e-94	-2.60136e-09	0.342746	2.04761e-15	-2.60136e-09	-1.97372
10831718	chr19:10831718:T:C	7.54143e-96	-2.60136e-09	-2.35092	1.29537e-15	-2.60136e-09	-2.4316
10832409	chr19:10832409:G:A	7.38807e-96	-2.60136e-09	-2.37147	1.28205e-15	-2.60136e-09	-2.44193
10832423	chr19:10832423:A:G	6.69807e-96	-2.60136e-09	-2.46951	1.59121e-15	-2.60136e-09	-2.2259
10832662	chr19:10832662:G:A	1.16328e-94	-2.60136e-09	0.385086	3.34042e-15	-2.60136e-09	-1.4843
10833364	chr19:10833364:A:G	2.24495e-91	10.0475	-2.09725	4.27374e-16	-2.66629	-0.874203
10833742	chr19:10833742:C:T	2.4942e-93	-2.60136e-09	3.45039	1.47766e-13	-2.60136e-09	2.30523
10833848	chr19:10833848:A:C	1.2675e-95	-2.60136e-09	-1.8317	2.08986e-15	-2.60136e-09	-1.9533
10834721	chr19:10834721:T:C	8.32546e-96	-2.60136e-09	-2.25201	1.3659e-15	-2.60136e-09	-2.37859
10835145	chr19:10835145:C:T	8.32546e-96	-2.60136e-09	-2.25201	1.3659e-15	-2.60136e-09	-2.37859
10835441	chr19:10835441:A:G	8.47727e-96	-2.77086	0.53692	5.37407e-16	-2.28816	-1.02323
10835740	chr19:10835740:C:T	2.11185e-87	19.0295	-1.93003	3.14175e-15	-2.82397	1.27835
10835766	chr19:10835766:C:T	6.64289e-96	-2.60136e-09	-2.47778	1.39656e-15	-2.60136e-09	-2.35638
10836325	chr19:10836325:C:T	4.81159e-96	-2.8003	-6.54159e-09	1.05373e-15	-2.63806	-6.54159e-09
10836846	chr19:10836846:T:C	1.16168e-91	9.51112	-2.21966	3.20653e-16	-2.71941	-1.10838
10837163	chr19:10837163:C:T	8.90176e-96	-2.60136e-09	-2.18508	1.25374e-15	-2.60136e-09	-2.46427
10837355	chr19:10837355:G:A	3.55743e-87	19.7159	-2.09489	2.10818e-15	-2.81601	0.87144
10837398	chr19:10837398:C:G	2.30988e-95	-1.23155	-6.54159e-09	3.50886e-15	-1.43511	-6.54159e-09
10837416	chr19:10837416:A:T	1.15922e-95	-2.60136e-09	-1.921	1.39878e-15	-2.60136e-09	-2.3548
10838118	chr19:10838118:A:T	1.48572e-95	-2.60136e-09	-1.67285	1.29317e-15	-2.60136e-09	-2.4333
10838149	chr19:10838149:A:G	8.07586e-92	9.14025	-2.21236	3.14129e-16	-2.7494	-1.09895
10838282	chr19:10838282:T:C	4.73442e-97	-2.83582	-2.28324	8.56028e-17	-2.68033	-2.46811
10838431	chr19:10838431:A:C	1.15185e-94	0.375209	-6.54159e-09	2.96151e-15	-1.6047	-6.54159e-09
10840708	chr19:10840708:G:A	3.31313e-84	25.2989	-0.841331	1.18356e-16	-2.34828	-2.47617
10841192	chr19:10841192:A:G	1.48376e-91	9.97482	-2.43865	1.1244e-16	-2.66026	-2.21548
10841851	chr19:10841851:C:G	1.14611e-95	-2.60136e-09	-1.93237	1.37735e-15	-2.60136e-09	-2.37023
10842282	chr19:10842282:A:G	7.71163e-85	23.8767	-0.876832	9.7027e-17	-2.54736	-2.4758
10842362	chr19:10842362:A:G	1.66844e-91	10.1062	-2.45272	1.19518e-16	-2.64152	-2.17317
10843147	chr19:10843147:G:A	1.69465e-95	-2.60136e-09	-1.54127	1.35312e-15	-2.60136e-09	-2.38799
10843159	chr19:10843159:C:G	1.15354e-95	-2.60136e-09	-1.92591	1.37369e-15	-2.60136e-09	-2.3729
10843603	chr19:10843603:CAGTT:C	1.63214e-94	-2.60136e-09	0.723731	2.10976e-15	-2.60136e-09	-1.94382
10844274	chr19:10844274:A:G	2.20826e-92	7.69308	-2.06186	1.86062e-16	-2.64051	-1.73156
10845047	chr19:10845047:C:T	7.27581e-96	-2.60136e-09	-2.38678	1.26204e-15	-2.60136e-09	-2.45766
10845692	chr19:10845692:A:C	4.21064e-97	-2.75622	-2.48008	1.12192e-16	-2.79651	-2.08142
10846281	chr19:10846281:C:T	1.58052e-95	-2.60136e-09	-1.61099	1.59788e-15	-2.60136e-09	-2.22172
10846313	chr19:10846313:C:T	1.00897e-95	-0.747232	-1.31259	1.9072e-16	-2.74145	-1.6059
10846374	chr19:10846374:T:A	2.02712e-92	7.42363	-1.87801	2.2395e-16	-2.68423	-1.50249
10847057	chr19:10847057:A:G	7.66715e-96	-2.12384	-0.210542	2.5207e-16	-2.80096	-1.26749
10847586	chr19:10847586:C:T	7.59123e-96	-2.60136e-09	-2.34434	1.965e-15	-2.60136e-09	-2.01491
10847683	chr19:10847683:C:A	4.61218e-96	-2.84263	-6.54159e-09	8.63496e-16	-2.83716	-6.54159e-09
10848474	chr19:10848474:C:T	1.30123e-95	-1.80544	-6.54159e-09	1.60334e-15	-2.21831	-6.54159e-09
10848984	chr19:10848984:A:T	1.4972e-96	-1.8232	-2.14453	1.20138e-15	-1.78321	-0.723711
10849862	chr19:10849862:C:T	5.17743e-96	-0.3344	-2.39262	2.15792e-16	-1.96925	-2.25459
10849871	chr19:10849871:T:C	8.72348e-96	-2.60136e-09	-2.20531	1.26203e-15	-2.60136e-09	-2.45768
10849873	chr19:10849873:TG:T	1.13888e-94	-2.60136e-09	0.363885	1.78197e-15	-2.60136e-09	-2.11268
10849921	chr19:10849921:C:T	9.52441e-96	-2.60136e-09	-2.11747	1.33598e-15	-2.60136e-09	-2.40073
10850320	chr19:10850320:G:A	4.70304e-96	-2.82312	-6.54159e-09	8.68043e-16	-2.83191	-6.54159e-09
10850597	chr19:10850597:G:A	2.14473e-96	-1.23089	-2.37743	1.23655e-16	-2.3992	-2.38145
10851696	chr19:10851696:T:C	3.09399e-96	-0.879541	-2.36233	9.86596e-17	-2.59529	-2.41118
10851764	chr19:10851764:T:C	1.03656e-95	0.387737	-2.42057	1.0706e-16	-2.59187	-2.33289
10851954	chr19:10851954:G:A	4.67208e-96	-2.82973	-6.54159e-09	8.73536e-16	-2.8256	-6.54159e-09
10852229	chr19:10852229:A:G	7.01159e-96	-2.60136e-09	-2.42377	1.24305e-15	-2.60136e-09	-2.47283
10852298	chr19:10852298:G:C	1.14372e-93	2.87993	-0.209217	1.17429e-16	-2.60442	-2.2279
10852430	chr19:10852430:G:A	9.65289e-95	-2.60136e-09	0.198511	2.80523e-15	-2.60136e-09	-1.65891
10852787	chr19:10852787:T:G	7.01022e-96	-2.60136e-09	-2.42396	1.24301e-15	-2.60136e-09	-2.47286
10852866	chr19:10852866:T:A	2.36227e-95	-2.60136e-09	-1.20912	1.51292e-15	-2.60136e-09	-2.27636
10853583	chr19:10853583:G:C	5.29223e-96	-1.75982	-0.945275	9.09317e-16	-1.70477	-1.08069
10853799	chr19:10853799:T:C	3.9528e-95	0.845429	-1.53975	1.65536e-16	-2.10037	-2.38859
10853898	chr19:10853898:TG:T	4.05952e-96	-0.515946	-2.45432	1.70095e-16	-2.10676	-2.35504
10853918	chr19:10853918:T:A	1.03364e-95	-2.60136e-09	-2.03566	2.11332e-15	-2.60136e-09	-1.94214
10853956	chr19:10853956:G:A	4.53457e-94	1.7198	0.0257707	1.30176e-16	-2.42607	-2.30319
10853963	chr19:10853963:G:A	6.62945e-96	-2.60136e-09	-2.47981	1.37866e-15	-2.60136e-09	-2.36928
10854594	chr19:10854594:C:T	1.20126e-94	1.20548	-0.788278	9.78799e-17	-2.69646	-2.31795
10854681	chr19:10854681:TC:T	1.47951e-95	-2.60136e-09	-1.67704	1.53178e-15	-2.60136e-09	-2.26397
10855614	chr19:10855614:C:T	7.45789e-96	-2.60136e-09	-2.36206	1.27573e-15	-2.60136e-09	-2.44688
10856658	chr19:10856658:C:T	2.85225e-95	-2.60136e-09	-1.02064	2.25336e-15	-2.60136e-09	-1.87797
10858436	chr19:10858436:C:T	1.291e-95	-1.81333	-6.54159e-09	1.67879e-15	-2.17233	-6.54159e-09
10858673	chr19:10858673:C:T	4.68899e-96	-2.82611	-6.54159e-09	2.51369e-15	-1.76865	-6.54159e-09
10859147	chr19:10859147:G:A	4.18382e-97	-2.77073	-2.47196	1.03403e-16	-2.78769	-2.17183
10859469	chr19:10859469:G:A	6.39883e-96	-2.51522	-6.54159e-09	8.65321e-16	-2.83505	-6.54159e-09
10859882	chr19:10859882:A:G	9.14841e-97	-2.82739	-1.63294	5.27788e-16	-1.4291	-1.90036
10860309	chr19:10860309:A:G	1.24916e-94	1.30818	-0.851871	9.42755e-17	-2.71652	-2.33542
10860782	chr19:10860782:A:G	7.02922e-96	-2.60136e-09	-2.42126	1.24302e-15	-2.60136e-09	-2.47285
10861137	chr19:10861137:A:G	7.00991e-96	-2.60136e-09	-2.42401	1.24297e-15	-2.60136e-09	-2.47289
10861556	chr19:10861556:G:A	6.6297e-96	-2.60136e-09	-2.47977	1.37797e-15	-2.60136e-09	-2.36978
10861747	chr19:10861747:T:G	8.4848e-95	-2.60136e-09	0.0695302	2.60309e-15	-2.60136e-09	-1.7337
10861961	chr19:10861961:C:T	6.69245e-96	-2.60136e-09	-2.47035	1.32307e-15	-2.60136e-09	-2.41044
10862891	chr19:10862891:G:A	2.25773e-94	3.16659	-2.11839	8.78075e-17	-2.65939	-2.46362
10862932	chr19:10862932:C:CA	1.03344e-94	-2.60136e-09	0.266734	1.70546e-15	-2.60136e-09	-2.15656
10864204	chr19:10864204:C:T	2.17441e-95	-2.60136e-09	-1.29199	1.86814e-15	-2.60136e-09	-2.06545
10864755	chr19:10864755:A:G	6.62998e-96	-2.60136e-09	-2.47973	1.37721e-15	-2.60136e-09	-2.37034
10865390	chr19:10865390:G:A	4.22189e-95	-2.60136e-09	-0.628464	1.2924e-15	-2.60136e-09	-2.43389
10865729	chr19:10865729:T:C	5.06437e-95	-0.446516	-6.54159e-09	1.86001e-15	-2.06981	-6.54159e-09
10865958	chr19:10865958:T:A	3.39102e-94	3.38192	-1.92695	8.88797e-17	-2.71241	-2.39846
10867330	chr19:10867330:C:T	4.82232e-96	-0.399794	-2.39828	2.01685e-16	-2.02468	-2.26677
10867513	chr19:10867513:G:A	2.51531e-95	-2.60136e-09	-1.14635	1.54112e-15	-2.60136e-09	-2.25789
10867998	chr19:10867998:A:C	2.03054e-95	-1.36044	-6.54159e-09	1.13886e-15	-2.56037	-6.54159e-09
10869503	chr19:10869503:G:C	2.40115e-95	-2.60136e-09	-1.1928	1.50489e-15	-2.60136e-09	-2.28168
10869890	chr19:10869890:A:G	4.76592e-95	-2.60136e-09	-0.507255	4.20452e-15	-2.60136e-09	-1.25424
10869923	chr19:10869923:C:T	7.21798e-96	-2.60136e-09	-2.39476	1.25656e-15	-2.60136e-09	-2.46202
10870385	chr19:10870385:G:A	6.66887e-96	-2.60136e-09	-2.47388	1.33747e-15	-2.60136e-09	-2.39962
10871122	chr19:10871122:G:A	7.00896e-96	-2.60136e-09	-2.42414	1.24298e-15	-2.60136e-09	-2.47288
10871135	chr19:10871135:G:T	3.95998e-97	-2.82139	-2.47629	1.15799e-16	-2.71791	-2.12838
10871235	chr19:10871235:G:A	8.113e-96	-2.60136e-09	-2.27786	1.3345e-15	-2.60136e-09	-2.40184
10872468	chr19:10872468:G:C	1.27532e-95	-2.60136e-09	-1.82555	3.93942e-15	-2.60136e-09	-1.31936
10873959	chr19:10873959:G:A	2.00484e-95	-2.60136e-09	-1.37318	1.71678e-15	-2.60136e-09	-2.14994
10874682	chr19:10874682:G:A	8.94857e-96	-2.60136e-09	-2.17984	1.28959e-15	-2.60136e-09	-2.43607
10874686	chr19:10874686:C:T	2.33043e-94	3.19989	-2.12	8.70396e-17	-2.66606	-2.46573
10874813	chr19:10874813:G:A	1.43018e-96	-1.77152	-2.24201	1.693e-16	-2.41993	-2.04655
10874917	chr19:10874917:C:T	2.13239e-95	-2.60136e-09	-1.3115	1.8974e-15	-2.60136e-09	-2.04991
10875016	chr19:10875016:C:G	1.44491e-94	-2.60136e-09	0.601888	1.87821e-14	-2.60136e-09	0.242506
10875342	chr19:10875342:T:A	2.6545e-95	-2.60136e-09	-1.09249	1.57078e-15	-2.60136e-09	-2.23883
10875625	chr19:10875625:C:T	7.38588e-96	-2.60136e-09	-2.37176	1.72377e-15	-2.60136e-09	-2.14588
10875823	chr19:10875823:A:G	4.83951e-94	-2.60136e-09	1.81065	3.31395e-15	-2.60136e-09	-1.49226
10875959	chr19:10875959:C:T	2.21271e-95	-2.60136e-09	-1.27453	1.94725e-15	-2.60136e-09	-2.02398
10875995	chr19:10875995:G:A	1.56525e-93	3.00211	-0.017643	1.19354e-16	-2.61335	-2.20271
10876233	chr19:10876233:C:T	2.0565e-94	3.07324	-2.1184	8.85779e-17	-2.64816	-2.46611
10876337	chr19:10876337:A:G	4.56631e-96	-1.14557	-1.70706	1.73166e-16	-2.32619	-2.11771
10876816	chr19:10876816:G:A	7.58352e-96	-2.60136e-09	-2.34535	1.50197e-15	-2.60136e-09	-2.28362
10877750	chr19:10877750:T:C	8.59453e-96	-2.60136e-09	-2.2202	1.38298e-15	-2.60136e-09	-2.36615
10878178	chr19:10878178:G:C	7.15622e-96	-2.60136e-09	-2.40335	1.23605e-15	-2.60136e-09	-2.47847
10878209	chr19:10878209:A:T	8.52026e-96	-2.60136e-09	-2.22888	1.3749e-15	-2.60136e-09	-2.37201
10879653	chr19:10879653:C:T	5.81227e-97	-2.45401	-2.45994	7.48172e-17	-2.8339	-2.44921
10880062	chr19:10880062:T:G	1.96278e-94	-2.60136e-09	0.908202	2.32493e-14	-2.60136e-09	0.455879
10880215	chr19:10880215:A:G	8.524e-96	-2.60136e-09	-2.22845	1.37523e-15	-2.60136e-09	-2.37177
10881151	chr19:10881151:G:A	3.65416e-94	1.64728	-0.117579	1.28579e-16	-2.39831	-2.3433
10881793	chr19:10881793:C:T	2.76428e-96	-0.941155	-2.4134	1.46528e-16	-2.31142	-2.29951
10882048	chr19:10882048:G:A	6.53731e-95	1.39722	-1.58844	1.3612e-16	-2.3104	-2.37421
10882619	chr19:10882619:G:A	2.66707e-94	1.39062	-0.175798	1.32831e-16	-2.32474	-2.38433
10882752	chr19:10882752:G:T	1.20556e-95	-1.88181	-6.54159e-09	1.55003e-15	-2.25212	-6.54159e-09
10882967	chr19:10882967:A:T	3.59322e-95	-2.60136e-09	-0.789697	1.6003e-15	-2.60136e-09	-2.22021
10883050	chr19:10883050:G:T	1.31621e-95	-2.60136e-09	-1.79399	1.47583e-15	-2.60136e-09	-2.30118
10883497	chr19:10883497:C:T	1.0782e-95	-2.60136e-09	-1.99345	3.1708e-15	-2.60136e-09	-1.53641
10884026	chr19:10884026:TTTTTCG:T	2.67536e-94	-2.60136e-09	1.21792	1.48249e-14	-2.60136e-09	0.00590969
10884352	chr19:10884352:A:C	6.70061e-96	-2.60136e-09	-2.46913	1.35769e-15	-2.60136e-09	-2.38462
10884589	chr19:10884589:G:C	5.29074e-95	-2.60136e-09	-0.402788	4.56414e-15	-2.60136e-09	-1.17217
10884766	chr19:10884766:G:A	6.64187e-96	-2.60136e-09	-2.47794	1.35029e-15	-2.60136e-09	-2.39008
10885715	chr19:10885715:C:T	3.95085e-94	1.65801	-0.0502379	1.30158e-16	-2.40358	-2.32582
10885774	chr19:10885774:C:A	2.98212e-95	-2.60136e-09	-0.976112	2.07031e-15	-2.60136e-09	-1.9627
10885847	chr19:10885847:G:GC	1.27188e-95	-1.18477	-0.643484	7.73505e-17	-2.79528	-2.45453
10887250	chr19:10887250:T:C	6.62591e-96	-2.60136e-09	-2.48034	1.39569e-15	-2.60136e-09	-2.35701
10887305	chr19:10887305:A:G	7.01487e-96	-2.60136e-09	-2.4233	1.24342e-15	-2.60136e-09	-2.47253
10887343	chr19:10887343:C:T	1.37367e-96	-1.96561	-2.08824	2.29045e-16	-2.2718	-1.89243
10888294	chr19:10888294:C:T	2.77568e-95	-2.60136e-09	-1.04785	1.99414e-15	-2.60136e-09	-2.00018
10888398	chr19:10888398:A:G	8.50142e-96	-2.60136e-09	-2.2311	1.37284e-15	-2.60136e-09	-2.37352
10888461	chr19:10888461:G:C	7.9515e-95	1.4496	-1.44499	1.2207e-16	-2.33288	-2.46068
10889025	chr19:10889025:A:C	1.89239e-95	-2.60136e-09	-1.4309	1.23791e-15	-2.60136e-09	-2.47698
10889644	chr19:10889644:C:A	2.59268e-95	-2.60136e-09	-1.11605	1.55548e-15	-2.60136e-09	-2.24861
10889645	chr19:10889645:C:A	2.57584e-95	-2.60136e-09	-1.12257	1.55035e-15	-2.60136e-09	-2.25192
10890183	chr19:10890183:T:C	2.657e-95	-1.09155	-6.54159e-09	1.333e-15	-2.40297	-6.54159e-09
10890318	chr19:10890318:A:G	2.97693e-96	-0.991518	-2.28892	1.67585e-16	-2.36271	-2.11395
10890467	chr19:10890467:C:A	2.86276e-96	-0.953595	-2.36595	1.55572e-16	-2.31774	-2.2333
10890569	chr19:10890569:A:G	6.4474e-95	0.689728	-0.894797	1.07524e-16	-2.56468	-2.35575
10891336	chr19:10891336:G:A	7.38202e-96	-2.37228	-6.54159e-09	9.03046e-15	-0.489794	-6.54159e-09
10891400	chr19:10891400:G:C	6.58693e-96	-2.48624	-6.54159e-09	8.72408e-16	-2.82689	-6.54159e-09
10891473	chr19:10891473:G:A	9.38589e-96	-2.13212	-6.54159e-09	8.60418e-16	-2.84073	-6.54159e-09
10891551	chr19:10891551:A:G	8.51986e-96	-2.60136e-09	-2.22893	1.37506e-15	-2.60136e-09	-2.3719
10891589	chr19:10891589:C:A	6.70366e-95	1.29032	-1.45641	1.291e-16	-2.27824	-2.45932
10892685	chr19:10892685:C:T	3.94577e-95	-2.60136e-09	-0.696102	1.27884e-15	-2.60136e-09	-2.44444
10892882	chr19:10892882:G:A	2.90316e-96	-0.939572	-2.36596	1.56733e-16	-2.31062	-2.23299
10893156	chr19:10893156:GC:G	2.88191e-96	-0.944654	-2.36822	1.5569e-16	-2.31422	-2.23606
10893554	chr19:10893554:G:A	1.93384e-94	1.29468	-0.401328	1.36621e-16	-2.29915	-2.38179
10894157	chr19:10894157:C:T	3.17675e-95	-1.72074	0.807857	5.67841e-16	-2.63847	-0.617839
10894202	chr19:10894202:G:A	7.21135e-96	-2.60136e-09	-2.39567	1.25605e-15	-2.60136e-09	-2.46242
10894530	chr19:10894530:C:T	5.23645e-96	-2.71569	-6.54159e-09	9.48991e-16	-2.74275	-6.54159e-09
10895219	chr19:10895219:C:T	3.83975e-95	-2.60136e-09	-0.723339	2.04194e-15	-2.60136e-09	-1.97649
10895483	chr19:10895483:C:T	3.15951e-96	-0.854956	-2.36596	1.64232e-16	-2.26388	-2.23299
10896506	chr19:10896506:T:C	6.83607e-96	-2.60136e-09	-2.44912	1.63785e-15	-2.60136e-09	-2.19701
10897881	chr19:10897881:G:A	1.39888e-95	-2.60136e-09	-1.73308	1.49228e-15	-2.60136e-09	-2.29009
10897902	chr19:10897902:G:A	3.04237e-96	-0.892786	-2.36591	1.60491e-16	-2.28699	-2.23292
10897963	chr19:10897963:C:T	2.26049e-95	-2.60136e-09	-1.25317	1.4814e-15	-2.60136e-09	-2.29741
10898049	chr19:10898049:A:G	4.95625e-95	-2.60136e-09	-0.468098	4.28577e-15	-2.60136e-09	-1.2351
10898061	chr19:10898061:T:G	2.14704e-94	1.80113	-0.803207	1.13102e-16	-2.398	-2.47186
10898589	chr19:10898589:G:C	4.60124e-97	-2.66807	-2.47953	1.068e-16	-2.83791	-2.08928
10899161	chr19:10899161:G:C	1.43914e-95	-2.60136e-09	-1.7047	1.39842e-15	-2.60136e-09	-2.35505
10899228	chr19:10899228:G:A	2.47166e-95	-2.60136e-09	-1.16386	1.52834e-15	-2.60136e-09	-2.26621
10899278	chr19:10899278:C:T	1.27663e-94	2.79514	-2.31708	9.33153e-17	-2.5885	-2.47367
10899298	chr19:10899298:C:A	9.57954e-96	-2.1117	-6.54159e-09	2.26179e-15	-1.87424	-6.54159e-09
10899541	chr19:10899541:C:T	1.08373e-95	-2.60136e-09	-1.98834	2.21037e-15	-2.60136e-09	-1.89724
10899743	chr19:10899743:C:T	8.07316e-96	-2.60136e-09	-2.28279	1.3294e-15	-2.60136e-09	-2.40567
10900205	chr19:10900205:G:A	3.0524e-95	-0.952817	-6.54159e-09	4.43604e-15	-1.20063	-6.54159e-09
10900596	chr19:10900596:T:C	2.90132e-95	-2.60136e-09	-1.00358	2.04651e-15	-2.60136e-09	-1.97426
10901004	chr19:10901004:C:T	5.6999e-95	-2.60136e-09	-0.328297	1.35455e-15	-2.60136e-09	-2.38693
10903579	chr19:10903579:T:A	1.82923e-93	3.14032	-6.54159e-09	1.04117e-15	-2.65005	-6.54159e-09
10904475	chr19:10904475:C:A	8.05668e-96	-2.60136e-09	-2.28483	1.32913e-15	-2.60136e-09	-2.40587
10904891	chr19:10904891:G:A	6.69981e-96	-2.60136e-09	-2.46925	1.31463e-15	-2.60136e-09	-2.41685
10905400	chr19:10905400:C:T	1.58792e-94	1.66373	-0.967461	1.11418e-16	-2.64268	-2.24219
10906412	chr19:10906412:C:T	8.05668e-96	-2.60136e-09	-2.28483	1.32913e-15	-2.60136e-09	-2.40587
10907727	chr19:10907727:G:A	4.21388e-95	0.467646	-1.09801	1.06856e-16	-2.50292	-2.42375
10907945	chr19:10907945:C:T	2.33555e-94	-2.60136e-09	1.08209	3.29599e-14	-2.60136e-09	0.804896
10908200	chr19:10908200:C:T	4.6834e-96	-2.82731	-6.54159e-09	1.04287e-15	-2.64842	-6.54159e-09
10908867	chr19:10908867:G:A	4.12177e-95	-2.60136e-09	-0.652464	1.2953e-15	-2.60136e-09	-2.43165
10909318	chr19:10909318:T:C	1.46002e-96	-1.68588	-2.30701	1.1665e-16	-2.44072	-2.39826
10909405	chr19:10909405:T:C	4.48318e-95	1.71536	-2.28377	2.22729e-16	-2.41618	-1.77601
10910357	chr19:10910357:T:C	1.58964e-95	-2.60136e-09	-1.60524	1.59362e-15	-2.60136e-09	-2.22439
10910588	chr19:10910588:A:G	5.97016e-94	-2.60136e-09	2.02061	1.08292e-13	-2.60136e-09	1.99443
10910711	chr19:10910711:G:A	7.96855e-96	-2.60136e-09	-2.29583	1.31367e-15	-2.60136e-09	-2.41757
10911012	chr19:10911012:G:A	2.60236e-95	-2.60136e-09	-1.11233	2.20015e-15	-2.60136e-09	-1.90187
10911483	chr19:10911483:T:C	1.11399e-94	1.11114	-0.769356	1.40985e-16	-2.2384	-2.4111
10912004	chr19:10912004:C:T	1.64428e-95	-2.60136e-09	-1.57144	1.53973e-15	-2.60136e-09	-2.25879
10912059	chr19:10912059:C:T	1.28341e-92	-2.60136e-09	5.08853	3.73589e-14	-2.60136e-09	0.930174
10912355	chr19:10912355:C:T	2.17414e-95	-2.60136e-09	-1.29211	1.46865e-15	-2.60136e-09	-2.30606
10912718	chr19:10912718:C:T	7.3167e-97	-2.82973	-1.85403	1.35308e-16	-2.72628	-1.96432
10912758	chr19:10912758:C:T	2.63621e-95	-0.462212	-0.637193	4.81183e-16	-1.65661	-1.7653
10913523	chr19:10913523:G:A	8.04314e-96	-2.60136e-09	-2.28651	1.32734e-15	-2.60136e-09	-2.40722
10913885	chr19:10913885:G:A	9.58383e-96	-2.60136e-09	-2.11125	1.24851e-15	-2.60136e-09	-2.46845
10914075	chr19:10914075:A:G	6.64187e-96	-2.60136e-09	-2.47794	1.35029e-15	-2.60136e-09	-2.39008
10914664	chr19:10914664:T:G	1.98122e-95	-1.38503	-6.54159e-09	1.12729e-15	-2.57058	-6.54159e-09
10914824	chr19:10914824:G:C	4.66578e-96	-2.83108	-6.54159e-09	1.18726e-15	-2.51875	-6.54159e-09
10914890	chr19:10914890:G:C	1.06589e-95	-2.60136e-09	-2.00493	2.05762e-15	-2.60136e-09	-1.96885
10915380	chr19:10915380:C:G	3.04143e-95	-2.60136e-09	-0.956419	1.2368e-15	-2.60136e-09	-2.47787
10915748	chr19:10915748:C:T	2.88738e-95	-2.60136e-09	-1.0084	2.95198e-15	-2.60136e-09	-1.60792
10916288	chr19:10916288:C:T	1.02713e-95	-2.60136e-09	-2.04198	1.35062e-15	-2.60136e-09	-2.38983
10916626	chr19:10916626:G:A	7.00293e-96	-2.60136e-09	-2.425	1.24251e-15	-2.60136e-09	-2.47326
10916837	chr19:10916837:C:T	4.59839e-97	-2.72063	-2.42758	1.11179e-16	-2.82743	-2.05958
10916950	chr19:10916950:C:A	2.46021e-95	1.04857	-2.21706	8.54889e-17	-2.68175	-2.46802
10917345	chr19:10917345:C:T	1.41681e-95	-1.72034	-6.54159e-09	1.03733e-15	-2.65375	-6.54159e-09
10917363	chr19:10917363:G:C	1.67204e-96	-1.44823	-2.40906	1.0946e-16	-2.57951	-2.32308
10917595	chr19:10917595:G:C	1.25441e-96	-1.73511	-2.40956	1.00685e-16	-2.65692	-2.32924
10917963	chr19:10917963:C:T	5.14604e-96	-2.7331	-6.54159e-09	4.39973e-15	-1.20885	-6.54159e-09
10918540	chr19:10918540:G:A	1.39114e-96	-2.01314	-2.02806	9.26598e-17	-2.82603	-2.24319
10918551	chr19:10918551:T:C	6.53489e-94	2.11099	-6.54159e-09	1.1269e-14	-0.268345	-6.54159e-09
10918638	chr19:10918638:T:C	6.68365e-95	2.00597	-2.17505	1.13006e-16	-2.40048	-2.47023
10918733	chr19:10918733:C:T	2.06295e-95	-2.60136e-09	-1.34461	1.68226e-15	-2.60136e-09	-2.17026
10918993	chr19:10918993:T:C	6.44819e-95	1.98678	-2.19172	1.13322e-16	-2.39492	-2.473
10919060	chr19:10919060:G:A	1.05872e-94	0.894934	-0.604034	1.49932e-16	-2.12929	-2.45868
10919988	chr19:10919988:A:G	1.83273e-95	-1.55103	0.0880894	4.24319e-16	-2.54425	-1.00341
10920258	chr19:10920258:T:C	2.96606e-95	-2.60136e-09	-0.981513	1.23739e-15	-2.60136e-09	-2.47739
10920788	chr19:10920788:C:G	2.70613e-94	-0.365794	1.59515	1.60871e-16	-2.31124	-2.2063
10920906	chr19:10920906:G:A	7.44426e-96	-2.60136e-09	-2.36389	1.43523e-15	-2.60136e-09	-2.32907
10921036	chr19:10921036:C:T	4.64175e-96	-2.83624	-6.54159e-09	1.06896e-15	-2.62371	-6.54159e-09
10921171	chr19:10921171:G:A	1.6296e-95	-2.60136e-09	-1.58041	1.5041e-15	-2.60136e-09	-2.2822
10922852	chr19:10922852:G:A	1.41605e-95	-2.60136e-09	-1.72087	4.56325e-15	-2.60136e-09	-1.17236
10923363	chr19:10923363:T:A	4.20955e-83	29.2579	-2.25824	6.59057e-16	-2.72603	-0.38131
10923906	chr19:10923906:C:T	1.54899e-95	-1.63114	-6.54159e-09	4.27445e-15	-1.23774	-6.54159e-09
10924137	chr19:10924137:C:A	7.3319e-95	-2.60136e-09	-0.0765112	6.05804e-15	-2.60136e-09	-0.88901
10924161	chr19:10924161:A:G	2.11631e-95	-2.60136e-09	-1.31907	2.87013e-15	-2.60136e-09	-1.63604
10924491	chr19:10924491:G:A	6.7827e-96	-2.60136e-09	-2.45696	1.6286e-15	-2.60136e-09	-2.20268
10924570	chr19:10924570:A:G	2.13659e-94	-2.60136e-09	0.99305	5.78872e-15	-2.60136e-09	-0.934486
10924699	chr19:10924699:T:C	2.31794e-95	-2.60136e-09	-1.22807	1.33943e-15	-2.60136e-09	-2.39815
10924928	chr19:10924928:A:G	2.06572e-95	0.910728	-2.254	1.03423e-16	-2.66609	-2.29323
10926201	chr19:10926201:G:A	2.15867e-95	-2.60136e-09	-1.29925	2.1363e-15	-2.60136e-09	-1.93132
10926478	chr19:10926478:G:A	1.00529e-95	-2.60136e-09	-2.06347	2.8587e-15	-2.60136e-09	-1.64003
10926705	chr19:10926705:T:G	1.31721e-95	-2.60136e-09	-1.79323	1.4683e-15	-2.60136e-09	-2.30629
10928608	chr19:10928608:G:A	4.76922e-96	-2.80915	-6.54159e-09	1.89988e-15	-2.04861	-6.54159e-09
10929048	chr19:10929048:C:G	4.81911e-96	-2.79874	-6.54159e-09	1.4659e-15	-2.30793	-6.54159e-09
10930279	chr19:10930279:T:G	1.1065e-92	4.94021	-6.54159e-09	9.04373e-16	-2.79091	-6.54159e-09
10930473	chr19:10930473:C:T	2.30666e-95	-2.60136e-09	-1.23294	2.24519e-15	-2.60136e-09	-1.8816
10930842	chr19:10930842:A:G	2.63374e-95	-2.60136e-09	-1.10034	1.30368e-15	-2.60136e-09	-2.42521
10930862	chr19:10930862:T:G	7.60892e-94	2.67285	-0.409693	1.05057e-16	-2.5783	-2.36535
10930934	chr19:10930934:C:T	2.38692e-95	-2.60136e-09	-1.19874	2.28026e-15	-2.60136e-09	-1.86611
10931060	chr19:10931060:C:T	7.55275e-95	1.72896	-1.77579	1.22299e-16	-2.44215	-2.34953
10931290	chr19:10931290:G:A	1.14208e-95	-2.60136e-09	-1.93589	2.13913e-15	-2.60136e-09	-1.93
10931523	chr19:10931523:C:T	8.15821e-96	-2.27231	-6.54159e-09	8.8151e-16	-2.81652	-6.54159e-09
10932067	chr19:10932067:G:A	7.1095e-95	1.68367	-1.79098	1.24391e-16	-2.43025	-2.34447
10932482	chr19:10932482:T:C	1.03582e-95	-2.2981	0.264548	3.05499e-16	-2.83995	-1.03625
10932569	chr19:10932569:G:A	7.89933e-96	-2.30455	-6.54159e-09	8.76854e-16	-2.82181	-6.54159e-09
10932854	chr19:10932854:C:T	1.29612e-95	-1.80937	-6.54159e-09	1.17764e-15	-2.52688	-6.54159e-09
10932997	chr19:10932997:T:A	4.87383e-96	-2.78745	-6.54159e-09	1.47157e-15	-2.30407	-6.54159e-09
10933428	chr19:10933428:A:C	3.86194e-96	-1.7316	-1.28856	4.43508e-16	-2.80296	-0.700475
10933508	chr19:10933508:T:C	1.05925e-95	-2.60136e-09	-2.01118	2.18686e-15	-2.60136e-09	-1.90793
10933663	chr19:10933663:A:G	4.66277e-95	-2.60136e-09	-0.529137	1.29512e-15	-2.60136e-09	-2.43179
10933851	chr19:10933851:C:T	2.80544e-95	-2.60136e-09	-1.03719	2.54958e-15	-2.60136e-09	-1.75447
10933895	chr19:10933895:C:T	6.48872e-95	1.89605	-2.09473	1.55309e-16	-2.48665	-2.06609
10934288	chr19:10934288:T:C	1.02026e-94	1.6246	-1.3707	1.17273e-16	-2.40388	-2.42977
10934347	chr19:10934347:G:A	5.14751e-95	-2.60136e-09	-0.430233	1.31677e-15	-2.60136e-09	-2.41521
10934386	chr19:10934386:A:G	3.98516e-96	-1.23431	-1.75445	2.67662e-16	-2.73652	-1.27191
10934846	chr19:10934846:G:A	5.14569e-95	-2.60136e-09	-0.430588	1.31601e-15	-2.60136e-09	-2.41579
10934855	chr19:10934855:T:C	3.96692e-96	-1.2114	-1.78194	2.24977e-16	-2.72771	-1.45444
10934965	chr19:10934965:C:T	2.56567e-95	-2.60136e-09	-1.12653	2.46502e-15	-2.60136e-09	-1.7882
10935053	chr19:10935053:A:G	7.583e-96	-2.34542	-6.54159e-09	8.70585e-16	-2.82899	-6.54159e-09
10935948	chr19:10935948:T:C	3.50375e-95	1.64463	-2.45954	1.63873e-16	-2.34865	-2.1504
10935995	chr19:10935995:A:G	2.69949e-95	1.14012	-2.21581	9.94711e-17	-2.70434	-2.29395
10936111	chr19:10936111:C:A	2.33016e-95	-2.60136e-09	-1.22281	2.26225e-15	-2.60136e-09	-1.87403
10936537	chr19:10936537:C:T	4.326e-95	-2.60136e-09	-0.604102	5.22969e-15	-2.60136e-09	-1.03604
10936563	chr19:10936563:G:A	9.11127e-95	1.68138	-1.54062	1.19445e-16	-2.42485	-2.39045
10936724	chr19:10936724:A:G	1.17944e-94	1.81502	-1.41613	1.10984e-16	-2.4668	-2.42197
10936944	chr19:10936944:C:T	6.63049e-96	-2.60136e-09	-2.47965	1.34319e-15	-2.60136e-09	-2.39535
10937992	chr19:10937992:A:G	6.79254e-96	-2.60136e-09	-2.45551	1.23394e-15	-2.60136e-09	-2.48019
10940659	chr19:10940659:G:T	6.14102e-95	-2.60136e-09	-0.253756	3.74579e-15	-2.60136e-09	-1.36976
10940853	chr19:10940853:A:G	4.37607e-95	-2.60136e-09	-0.592594	1.28157e-15	-2.60136e-09	-2.44231
10940932	chr19:10940932:C:T	1.84215e-95	-2.60136e-09	-1.45781	1.77026e-15	-2.60136e-09	-2.11927
10941264	chr19:10941264:A:C	6.81782e-96	-2.60136e-09	-2.45179	1.3745e-15	-2.60136e-09	-2.3723
10941377	chr19:10941377:C:T	8.4538e-95	2.12857	-2.0627	3.47172e-16	-2.5474	-1.20093
10941535	chr19:10941535:C:T	5.79683e-95	-2.60136e-09	-0.311435	1.97361e-15	-2.60136e-09	-2.01053
10942149	chr19:10942149:T:G	8.13745e-93	-2.60136e-09	4.6329	2.67464e-13	-2.60136e-09	2.89859
10942184	chr19:10942184:G:C	1.45073e-95	-2.60136e-09	-1.69668	4.29077e-15	-2.60136e-09	-1.23393
10942309	chr19:10942309:G:A	6.25509e-95	1.72771	-1.96306	4.7391e-16	-2.45164	-0.985489
10942695	chr19:10942695:T:C	6.42496e-93	-2.60136e-09	4.39661	3.03642e-14	-2.60136e-09	0.722867
10942699	chr19:10942699:C:T	6.62276e-95	1.69675	-1.87499	5.39302e-16	-2.4432	-0.864672
10943197	chr19:10943197:C:G	1.05402e-94	2.62112	-2.33466	2.15048e-16	-2.59961	-1.62768
10943750	chr19:10943750:G:A	1.84528e-94	2.34367	-1.4972	1.18007e-15	-2.41965	-0.105175
10944428	chr19:10944428:A:G	5.8956e-94	2.00805	-6.54159e-09	8.57116e-15	-0.541994	-6.54159e-09
10944499	chr19:10944499:C:CTGTGAT	1.01662e-95	-2.60136e-09	-2.05226	1.56047e-15	-2.60136e-09	-2.24541
10944859	chr19:10944859:C:T	7.54713e-96	-2.60136e-09	-2.35016	1.27571e-15	-2.60136e-09	-2.4469
10945083	chr19:10945083:T:G	7.29732e-96	-2.60136e-09	-2.38382	1.23794e-15	-2.60136e-09	-2.47695
10945084	chr19:10945084:T:C	7.26808e-96	-2.60136e-09	-2.38784	1.23894e-15	-2.60136e-09	-2.47614
10945259	chr19:10945259:A:G	1.30791e-94	-0.880489	1.38276	2.80878e-16	-2.83617	-1.12406
10945417	chr19:10945417:C:A	8.37643e-96	-2.24591	-6.54159e-09	9.03615e-16	-2.79175	-6.54159e-09
10946273	chr19:10946273:A:G	7.00066e-96	-2.60136e-09	-2.42533	1.25657e-15	-2.60136e-09	-2.46201
10946302	chr19:10946302:G:A	7.26564e-96	-2.60136e-09	-2.38818	1.23907e-15	-2.60136e-09	-2.47603
10946630	chr19:10946630:A:C	8.47285e-96	-2.23446	-6.54159e-09	9.29443e-15	-0.460982	-6.54159e-09
10947480	chr19:10947480:C:T	1.15464e-95	-2.60136e-09	-1.92496	1.32348e-15	-2.60136e-09	-2.41013
10947586	chr19:10947586:A:G	1.78607e-94	2.58304	-1.76918	8.16972e-17	-2.74268	-2.45246
10947802	chr19:10947802:G:A	1.66118e-95	-2.78906	1.22784	8.16539e-16	-1.5457	-1.34738
10948204	chr19:10948204:A:G	1.21368e-95	-1.87509	-6.54159e-09	2.62395e-14	0.576869	-6.54159e-09
10948226	chr19:10948226:C:T	6.48901e-97	-2.43964	-2.36417	7.5163e-17	-2.81227	-2.46623
10948504	chr19:10948504:C:T	5.53021e-93	6.07064	-1.82399	7.43679e-16	-1.78318	-1.20336
10948713	chr19:10948713:A:G	2.44449e-95	0.928506	-2.10342	1.05795e-16	-2.67389	-2.26276
10949811	chr19:10949811:C:T	3.7898e-96	-2.06253	-0.976493	6.09648e-16	-2.84053	-0.344738
10950124	chr19:10950124:G:T	4.61212e-96	-2.84264	-6.54159e-09	1.02687e-15	-2.66388	-6.54159e-09
10951127	chr19:10951127:C:T	9.23845e-96	-2.14796	-6.54159e-09	9.29547e-16	-2.76345	-6.54159e-09
10951236	chr19:10951236:C:T	2.81238e-95	-2.60136e-09	-1.03472	1.39047e-15	-2.60136e-09	-2.36076
10951240	chr19:10951240:A:G	9.21759e-96	-2.15022	-6.54159e-09	9.28767e-16	-2.76429	-6.54159e-09
10951463	chr19:10951463:G:A	8.75364e-96	-2.1004	-0.101458	2.3199e-15	-2.84216	0.993288
10951940	chr19:10951940:G:A	3.10966e-95	-2.60136e-09	-0.934232	1.65481e-15	-2.60136e-09	-2.18671
10951972	chr19:10951972:G:A	1.12438e-95	-2.60136e-09	-1.95152	1.35305e-15	-2.60136e-09	-2.38803
10952077	chr19:10952077:G:A	1.01724e-95	-2.05165	-6.54159e-09	3.46862e-14	0.855946	-6.54159e-09
10952370	chr19:10952370:G:A	1.27343e-95	-1.26029	-0.566737	1.81193e-15	-2.53042	0.434416
10952989	chr19:10952989:G:A	5.63464e-92	6.56794	-6.54159e-09	9.64057e-16	-2.727	-6.54159e-09
10954507	chr19:10954507:C:T	1.00536e-95	-2.39831	0.334914	1.62816e-15	-2.71733	0.514384
10954519	chr19:10954519:C:A	7.28351e-96	-2.60136e-09	-2.38572	1.23834e-15	-2.60136e-09	-2.47662
10954733	chr19:10954733:A:C	6.62108e-95	-0.496889	0.318402	2.24419e-16	-2.78237	-1.40227
10954978	chr19:10954978:C:T	1.3124e-94	2.06869	-1.563	8.07004e-17	-2.73316	-2.47425
10955011	chr19:10955011:A:G	9.50553e-95	-1.37717	1.5603	3.21857e-16	-2.81687	-1.00717
10955270	chr19:10955270:C:T	2.29817e-96	-2.49608	-1.04314	6.41071e-16	-2.84072	-0.294289
10955908	chr19:10955908:G:A	3.85394e-95	-2.60136e-09	-0.719649	2.52819e-15	-2.60136e-09	-1.76289
10956021	chr19:10956021:A:C	4.02855e-97	-2.82274	-2.45777	9.08924e-17	-2.70998	-2.37849
10956028	chr19:10956028:A:C	1.30268e-95	-2.60136e-09	-1.80432	1.35675e-15	-2.60136e-09	-2.38531
10956583	chr19:10956583:T:C	6.89947e-94	2.90249	-0.73721	7.49161e-17	-2.81634	-2.46544
10956619	chr19:10956619:C:T	9.06295e-95	1.53108	-1.39563	9.05409e-17	-2.61197	-2.48038
10957159	chr19:10957159:A:G	2.3171e-94	-0.208649	1.2828	1.51504e-16	-2.81315	-1.76439
10957254	chr19:10957254:G:A	9.30767e-96	-2.14049	-6.54159e-09	9.31573e-16	-2.76128	-6.54159e-09
10957271	chr19:10957271:G:T	6.62566e-96	-2.60136e-09	-2.48038	1.306e-15	-2.60136e-09	-2.42343
10957429	chr19:10957429:T:C	6.81159e-95	-0.436644	0.286524	2.21506e-16	-2.79181	-1.40589
10957495	chr19:10957495:C:T	1.25539e-94	2.04467	-1.58338	8.11598e-17	-2.72823	-2.4735
10957624	chr19:10957624:G:A	7.45707e-96	-2.60136e-09	-2.36217	1.26249e-15	-2.60136e-09	-2.45731
10957747	chr19:10957747:C:T	1.01585e-95	-2.05302	-6.54159e-09	9.6936e-16	-2.72152	-6.54159e-09
10957967	chr19:10957967:C:T	1.04513e-95	-2.02461	-6.54159e-09	9.80215e-16	-2.71038	-6.54159e-09
10957972	chr19:10957972:C:A	6.15389e-95	-0.292119	0.0404567	2.04614e-16	-2.80577	-1.47126
10958393	chr19:10958393:C:T	8.47408e-95	1.07106	-1.0028	2.35896e-15	-1.18159	-0.650591
10958588	chr19:10958588:C:A	1.66116e-94	0.270306	0.471051	2.27068e-16	-2.79961	-1.37329
10959232	chr19:10959232:T:A	3.55584e-94	0.911437	0.590994	2.49951e-16	-2.83725	-1.23964
10959508	chr19:10959508:G:A	3.59878e-95	-2.78651	1.99836	8.2217e-15	-2.76701	2.18339
10959616	chr19:10959616:C:T	3.59552e-95	-2.76194	1.97289	7.6597e-15	-2.78951	2.13509
10959957	chr19:10959957:C:T	3.50211e-94	1.20801	0.279193	2.07543e-16	-2.82149	-1.44133
10960196	chr19:10960196:G:T	3.07699e-94	1.10671	0.251086	1.99874e-16	-2.82793	-1.47253
10960550	chr19:10960550:G:T	1.42629e-95	-2.60136e-09	-1.71367	1.43032e-15	-2.60136e-09	-2.3325
10960588	chr19:10960588:C:T	5.73581e-95	0.189388	-0.511405	2.54505e-15	-2.12797	0.37173
10960793	chr19:10960793:G:A	2.80143e-95	-1.03862	-6.54159e-09	4.65616e-15	-1.15221	-6.54159e-09
10961505	chr19:10961505:C:T	6.6688e-96	-2.60136e-09	-2.47389	1.35976e-15	-2.60136e-09	-2.38309
10961516	chr19:10961516:C:T	2.00461e-94	2.80953	-1.88024	8.52552e-17	-2.74127	-2.41123
10961674	chr19:10961674:G:A	7.20509e-96	-2.60136e-09	-2.39654	1.24198e-15	-2.60136e-09	-2.47369
10961802	chr19:10961802:T:C	3.41965e-96	-2.79157	-0.350225	2.26825e-15	-2.53135	0.65996
10961934	chr19:10961934:G:A	3.09158e-94	1.16706	0.195459	1.84149e-16	-2.82933	-1.55308
10962541	chr19:10962541:G:A	9.65347e-95	-2.60136e-09	0.198572	2.43811e-15	-2.60136e-09	-1.79917
10962629	chr19:10962629:G:A	2.573e-95	-2.60136e-09	-1.12367	2.30869e-15	-2.60136e-09	-1.85372
10962804	chr19:10962804:AAGTGCT:A	2.46676e-96	-0.99424	-2.47418	8.56244e-16	-0.387755	-2.45784
10963245	chr19:10963245:C:T	8.16435e-96	-2.27155	-6.54159e-09	9.74925e-16	-2.71579	-6.54159e-09
10963389	chr19:10963389:AAAG:A	3.59449e-94	2.9826	-1.46935	2.54113e-15	0.0389206	-1.79671
10963396	chr19:10963396:A:G	7.67243e-95	1.45158	-1.4827	8.80342e-16	-0.97654	-1.8413
10964051	chr19:10964051:A:C	9.58884e-96	-2.60136e-09	-2.11073	1.50288e-15	-2.60136e-09	-2.28301
10964106	chr19:10964106:T:C	2.03913e-95	-2.60136e-09	-1.35622	1.99997e-15	-2.60136e-09	-1.99726
10964632	chr19:10964632:T:C	7.08683e-96	-2.60136e-09	-2.41309	1.24943e-15	-2.60136e-09	-2.46771
10964884	chr19:10964884:G:A	8.93388e-96	-2.60136e-09	-2.18148	1.33562e-15	-2.60136e-09	-2.401
10965073	chr19:10965073:C:T	8.1869e-94	0.62273	1.71364	1.06435e-14	-1.56052	1.23508
10965306	chr19:10965306:GC:G	1.01565e-95	-2.60136e-09	-2.05321	1.2483e-15	-2.60136e-09	-2.46862
10965388	chr19:10965388:A:G	2.04389e-95	-2.60136e-09	-1.35389	2.0034e-15	-2.60136e-09	-1.99555
10965516	chr19:10965516:A:G	1.05771e-93	0.788998	1.80353	1.29124e-14	-1.44942	1.31721
10965596	chr19:10965596:C:T	9.58884e-96	-2.60136e-09	-2.11073	1.50288e-15	-2.60136e-09	-2.28301
10966557	chr19:10966557:C:T	8.27403e-95	-2.60136e-09	0.0443752	2.98301e-15	-2.60136e-09	-1.59747
10966652	chr19:10966652:G:A	2.01834e-95	-2.60136e-09	-1.36647	1.98728e-15	-2.60136e-09	-2.00363
10966670	chr19:10966670:G:A	1.07738e-94	2.55945	-2.25108	1.07258e-16	-2.71482	-2.2081
10966986	chr19:10966986:G:A	2.98973e-96	-0.90992	-2.36623	1.09856e-15	-0.296627	-2.29977
10968052	chr19:10968052:C:T	5.17165e-97	-2.64406	-2.38667	1.41349e-16	-2.19299	-2.45393
10968379	chr19:10968379:A:G	2.71641e-95	-1.06944	-6.54159e-09	1.4366e-15	-2.32812	-6.54159e-09
10968456	chr19:10968456:G:A	7.476e-96	-2.60136e-09	-2.35963	2.02495e-15	-2.60136e-09	-1.98485
10968785	chr19:10968785:C:T	3.70346e-92	-2.60136e-09	6.14828	9.14234e-14	-2.60136e-09	1.8251
10968795	chr19:10968795:C:T	2.04389e-95	-2.60136e-09	-1.35389	2.0034e-15	-2.60136e-09	-1.99555
10968896	chr19:10968896:G:T	2.8795e-90	-2.60136e-09	10.5018	8.65464e-12	-2.60136e-09	6.37545
10969054	chr19:10969054:C:T	7.08011e-96	-2.60136e-09	-2.41404	1.24982e-15	-2.60136e-09	-2.46739
10970245	chr19:10970245:C:T	9.27692e-94	3.87014	-1.40877	7.33254e-17	-2.83998	-2.46326
10970338	chr19:10970338:A:G	7.20509e-96	-2.60136e-09	-2.39654	1.24198e-15	-2.60136e-09	-2.47369
10970407	chr19:10970407:G:A	4.82004e-93	-2.60136e-09	4.10921	1.51004e-14	-2.60136e-09	0.0243242
10970925	chr19:10970925:A:T	8.32802e-94	2.35346	-6.54159e-09	1.01715e-14	-0.370807	-6.54159e-09
10971076	chr19:10971076:A:G	2.32513e-94	-2.60136e-09	1.07761	1.67366e-15	-2.60136e-09	-2.17539
10971333	chr19:10971333:A:G	1.44375e-94	2.95388	-2.3528	1.40597e-16	-2.75145	-1.90081
10971400	chr19:10971400:T:C	6.90557e-97	-2.74755	-1.99404	1.163e-16	-2.81924	-2.02274
10971748	chr19:10971748:G:A	9.39147e-97	-1.97323	-2.46089	1.81623e-16	-1.97077	-2.42544
10972266	chr19:10972266:T:C	9.60339e-97	-1.97241	-2.43939	1.76916e-16	-1.95518	-2.4673
10972534	chr19:10972534:G:T	3.00575e-93	3.67566	-0.0387115	7.6928e-17	-2.80784	-2.44744
10972595	chr19:10972595:G:C	1.08075e-95	-2.60136e-09	-1.99109	1.31247e-15	-2.60136e-09	-2.41849
10972865	chr19:10972865:C:T	4.67021e-95	-2.0065	1.47895	3.22368e-15	-0.246454	-1.27342
10973009	chr19:10973009:C:T	4.74202e-96	-2.81487	-6.54159e-09	8.9315e-16	-2.8034	-6.54159e-09
10973821	chr19:10973821:T:C	9.18813e-97	-2.00878	-2.44723	1.6908e-16	-1.99636	-2.47142
10974228	chr19:10974228:A:G	7.85202e-96	-2.60136e-09	-2.31056	1.24051e-15	-2.60136e-09	-2.47488
10974318	chr19:10974318:A:G	1.90406e-94	3.23479	-2.35696	1.64362e-16	-2.77795	-1.71813
10974914	chr19:10974914:C:T	3.13148e-94	3.53366	-2.15832	8.67364e-17	-2.84231	-2.29297
10975079	chr19:10975079:G:A	6.82656e-96	-2.60136e-09	-2.45051	1.28351e-15	-2.60136e-09	-2.4408
10975499	chr19:10975499:T:C	2.05066e-95	-2.60136e-09	-1.35059	2.00556e-15	-2.60136e-09	-1.99447
10975973	chr19:10975973:C:G	2.04148e-95	-2.60136e-09	-1.35507	2.00162e-15	-2.60136e-09	-1.99644
10975978	chr19:10975978:C:T	3.37966e-95	-2.60136e-09	-0.850972	2.78318e-15	-2.60136e-09	-1.6668
10976070	chr19:10976070:T:C	1.28324e-94	0.823744	-0.340518	1.21198e-15	-1.41263	-1.08551
10976556	chr19:10976556:G:A	2.03837e-95	-2.60136e-09	-1.3566	2.00031e-15	-2.60136e-09	-1.99709
10976577	chr19:10976577:G:A	3.3118e-94	-2.60136e-09	1.43133	1.34717e-15	-2.60136e-09	-2.39239
10976630	chr19:10976630:G:A	9.52159e-97	-2.00623	-2.41413	1.7439e-16	-1.99153	-2.44532
10976707	chr19:10976707:T:C	1.85654e-95	-1.45003	-6.54159e-09	4.66842e-15	-1.14958	-6.54159e-09
10976770	chr19:10976770:T:G	1.85935e-94	-0.681847	1.53591	1.84671e-16	-2.83756	-1.54201
10976794	chr19:10976794:T:C	2.04613e-95	-2.60136e-09	-1.35279	1.99811e-15	-2.60136e-09	-1.9982
10976852	chr19:10976852:T:C	6.71956e-97	-2.74868	-2.02021	1.12011e-16	-2.81935	-2.06021
10976971	chr19:10976971:C:T	9.2239e-95	1.86261	-1.70955	7.94772e-16	-0.758558	-2.16154
10977123	chr19:10977123:C:A	1.07101e-95	0.020575	-2.02072	2.56634e-16	-1.9373	-2.1132
10977214	chr19:10977214:G:A	1.01565e-95	-2.60136e-09	-2.05321	1.2483e-15	-2.60136e-09	-2.46862
10977303	chr19:10977303:C:T	2.04865e-95	-2.60136e-09	-1.35157	2.00661e-15	-2.60136e-09	-1.99395
10977354	chr19:10977354:T:A	2.06021e-95	-2.60136e-09	-1.34594	2.01352e-15	-2.60136e-09	-1.99051
10977362	chr19:10977362:T:C	3.53533e-95	-2.60136e-09	-0.805939	2.86544e-15	-2.60136e-09	-1.63768
10977528	chr19:10977528:C:T	4.72303e-96	-2.81888	-6.54159e-09	5.86871e-15	-0.920763	-6.54159e-09
10977543	chr19:10977543:T:C	3.64722e-94	-0.435485	1.96329	1.50305e-16	-2.82404	-1.76145
10977631	chr19:10977631:C:A	9.61513e-97	-1.98124	-2.42934	1.86701e-16	-1.90779	-2.46085
10977721	chr19:10977721:G:A	2.04389e-95	-2.60136e-09	-1.35389	2.0034e-15	-2.60136e-09	-1.99555
10977797	chr19:10977797:C:T	5.87213e-92	-2.60136e-09	6.60923	1.63597e-13	-2.60136e-09	2.40701
10978048	chr19:10978048:C:T	4.69067e-96	-2.82576	-6.54159e-09	1.04623e-15	-2.6452	-6.54159e-09
10978187	chr19:10978187:C:T	2.52667e-95	-2.60136e-09	-1.14184	1.43493e-15	-2.60136e-09	-2.32928
10978188	chr19:10978188:G:C	2.04389e-95	-2.60136e-09	-1.35389	2.0034e-15	-2.60136e-09	-1.99555
10978426	chr19:10978426:C:T	7.7974e-96	-2.60136e-09	-2.31754	1.48478e-15	-2.60136e-09	-2.29513
10978782	chr19:10978782:T:A	2.67665e-93	2.14458	1.37641	3.01659e-15	-0.445898	-1.14037
10979078	chr19:10979078:C:G	2.02977e-95	-2.60136e-09	-1.36082	1.98633e-15	-2.60136e-09	-2.00411
10979170	chr19:10979170:G:A	3.47022e-96	-1.58077	-1.54634	1.00507e-16	-2.84249	-2.14543
10979343	chr19:10979343:A:G	1.10644e-94	-2.60136e-09	0.334986	6.55511e-14	-2.60136e-09	1.49243
10979980	chr19:10979980:C:G	2.04389e-95	-2.60136e-09	-1.35389	2.0034e-15	-2.60136e-09	-1.99555
10980036	chr19:10980036:A:G	1.43422e-95	0.23417	-1.94229	3.13037e-16	-1.81378	-2.03806
10980733	chr19:10980733:G:T	8.17533e-95	-2.60136e-09	0.0323743	3.01581e-15	-2.60136e-09	-1.58653
10980910	chr19:10980910:C:T	2.04247e-95	-2.60136e-09	-1.35459	2.00286e-15	-2.60136e-09	-1.99582
10981095	chr19:10981095:A:G	1.10472e-95	-2.60136e-09	-1.96915	1.65064e-15	-2.60136e-09	-2.18923
10981246	chr19:10981246:T:TC	2.02299e-95	-2.60136e-09	-1.36417	1.98244e-15	-2.60136e-09	-2.00607
10981988	chr19:10981988:C:G	1.00058e-96	-1.93451	-2.43625	1.8565e-16	-1.91291	-2.46138
10982379	chr19:10982379:C:T	3.33473e-95	-2.60136e-09	-0.864356	2.67947e-15	-2.60136e-09	-1.70478
10982530	chr19:10982530:T:C	2.81013e-95	-0.245	-0.790517	4.54539e-16	-1.59405	-1.88482
10982568	chr19:10982568:C:T	7.14412e-96	-2.60136e-09	-2.40504	1.24549e-15	-2.60136e-09	-2.47087
10982692	chr19:10982692:G:A	4.96164e-94	2.97627	-1.1407	8.70328e-17	-2.84256	-2.28931
10983103	chr19:10983103:A:G	7.05344e-96	-2.60136e-09	-2.41782	1.253e-15	-2.60136e-09	-2.46486
10983200	chr19:10983200:T:C	1.19514e-94	1.28837	-0.876269	6.18554e-16	-1.20623	-1.96454
10983395	chr19:10983395:T:G	9.68038e-96	-2.60136e-09	-2.10123	1.28563e-15	-2.60136e-09	-2.43915
10983421	chr19:10983421:G:A	1.84665e-95	-2.60136e-09	-1.45537	1.86111e-15	-2.60136e-09	-2.06922
10983915	chr19:10983915:C:T	9.69826e-95	-2.60136e-09	0.2032	3.29916e-15	-2.60136e-09	-1.49673
10984387	chr19:10984387:T:C	1.83637e-95	-2.60136e-09	-1.46096	1.85503e-15	-2.60136e-09	-2.0725
10984492	chr19:10984492:T:A	6.62624e-96	-2.60136e-09	-2.48029	1.75626e-15	-2.60136e-09	-2.12721
10985220	chr19:10985220:T:C	1.32098e-96	-2.78207	-1.31089	2.17925e-16	-2.82556	-1.38844
10985224	chr19:10985224:A:G	6.69953e-96	-2.60136e-09	-2.46929	1.30471e-15	-2.60136e-09	-2.42442
10985231	chr19:10985231:G:A	4.18904e-95	-2.60136e-09	-0.636275	8.60184e-15	-2.60136e-09	-0.538421
10985700	chr19:10985700:C:G	8.05215e-95	1.78363	-1.76644	6.50303e-16	-0.837263	-2.28345
10985924	chr19:10985924:G:A	1.81866e-95	-2.60136e-09	-1.47064	1.85149e-15	-2.60136e-09	-2.0744
10985934	chr19:10985934:C:T	8.31072e-95	1.74911	-1.7003	8.59708e-16	-0.819293	-2.02227
10986175	chr19:10986175:A:G	1.08592e-94	1.12757	-0.811308	5.76402e-16	-1.31336	-1.92798
10986694	chr19:10986694:G:A	1.33057e-95	-1.78314	-6.54159e-09	9.88636e-16	-2.70183	-6.54159e-09
10986709	chr19:10986709:G:A	8.26746e-95	1.81002	-1.76644	6.6332e-16	-0.817444	-2.28345
10986774	chr19:10986774:C:T	8.03457e-95	1.78144	-1.76644	6.49483e-16	-0.838524	-2.28345
10987131	chr19:10987131:T:C	4.61953e-96	-2.84104	-6.54159e-09	1.14849e-15	-2.55195	-6.54159e-09
10987146	chr19:10987146:C:T	8.29132e-95	1.79247	-1.74601	6.61734e-16	-0.834503	-2.26879
10987920	chr19:10987920:T:C	5.17243e-96	-2.72799	-6.54159e-09	8.98988e-16	-2.79688	-6.54159e-09
10988933	chr19:10988933:C:T	6.1076e-94	2.04337	-6.54159e-09	8.04024e-15	-0.605938	-6.54159e-09
10989040	chr19:10989040:C:T	1.49334e-95	-1.66773	-6.54159e-09	1.01774e-15	-2.67281	-6.54159e-09
10989099	chr19:10989099:A:G	4.94205e-94	1.85135	-0.0197257	2.05063e-15	-0.795558	-1.17669
10989223	chr19:10989223:G:C	1.81866e-95	-2.60136e-09	-1.47064	1.85149e-15	-2.60136e-09	-2.0744
10989338	chr19:10989338:C:T	2.10071e-86	-2.60136e-09	19.3968	1.47759e-11	-2.60136e-09	6.91036
10989784	chr19:10989784:C:T	1.03147e-94	1.97841	-1.71359	9.90713e-16	-0.66767	-2.03206
10989785	chr19:10989785:A:G	4.78626e-96	-2.6733	-0.132278	2.00249e-16	-2.84181	-1.45678
10990232	chr19:10990232:T:C	1.82475e-95	-2.60136e-09	-1.46731	1.85477e-15	-2.60136e-09	-2.07264
10990312	chr19:10990312:C:T	2.71769e-94	1.53565	-0.302031	1.29728e-15	-1.06297	-1.36716
10990539	chr19:10990539:A:G	1.26443e-95	-2.60136e-09	-1.83413	3.75818e-15	-2.60136e-09	-1.36646
10991007	chr19:10991007:G:A	9.24682e-95	-2.60136e-09	0.155533	3.39448e-15	-2.60136e-09	-1.46825
10991317	chr19:10991317:G:A	4.64994e-94	1.78538	-0.0146865	1.96789e-15	-0.840602	-1.17283
10991331	chr19:10991331:C:T	6.7873e-96	-2.60136e-09	-2.45628	2.02285e-15	-2.60136e-09	-1.98589
10991543	chr19:10991543:G:T	1.17094e-94	-2.60136e-09	0.391642	6.09176e-15	-2.60136e-09	-0.88346
10991898	chr19:10991898:A:C	2.13114e-95	-2.60136e-09	-1.31209	2.01099e-15	-2.60136e-09	-1.99177
10991920	chr19:10991920:G:A	2.43545e-91	8.03173	-6.54159e-09	9.22632e-16	-2.77092	-6.54159e-09
10992086	chr19:10992086:G:T	7.0756e-96	-2.60136e-09	-2.41468	1.25039e-15	-2.60136e-09	-2.46694
10992365	chr19:10992365:T:C	1.98298e-95	-2.60136e-09	-1.38414	1.92411e-15	-2.60136e-09	-2.03593
10992534	chr19:10992534:C:T	2.15556e-95	-2.60136e-09	-1.30069	2.02676e-15	-2.60136e-09	-1.98396
10993132	chr19:10993132:T:G	9.13353e-94	1.75901	0.686785	5.72855e-15	-0.815113	-0.12982
10993252	chr19:10993252:C:T	2.13138e-95	-2.60136e-09	-1.31198	2.01136e-15	-2.60136e-09	-1.99158
10993445	chr19:10993445:C:T	4.18715e-94	1.67424	-0.00837787	1.83851e-15	-0.912877	-1.16857
10993560	chr19:10993560:C:T	6.62708e-96	-2.60136e-09	-2.48017	1.47191e-15	-2.60136e-09	-2.30383
10993567	chr19:10993567:A:G	7.31052e-96	-2.38202	-6.54159e-09	1.71661e-15	-2.15004	-6.54159e-09
10994071	chr19:10994071:A:G	9.23114e-95	1.16071	-1.00687	7.95937e-17	-2.74346	-2.47776
10994543	chr19:10994543:C:T	6.90619e-94	1.58256	0.583697	4.61612e-15	-0.936723	-0.224119
10994710	chr19:10994710:CT:C	9.66518e-96	-2.60136e-09	-2.1028	3.11216e-15	-2.60136e-09	-1.55508
10994917	chr19:10994917:A:G	9.37376e-94	1.82643	0.645326	5.76711e-15	-0.771975	-0.166251
10994932	chr19:10994932:T:C	5.40129e-95	0.841455	-1.22356	8.46162e-17	-2.68062	-2.47941
10995243	chr19:10995243:G:A	7.08009e-96	-2.60136e-09	-2.41404	1.24978e-15	-2.60136e-09	-2.46743
10995255	chr19:10995255:TG:T	3.94974e-95	-2.60136e-09	-0.695097	2.68518e-15	-2.60136e-09	-1.70265
10995264	chr19:10995264:C:T	2.13138e-95	-2.60136e-09	-1.31198	2.01136e-15	-2.60136e-09	-1.99158
10996078	chr19:10996078:C:T	1.05422e-95	-2.60136e-09	-2.01594	2.68357e-15	-2.60136e-09	-1.70325
10996114	chr19:10996114:T:C	1.5527e-94	1.51949	-0.845656	7.6635e-17	-2.8323	-2.4268
10996409	chr19:10996409:G:A	9.25314e-94	1.97549	0.483309	2.70659e-15	-0.72214	-0.972568
10996457	chr19:10996457:T:C	1.68532e-94	1.59012	-0.834331	7.65749e-17	-2.83533	-2.42455
10996920	chr19:10996920:T:C	4.41467e-94	-2.60136e-09	1.71877	1.97372e-15	-2.60136e-09	-2.01047
10997093	chr19:10997093:C:T	5.01733e-94	1.71389	0.132848	2.12403e-15	-0.88342	-1.05366
10997124	chr19:10997124:A:G	3.01497e-95	-2.60136e-09	-0.965157	2.19112e-15	-2.60136e-09	-1.90598
10997127	chr19:10997127:G:C	1.27325e-95	-2.60136e-09	-1.82717	1.48325e-15	-2.60136e-09	-2.29616
10997299	chr19:10997299:C:T	2.11167e-95	-2.60136e-09	-1.32127	2.00666e-15	-2.60136e-09	-1.99392
10997447	chr19:10997447:TC:T	6.86456e-96	-2.60136e-09	-2.44496	1.77569e-15	-2.60136e-09	-2.11621
10997617	chr19:10997617:C:T	2.28467e-95	-2.60136e-09	-1.24252	4.94164e-15	-2.60136e-09	-1.0927
10998316	chr19:10998316:G:A	2.2025e-95	-2.60136e-09	-1.27916	2.04768e-15	-2.60136e-09	-1.97369
10998467	chr19:10998467:G:A	2.0529e-95	-2.60136e-09	-1.34949	1.96329e-15	-2.60136e-09	-2.01577
10999001	chr19:10999001:G:A	2.09718e-95	-2.60136e-09	-1.32815	1.98823e-15	-2.60136e-09	-2.00315
10999748	chr19:10999748:A:G	2.13138e-95	-2.60136e-09	-1.31198	2.01136e-15	-2.60136e-09	-1.99158
11000358	chr19:11000358:G:A	1.89834e-95	-2.60136e-09	-1.42777	1.60579e-15	-2.60136e-09	-2.21678
11000407	chr19:11000407:A:G	1.10402e-95	-2.60136e-09	-1.96979	1.42363e-15	-2.60136e-09	-2.33719
11000518	chr19:11000518:C:T	2.13854e-95	-2.60136e-09	-1.30862	2.01515e-15	-2.60136e-09	-1.9897
11000739	chr19:11000739:C:T	4.35853e-94	1.75575	-0.0497753	1.88802e-15	-0.858063	-1.1968
11001132	chr19:11001132:G:A	2.12716e-95	-2.60136e-09	-1.31396	2.00925e-15	-2.60136e-09	-1.99264
11001165	chr19:11001165:C:T	2.12738e-95	-2.60136e-09	-1.31385	2.00847e-15	-2.60136e-09	-1.99302
11001167	chr19:11001167:A:G	2.32983e-95	-1.20734	-0.015608	1.49344e-15	-1.40894	-0.880367
11001477	chr19:11001477:T:A	1.89197e-94	1.67065	-0.799189	7.66734e-17	-2.83861	-2.41998
11001659	chr19:11001659:T:TC	1.05336e-95	-1.2541	-0.762659	1.23816e-15	-1.41809	-1.05868
11001758	chr19:11001758:G:A	2.25359e-93	-2.60136e-09	3.34895	4.79204e-14	-2.60136e-09	1.17914
11001792	chr19:11001792:T:C	2.13138e-95	-2.60136e-09	-1.31198	2.01136e-15	-2.60136e-09	-1.99158
11001814	chr19:11001814:C:T	2.4645e-93	-2.60136e-09	3.43841	1.01107e-14	-2.60136e-09	-0.3768
11002280	chr19:11002280:C:T	8.6774e-95	-2.60136e-09	0.0919761	4.62628e-15	-2.60136e-09	-1.15864
11002281	chr19:11002281:T:C	2.46601e-95	-1.1796	0.0134562	1.54836e-15	-1.42397	-0.829236
11002351	chr19:11002351:C:T	4.34748e-94	1.81943	-0.115995	1.86395e-15	-0.815063	-1.25263
11002385	chr19:11002385:A:G	6.70063e-96	-2.60136e-09	-2.46913	1.30432e-15	-2.60136e-09	-2.42472
11002507	chr19:11002507:TA:T	4.30979e-94	1.80108	-0.106352	1.8749e-15	-0.829345	-1.2325
11002749	chr19:11002749:G:A	2.17657e-95	-2.60136e-09	-1.291	2.02748e-15	-2.60136e-09	-1.9836
11002844	chr19:11002844:G:A	2.07995e-94	-1.44971	2.41589	4.35107e-15	-1.64904	0.429065
11002975	chr19:11002975:T:C	4.63478e-97	-2.7665	-2.37383	8.21598e-17	-2.83048	-2.35901
11003226	chr19:11003226:G:A	1.02519e-92	3.49638	1.36751	8.27833e-17	-2.71054	-2.47138
11003405	chr19:11003405:T:G	2.13096e-95	-2.60136e-09	-1.31217	2.01088e-15	-2.60136e-09	-1.99183
11003530	chr19:11003530:C:T	6.00207e-93	3.43751	0.891015	8.92114e-17	-2.70199	-2.40515
11003676	chr19:11003676:A:G	6.62109e-97	-2.31167	-2.47198	9.92773e-17	-2.53348	-2.46676
11004248	chr19:11004248:T:C	2.91875e-95	-1.03438	0.0367892	1.07399e-15	-1.59647	-1.02254
11004402	chr19:11004402:C:T	2.40418e-94	-1.37936	2.4904	4.88647e-15	-1.58242	0.478492
11004564	chr19:11004564:G:C	6.89071e-96	-2.60136e-09	-2.44116	1.25904e-15	-2.60136e-09	-2.46005
11004766	chr19:11004766:A:G	2.12376e-95	-2.60136e-09	-1.31556	2.00694e-15	-2.60136e-09	-1.99378
11004878	chr19:11004878:C:T	2.13754e-95	-2.60136e-09	-1.30909	1.99203e-15	-2.60136e-09	-2.00124
11005483	chr19:11005483:G:A	4.43281e-97	-2.76112	-2.42377	7.88032e-17	-2.8322	-2.399
11005590	chr19:11005590:C:T	8.88751e-97	-2.10652	-2.38275	1.4457e-16	-2.53113	-2.09326
11006232	chr19:11006232:G:A	1.61971e-94	-2.60136e-09	0.716086	1.24492e-15	-2.60136e-09	-2.47132
11006554	chr19:11006554:C:T	1.15051e-95	-2.60136e-09	-1.92854	1.35123e-15	-2.60136e-09	-2.38938
11006570	chr19:11006570:A:G	1.42995e-96	-1.73008	-2.28362	2.16616e-16	-1.97422	-2.24581
11006760	chr19:11006760:T:C	4.50228e-97	-2.77004	-2.39929	8.02319e-17	-2.82933	-2.3839
11006951	chr19:11006951:A:G	4.53167e-97	-2.76974	-2.39309	8.08286e-17	-2.82876	-2.37707
11008035	chr19:11008035:C:T	1.22864e-93	1.73458	1.00775	7.25453e-15	-0.844917	0.136145
11008596	chr19:11008596:G:C	2.28047e-94	-0.910322	1.96854	1.77611e-16	-2.77134	-1.64721
11008616	chr19:11008616:C:T	8.87522e-94	1.62737	0.789733	5.61464e-15	-0.909373	-0.0556472
11008659	chr19:11008659:G:T	1.13691e-94	1.72106	-1.35891	1.10076e-15	-0.842791	-1.75161
11008830	chr19:11008830:T:C	6.6523e-96	-2.60136e-09	-2.47637	1.37865e-15	-2.60136e-09	-2.36929
11009278	chr19:11009278:C:T	1.04423e-94	-2.60136e-09	0.277116	5.26667e-15	-2.60136e-09	-1.029
11009877	chr19:11009877:C:T	1.34161e-96	-1.79125	-2.28621	2.0417e-16	-2.02863	-2.25057
11010261	chr19:11010261:C:T	1.24495e-96	-1.86074	-2.29149	1.90893e-16	-2.09082	-2.25562
11010354	chr19:11010354:T:C	6.78428e-96	-2.60136e-09	-2.45672	1.64684e-15	-2.60136e-09	-2.19154
11011264	chr19:11011264:G:A	4.71977e-96	-2.81957	-6.54159e-09	9.32409e-16	-2.76038	-6.54159e-09
11011286	chr19:11011286:G:A	4.71389e-96	-2.82082	-6.54159e-09	9.3458e-16	-2.75806	-6.54159e-09
11011343	chr19:11011343:G:C	4.61664e-96	-2.84166	-6.54159e-09	8.61904e-16	-2.83901	-6.54159e-09
11011718	chr19:11011718:G:T	1.29191e-96	-1.82259	-2.29262	1.96935e-16	-2.05835	-2.25692
11011855	chr19:11011855:G:T	3.44093e-94	-2.60136e-09	1.46958	3.60923e-15	-2.60136e-09	-1.4069
11012234	chr19:11012234:A:G	8.17416e-96	-2.60136e-09	-2.27035	1.23656e-15	-2.60136e-09	-2.47807
11013419	chr19:11013419:C:G	1.24451e-95	-2.60136e-09	-1.85	1.26809e-15	-2.60136e-09	-2.45288
11013669	chr19:11013669:A:C	1.41537e-95	-2.60136e-09	-1.72136	4.29998e-15	-2.60136e-09	-1.23179
11013794	chr19:11013794:C:G	1.05251e-96	-2.03451	-2.28564	1.61588e-16	-2.2697	-2.2434
11014292	chr19:11014292:A:G	6.73869e-96	-2.60136e-09	-2.46347	1.59574e-15	-2.60136e-09	-2.22306
11014931	chr19:11014931:G:A	3.36857e-94	-2.60136e-09	1.44833	2.55463e-15	-2.60136e-09	-1.75249
11015124	chr19:11015124:A:G	7.52391e-92	-2.60136e-09	6.85709	1.43464e-13	-2.60136e-09	2.27569
11015284	chr19:11015284:T:C	1.60311e-94	0.475333	0.230451	1.48948e-16	-2.62497	-1.96958
11015484	chr19:11015484:T:C	1.6807e-83	28.272	-2.19047	1.37374e-15	-2.61251	0.23965
11015521	chr19:11015521:T:C	1.15866e-96	-2.49903	-1.72504	1.31392e-16	-2.81897	-1.90099
11015967	chr19:11015967:T:C	1.58536e-94	0.438325	0.256326	1.51482e-16	-2.61709	-1.96059
11016700	chr19:11016700:T:C	7.21065e-96	-2.60136e-09	-2.39577	1.24379e-15	-2.60136e-09	-2.47224
11017047	chr19:11017047:C:T	7.21065e-96	-2.60136e-09	-2.39577	1.24379e-15	-2.60136e-09	-2.47224
11017183	chr19:11017183:C:T	4.98959e-96	-2.76398	-6.54159e-09	8.4271e-15	-0.558944	-6.54159e-09
11017197	chr19:11017197:C:T	2.6874e-95	-2.60136e-09	-1.08017	2.32537e-15	-2.60136e-09	-1.84652
11017243	chr19:11017243:G:A	1.03853e-95	-2.60136e-09	-2.03094	1.29213e-15	-2.60136e-09	-2.43411
11017387	chr19:11017387:G:A	4.89714e-94	2.06384	-0.241348	1.71013e-15	-0.674438	-1.47939
11017920	chr19:11017920:A:G	8.69101e-95	-1.56198	1.65552	2.10178e-16	-2.53603	-1.71416
11018055	chr19:11018055:G:A	6.74086e-96	-2.60136e-09	-2.46314	1.56156e-15	-2.60136e-09	-2.24471
11018148	chr19:11018148:T:C	3.87463e-94	1.50184	0.0864451	1.16339e-16	-2.84172	-1.99992
11018293	chr19:11018293:C:T	8.94471e-94	-2.60136e-09	2.4249	3.63205e-15	-2.60136e-09	-1.4006
11018663	chr19:11018663:T:C	7.28977e-94	2.22287	-0.0025634	2.24866e-15	-0.56589	-1.31417
11018753	chr19:11018753:C:G	2.24477e-95	0.876083	-2.13622	9.89273e-17	-2.70819	-2.29558
11018924	chr19:11018924:C:T	4.70803e-97	-2.697	-2.42765	2.89784e-16	-1.44866	-2.48036
11019204	chr19:11019204:C:T	2.15737e-94	2.19218	-1.18945	1.63702e-15	-0.533413	-1.66411
11019519	chr19:11019519:G:A	7.85987e-95	-2.60136e-09	-0.00697679	2.02529e-15	-2.60136e-09	-1.98469
11019755	chr19:11019755:G:A	6.76731e-97	-2.55572	-2.20609	7.25433e-17	-2.84085	-2.47312
11019759	chr19:11019759:C:T	1.61736e-95	-2.60136e-09	-1.58795	1.53945e-15	-2.60136e-09	-2.25897
11019766	chr19:11019766:C:T	6.61518e-95	-2.60136e-09	-0.17938	2.71462e-15	-2.60136e-09	-1.69174
11020727	chr19:11020727:T:C	5.15102e-94	2.09112	-0.218083	1.74312e-15	-0.655853	-1.47887
11021404	chr19:11021404:G:A	7.85396e-91	5.33038	3.87223	1.90245e-16	-2.82588	-1.52395
11021639	chr19:11021639:G:A	1.20012e-95	-2.60136e-09	-1.88632	1.29227e-15	-2.60136e-09	-2.434
11022049	chr19:11022049:C:T	9.28995e-95	-2.60136e-09	0.160187	5.08954e-14	-2.60136e-09	1.23938
11022596	chr19:11022596:A:G	1.83808e-94	0.565513	0.277045	1.4836e-16	-2.65165	-1.94686
11023043	chr19:11023043:A:G	3.51553e-95	-2.60136e-09	-0.811555	2.91239e-15	-2.60136e-09	-1.62142
11023151	chr19:11023151:C:T	7.33146e-97	-2.20262	-2.47913	1.01432e-16	-2.49987	-2.47889
11023414	chr19:11023414:A:G	2.90388e-92	5.10168	0.803379	7.65108e-17	-2.83085	-2.42988
11024011	chr19:11024011:A:G	1.35058e-95	-2.60136e-09	-1.76821	4.26193e-15	-2.60136e-09	-1.24067
11024018	chr19:11024018:T:C	2.67837e-95	-0.353868	-0.729668	1.47817e-16	-2.55258	-2.04959
11024076	chr19:11024076:G:A	2.68954e-96	-1.20603	-2.17593	1.11063e-15	-1.88677	-0.698693
11025539	chr19:11025539:C:G	7.96171e-95	-1.63944	1.64534	2.46178e-16	-2.42976	-1.66234
11025639	chr19:11025639:C:T	1.25303e-93	0.897992	1.864	1.18628e-16	-2.82801	-1.99414
11026181	chr19:11026181:C:T	1.39724e-94	2.80157	-2.23323	1.13425e-16	-2.63521	-2.2318
11026459	chr19:11026459:T:C	1.44116e-96	-1.88637	-2.11951	2.30998e-16	-2.09311	-2.06263
11026666	chr19:11026666:T:G	9.72265e-96	-2.60136e-09	-2.09687	1.23475e-15	-2.60136e-09	-2.47953
11026794	chr19:11026794:C:T	7.93902e-95	-2.60136e-09	0.00304365	4.14298e-14	-2.60136e-09	1.0336
11026810	chr19:11026810:A:G	9.95201e-96	-2.60136e-09	-2.07356	1.2367e-15	-2.60136e-09	-2.47795
11027491	chr19:11027491:G:C	1.08321e-93	1.12257	1.49379	1.26792e-16	-2.84018	-1.91543
11027550	chr19:11027550:T:C	1.26591e-94	2.92048	-2.45085	1.69377e-16	-2.6323	-1.83372
11027616	chr19:11027616:A:G	3.62932e-96	-2.54467	-0.537614	1.37052e-16	-2.8138	-1.86399
11028960	chr19:11028960:G:T	6.37539e-93	0.993334	3.39554	3.46102e-16	-2.83519	-0.916227
11028981	chr19:11028981:T:G	1.21603e-94	1.7843	-1.35487	1.05807e-15	-0.798676	-1.83527
11029112	chr19:11029112:G:A	7.1907e-96	-2.60136e-09	-2.39854	1.61515e-15	-2.60136e-09	-2.21097
11029468	chr19:11029468:A:G	1.04586e-94	2.71678	-2.4381	1.6832e-16	-2.58724	-1.88505
11029755	chr19:11029755:C:T	7.46666e-96	-2.60136e-09	-2.36088	1.26698e-15	-2.60136e-09	-2.45376
11029963	chr19:11029963:A:G	7.2094e-96	-2.60136e-09	-2.39594	1.23398e-15	-2.60136e-09	-2.48016
11029972	chr19:11029972:G:A	6.98543e-96	-2.60136e-09	-2.4275	1.24719e-15	-2.60136e-09	-2.4695
11030027	chr19:11030027:T:C	1.14388e-94	-1.69519	2.06346	3.17846e-16	-2.4082	-1.42839
11030117	chr19:11030117:C:T	7.21385e-96	-2.60136e-09	-2.39533	1.23394e-15	-2.60136e-09	-2.48019
11031348	chr19:11031348:C:T	7.99922e-96	-2.60136e-09	-2.29199	1.24152e-15	-2.60136e-09	-2.47406
11031768	chr19:11031768:G:C	1.56653e-95	-2.60136e-09	-1.61988	1.45774e-15	-2.60136e-09	-2.31351
11032020	chr19:11032020:G:A	7.15903e-96	-2.40296	-6.54159e-09	1.05726e-15	-2.63471	-6.54159e-09
11032572	chr19:11032572:A:G	4.01616e-95	-2.60136e-09	-0.678419	1.63558e-14	-2.60136e-09	0.104185
11032707	chr19:11032707:G:A	7.20465e-96	-2.60136e-09	-2.3966	1.23369e-15	-2.60136e-09	-2.48039
11032960	chr19:11032960:G:A	1.64543e-94	-2.60136e-09	0.731838	4.04719e-15	-2.60136e-09	-1.29237
11032986	chr19:11032986:G:A	2.53533e-96	-1.79478	-1.64623	4.74411e-16	-2.00373	-1.43235
11033011	chr19:11033011:C:T	3.74456e-95	-2.60136e-09	-0.748443	2.00384e-15	-2.60136e-09	-1.99533
11034284	chr19:11034284:G:A	7.93261e-96	-2.60136e-09	-2.30035	1.24114e-15	-2.60136e-09	-2.47437
11035015	chr19:11035015:C:T	1.29059e-96	-2.11423	-2.002	2.06567e-16	-2.31505	-1.95248
11035177	chr19:11035177:G:A	1.44034e-96	-1.79192	-2.21454	2.25643e-16	-2.00367	-2.17553
11035286	chr19:11035286:T:C	1.68812e-95	-2.60136e-09	-1.54513	2.3301e-15	-2.60136e-09	-1.84448
11035390	chr19:11035390:T:C	7.99534e-96	-2.29247	-6.54159e-09	9.19963e-16	-2.77382	-6.54159e-09
11035823	chr19:11035823:T:C	4.37923e-91	2.90266	5.7158	1.98291e-15	-2.34838	0.342551
11036399	chr19:11036399:A:ACT	9.93544e-96	-2.07522	-6.54159e-09	1.88868e-14	0.248067	-6.54159e-09
11036534	chr19:11036534:C:T	1.42443e-96	-1.80302	-2.21454	2.24033e-16	-2.01083	-2.17553
11036847	chr19:11036847:A:G	6.83251e-96	-2.60136e-09	-2.44964	1.25311e-15	-2.60136e-09	-2.46477
11036936	chr19:11036936:C:T	9.97696e-96	-0.153578	-1.91747	1.15927e-16	-2.48749	-2.3577
11036939	chr19:11036939:G:A	6.84947e-93	0.878187	3.58241	3.74224e-16	-2.82113	-0.852164
11037018	chr19:11037018:T:G	2.14182e-94	-1.70178	2.69727	3.00015e-16	-2.33427	-1.56005
11037437	chr19:11037437:C:G	4.01836e-93	0.565403	3.3619	3.49881e-16	-2.78602	-0.954543
11037612	chr19:11037612:C:T	9.37677e-96	-2.60136e-09	-2.1331	1.2737e-15	-2.60136e-09	-2.44847
11038147	chr19:11038147:C:T	1.45683e-96	-1.78136	-2.21371	2.28297e-16	-1.99262	-2.17489
11038258	chr19:11038258:C:G	1.53975e-96	-1.7738	-2.16591	2.41963e-16	-1.98576	-2.12361
11039337	chr19:11039337:G:C	3.61462e-91	8.42658	-6.54159e-09	8.60438e-16	-2.84071	-6.54159e-09
11039834	chr19:11039834:G:A	6.0398e-96	-2.57296	-6.54159e-09	9.08862e-16	-2.78596	-6.54159e-09
11040223	chr19:11040223:C:T	8.47603e-96	-2.60136e-09	-2.23409	1.24896e-15	-2.60136e-09	-2.46808
11040251	chr19:11040251:G:A	1.88602e-93	-2.60136e-09	3.17089	1.65236e-15	-2.60136e-09	-2.18819
11040383	chr19:11040383:A:G	6.80735e-96	-2.45333	-6.54159e-09	5.48799e-15	-0.987835	-6.54159e-09
11040449	chr19:11040449:A:G	2.55614e-93	3.47492	-6.54159e-09	2.04284e-14	0.326527	-6.54159e-09
11040654	chr19:11040654:T:C	4.16775e-95	-2.18596	1.54459	3.83866e-16	-1.9697	-1.67816
11041010	chr19:11041010:C:T	6.09494e-95	-2.60136e-09	-0.261288	2.42044e-15	-2.60136e-09	-1.80645
11041103	chr19:11041103:T:TG	1.4129e-95	-2.60136e-09	-1.7231	1.35962e-15	-2.60136e-09	-2.38319
11041408	chr19:11041408:G:A	6.75543e-96	-2.60136e-09	-2.46098	1.32518e-15	-2.60136e-09	-2.40885
11041681	chr19:11041681:C:T	8.12681e-96	-2.60136e-09	-2.27616	1.24207e-15	-2.60136e-09	-2.47361
11041974	chr19:11041974:C:T	1.19391e-95	-0.105292	-1.78622	1.31721e-16	-2.42678	-2.29069
11042158	chr19:11042158:A:G	9.06361e-91	-2.60136e-09	9.34586	1.4974e-13	-2.60136e-09	2.3185
11042212	chr19:11042212:G:A	2.75477e-96	-1.10585	-2.25215	1.1141e-15	-1.78186	-0.800487
11042867	chr19:11042867:T:C	8.82243e-97	-2.20244	-2.29418	1.65361e-16	-2.23713	-2.25289
11042898	chr19:11042898:C:T	8.88815e-97	-2.19864	-2.29056	1.66324e-16	-2.23562	-2.2486
11043674	chr19:11043674:C:T	2.17037e-94	2.45579	-1.44705	1.54377e-15	-0.384938	-1.87123
11043685	chr19:11043685:T:C	4.84918e-96	-2.79252	-6.54159e-09	7.25414e-15	-0.708824	-6.54159e-09
11043851	chr19:11043851:G:A	8.65711e-96	-2.21295	-6.54159e-09	9.51583e-16	-2.74003	-6.54159e-09
11044234	chr19:11044234:CTG:C	8.12681e-96	-2.60136e-09	-2.27616	1.24207e-15	-2.60136e-09	-2.47361
11044570	chr19:11044570:G:A	8.15661e-96	-2.60136e-09	-2.2725	1.32269e-15	-2.60136e-09	-2.41073
11044619	chr19:11044619:G:A	8.12681e-96	-2.60136e-09	-2.27616	1.24207e-15	-2.60136e-09	-2.47361
11044996	chr19:11044996:A:G	4.95193e-96	-2.77155	-6.54159e-09	6.54702e-15	-0.811387	-6.54159e-09
11045059	chr19:11045059:G:A	1.13412e-95	-0.211988	-1.7309	1.3141e-16	-2.46137	-2.25846
11045875	chr19:11045875:G:A	8.12066e-96	-2.60136e-09	-2.27692	1.24402e-15	-2.60136e-09	-2.47205
11045998	chr19:11045998:C:T	8.09956e-96	-2.60136e-09	-2.27952	2.53845e-15	-2.60136e-09	-1.75884
11046209	chr19:11046209:C:T	2.55225e-95	-2.60136e-09	-1.13177	1.94732e-15	-2.60136e-09	-2.02394
11046385	chr19:11046385:G:A	8.25085e-95	-2.60136e-09	0.0415694	2.91412e-15	-2.60136e-09	-1.62083
11046747	chr19:11046747:A:G	1.71897e-96	-2.6499	-1.17971	3.45902e-16	-2.6431	-1.1089
11046886	chr19:11046886:C:T	2.20729e-95	-2.60136e-09	-1.27698	1.49376e-15	-2.60136e-09	-2.2891
11047342	chr19:11047342:A:G	9.38524e-96	-2.60136e-09	-2.13219	1.23872e-15	-2.60136e-09	-2.47632
11047371	chr19:11047371:A:T	7.74609e-96	-0.0171262	-2.30702	2.46593e-16	-1.61056	-2.47985
11047379	chr19:11047379:C:T	4.27649e-97	-2.80099	-2.41979	4.06307e-16	-1.22316	-2.36788
11047583	chr19:11047583:AT:A	9.9583e-96	-2.60136e-09	-2.07292	1.71014e-15	-2.60136e-09	-2.15382
11048230	chr19:11048230:T:C	4.76571e-96	-2.80988	-6.54159e-09	9.3323e-15	-0.456915	-6.54159e-09
11048400	chr19:11048400:G:A	7.36269e-91	11.344	-2.20595	2.41565e-16	-2.33263	-1.77839
11048554	chr19:11048554:G:A	7.5388e-96	-2.60136e-09	-2.35127	1.4601e-15	-2.60136e-09	-2.31189
11048773	chr19:11048773:C:T	9.64487e-91	3.19289	6.21513	2.25776e-14	2.22902	-1.80246
11049213	chr19:11049213:T:C	4.11498e-90	12.6837	-1.82488	3.29033e-16	-2.18603	-1.61596
11049226	chr19:11049226:C:T	9.32952e-96	-2.60136e-09	-2.13815	1.236e-15	-2.60136e-09	-2.47852
11049493	chr19:11049493:T:G	8.93612e-89	14.0457	-0.108856	1.40681e-16	-2.3717	-2.27996
11049979	chr19:11049979:G:A	2.36127e-95	-2.60136e-09	-1.20955	9.43467e-15	-2.60136e-09	-0.446006
11050110	chr19:11050110:G:C	7.69072e-96	-2.60136e-09	-2.33132	1.26903e-15	-2.60136e-09	-2.45214
11050358	chr19:11050358:A:G	9.35769e-96	-2.60136e-09	-2.13513	1.26898e-15	-2.60136e-09	-2.45219
11050611	chr19:11050611:C:T	1.81554e-95	-2.60136e-09	-1.47236	7.05278e-15	-2.60136e-09	-0.736975
11050861	chr19:11050861:C:A	9.74062e-90	13.3912	-1.67074	2.76009e-16	-2.25713	-1.72059
11051309	chr19:11051309:A:G	1.66174e-93	3.04429	-6.54159e-09	3.57865e-14	0.887173	-6.54159e-09
11052886	chr19:11052886:C:T	2.48889e-93	-1.53574	4.984	7.52143e-17	-2.80474	-2.47307
11052925	chr19:11052925:G:T	6.11031e-90	13.0937	-1.83957	3.63946e-16	-2.15754	-1.54361
11053013	chr19:11053013:A:G	2.23829e-95	1.21414	-2.47717	1.0596e-16	-2.70551	-2.22958
11053119	chr19:11053119:G:C	7.26668e-96	-2.60136e-09	-2.38803	1.51674e-15	-2.60136e-09	-2.27384
11053148	chr19:11053148:T:C	4.53633e-95	0.814112	-1.37074	8.97129e-15	1.49029	-1.98665
11053171	chr19:11053171:C:T	2.48438e-91	6.31079	1.74083	1.53938e-16	-2.08516	-2.47644
11053221	chr19:11053221:T:C	2.75253e-93	-1.69567	5.24462	7.88539e-17	-2.82183	-2.40873
11053292	chr19:11053292:T:C	7.79606e-96	-2.60136e-09	-2.31771	1.41148e-15	-2.60136e-09	-2.34576
11053784	chr19:11053784:G:A	2.73965e-90	12.2309	-1.77885	3.26761e-16	-2.13018	-1.67875
11053892	chr19:11053892:C:A	3.38864e-95	0.73853	-1.58685	8.76229e-15	1.59353	-2.11347
11053927	chr19:11053927:A:T	1.73243e-95	-2.60136e-09	-1.51922	6.59163e-15	-2.60136e-09	-0.804597
11054054	chr19:11054054:G:T	1.44457e-94	-2.60136e-09	0.601652	5.99858e-15	-2.60136e-09	-0.898874
11054105	chr19:11054105:A:G	2.91106e-95	0.330359	-1.33059	1.46596e-14	1.95307	-1.95838
11054114	chr19:11054114:A:G	1.96898e-90	10.1729	-0.0511873	1.04257e-13	4.28948	-2.33302
11054634	chr19:11054634:A:G	8.9617e-96	-2.60136e-09	-2.17837	1.34488e-15	-2.60136e-09	-2.39409
11054943	chr19:11054943:G:A	6.35554e-91	9.411	-0.420077	5.60295e-14	3.72815	-2.39266
11055340	chr19:11055340:T:C	1.09041e-90	7.72828	1.80245	1.13619e-16	-2.38517	-2.48014
11055487	chr19:11055487:C:T	9.30304e-90	3.60826	8.06626	1.40802e-14	2.20451	-2.25013
11055617	chr19:11055617:T:C	6.55807e-92	7.08806	-0.368359	2.35539e-16	-2.13826	-1.99801
11055800	chr19:11055800:T:C	1.31231e-94	1.77442	-1.26879	4.74215e-15	0.606617	-1.74052
11055975	chr19:11055975:G:T	4.97712e-96	-2.76648	-6.54159e-09	1.12269e-15	-2.57467	-6.54159e-09
11056115	chr19:11056115:A:G	5.23884e-97	-2.84248	-2.17534	8.73485e-17	-2.81887	-2.30938
11056151	chr19:11056151:G:A	2.44624e-94	1.47422	-0.345832	1.15709e-14	1.05079	-1.29269
11056203	chr19:11056203:G:A	7.12105e-96	-2.60136e-09	-2.40828	1.57286e-15	-2.60136e-09	-2.2375
11056234	chr19:11056234:C:T	1.47383e-95	-2.60136e-09	-1.68088	5.46318e-15	-2.60136e-09	-0.992366
11056333	chr19:11056333:A:C	1.15822e-95	-2.60136e-09	-1.92186	3.92518e-15	-2.60136e-09	-1.32299
11056395	chr19:11056395:A:G	7.05428e-96	-2.60136e-09	-2.4177	1.58797e-15	-2.60136e-09	-2.22794
11056437	chr19:11056437:C:T	6.89878e-96	-2.60136e-09	-2.43999	1.41167e-15	-2.60136e-09	-2.34563
11056494	chr19:11056494:G:A	1.29598e-95	-2.60136e-09	-1.80948	4.58969e-15	-2.60136e-09	-1.16658
11056543	chr19:11056543:C:T	1.3575e-89	13.9144	-1.86197	3.45192e-16	-2.25464	-1.49941
11056964	chr19:11056964:C:T	8.97411e-90	11.6376	0.000926873	9.44932e-14	4.171	-2.31287
11057353	chr19:11057353:T:C	3.44142e-95	0.521175	-1.35404	1.33625e-14	1.76411	-1.86205
11057362	chr19:11057362:A:G	1.80024e-90	11.8481	-1.816	3.29321e-16	-1.92348	-1.87764
11057585	chr19:11057585:C:T	1.01374e-88	14.5421	-0.479094	1.40668e-16	-2.35916	-2.29259
11057870	chr19:11057870:A:AGGC	1.27928e-95	-2.60136e-09	-1.82245	1.25974e-15	-2.60136e-09	-2.45949
11057950	chr19:11057950:A:G	8.54325e-90	11.5517	0.0376193	8.99471e-14	4.11331	-2.30449
11058028	chr19:11058028:C:G	1.74238e-88	-2.60136e-09	14.6046	1.10707e-12	-2.60136e-09	4.31908
11058122	chr19:11058122:G:A	2.45849e-95	0.364848	-1.53405	1.50554e-14	1.94264	-1.92131
11058220	chr19:11058220:A:G	6.04076e-92	5.65864	0.9789	1.84988e-16	-1.91949	-2.45837
11058324	chr19:11058324:C:T	2.21175e-95	-2.60136e-09	-1.27496	1.96832e-15	-2.60136e-09	-2.01322
11058385	chr19:11058385:C:T	3.57443e-94	-2.60136e-09	1.50764	1.28022e-15	-2.60136e-09	-2.44337
11058629	chr19:11058629:T:C	8.48973e-95	0.0701105	-6.54159e-09	2.14091e-15	-1.92917	-6.54159e-09
11058838	chr19:11058838:C:T	9.16962e-95	1.98705	-1.8399	1.82353e-15	-2.62549	0.535867
11058901	chr19:11058901:G:A	1.58518e-95	-2.60136e-09	-1.60805	1.42136e-15	-2.60136e-09	-2.33878
11059230	chr19:11059230:CTCTG:C	7.43585e-96	-2.60136e-09	-2.36502	1.31314e-15	-2.60136e-09	-2.41797
11059615	chr19:11059615:C:T	7.33316e-94	-2.60136e-09	2.22625	2.16707e-14	-2.60136e-09	0.385565
11059684	chr19:11059684:G:GGGGCCA	8.62773e-96	-2.60136e-09	-2.21635	1.23935e-15	-2.60136e-09	-2.47581
11059983	chr19:11059983:T:A	1.67261e-93	-2.60136e-09	3.05081	7.5467e-14	-2.60136e-09	1.6333
11060163	chr19:11060163:T:C	2.93149e-93	-0.103938	3.71587	1.63121e-13	2.4198	-0.0157069
11060605	chr19:11060605:A:C	2.10785e-94	0.277895	0.701613	3.09639e-14	2.06909	-1.32666
11060924	chr19:11060924:T:C	2.92399e-94	0.977522	0.329265	2.36845e-14	1.52653	-1.05211
11062453	chr19:11062453:G:A	7.61851e-96	-2.34075	-6.54159e-09	3.55513e-15	-1.42201	-6.54159e-09
11062665	chr19:11062665:A:T	1.7664e-86	-2.60136e-09	19.2235	1.43133e-11	-2.60136e-09	6.87854
11062673	chr19:11062673:G:A	1.72137e-95	-2.60136e-09	-1.52563	3.05033e-15	-2.60136e-09	-1.57515
11062796	chr19:11062796:C:T	6.14198e-94	1.72872	0.320263	1.44324e-14	1.01668	-1.0376
11062812	chr19:11062812:T:C	1.01803e-92	1.99497	2.86191	4.28827e-14	0.763836	0.304234
11062906	chr19:11062906:GAT:G	1.08211e-93	-2.60136e-09	2.61534	1.25629e-15	-2.60136e-09	-2.46223
11063027	chr19:11063027:G:T	1.21272e-90	7.99561	1.64144	1.09378e-16	-2.42317	-2.48018
11063123	chr19:11063123:C:T	8.95074e-96	-2.60136e-09	-2.17959	1.23487e-15	-2.60136e-09	-2.47943
11063252	chr19:11063252:C:T	5.14993e-89	15.4984	-2.11269	4.66514e-16	-2.43836	-1.01451
11063280	chr19:11063280:C:T	8.16246e-94	1.83088	0.502502	1.71396e-14	0.93913	-0.788136
11063744	chr19:11063744:T:A	6.67496e-96	-2.60136e-09	-2.47297	1.81053e-15	-2.60136e-09	-2.09678
11063765	chr19:11063765:C:T	7.05492e-97	-2.59106	-2.12913	6.55741e-16	-1.19536	-1.91703
11063820	chr19:11063820:C:G	9.17873e-96	-2.15444	-6.54159e-09	3.64316e-14	0.905039	-6.54159e-09
11064066	chr19:11064066:C:T	3.57871e-89	15.1581	-2.13629	5.12107e-16	-2.3864	-0.973221
11064205	chr19:11064205:C:T	8.81759e-96	-2.60136e-09	-2.19458	1.23629e-15	-2.60136e-09	-2.47828
11064259	chr19:11064259:T:C	2.87578e-91	6.38667	1.81125	1.49049e-16	-2.11544	-2.47844
11064464	chr19:11064464:G:A	8.88513e-96	-2.60136e-09	-2.18695	1.23546e-15	-2.60136e-09	-2.47895
11064804	chr19:11064804:G:A	1.75959e-93	-2.60136e-09	3.1015	7.57319e-14	-2.60136e-09	1.6368
11064914	chr19:11064914:C:T	2.2787e-93	-2.60136e-09	3.36003	8.53983e-14	-2.60136e-09	1.75693
11065147	chr19:11065147:C:T	2.29695e-84	7.28474	16.8065	9.35522e-15	0.792701	-1.24716
11065385	chr19:11065385:C:T	8.88808e-96	-2.60136e-09	-2.18662	1.23539e-15	-2.60136e-09	-2.47901
11065399	chr19:11065399:A:G	2.53575e-91	6.3711	1.70098	1.46131e-16	-2.13345	-2.4802
11065610	chr19:11065610:C:T	1.03469e-84	4.04537	19.2484	1.14009e-13	2.32233	-0.276448
11065661	chr19:11065661:C:T	1.50028e-89	12.1524	-6.54159e-09	2.12939e-12	4.97319	-6.54159e-09
11066074	chr19:11066074:G:A	9.32389e-96	-2.60136e-09	-2.13875	1.23431e-15	-2.60136e-09	-2.47988
11066076	chr19:11066076:CAT:C	7.49595e-88	14.3224	1.74135	3.94668e-13	5.49406	-2.20642
11066085	chr19:11066085:C:CT	1.93907e-93	-2.60136e-09	3.19863	1.68339e-15	-2.60136e-09	-2.16959
11066137	chr19:11066137:T:A	8.39191e-96	-2.60136e-09	-2.24406	1.29565e-15	-2.60136e-09	-2.43139
11066428	chr19:11066428:C:T	6.18696e-92	-2.60136e-09	6.66145	1.05418e-12	-2.60136e-09	4.27013
11066574	chr19:11066574:C:A	7.53718e-93	0.398933	4.15734	1.49067e-13	1.881	0.433004
11066732	chr19:11066732:T:C	7.38935e-93	0.474941	4.06152	1.27722e-13	1.79169	0.367769
11067101	chr19:11067101:C:T	7.27656e-84	4.33353	20.9108	1.10128e-13	2.4991	-0.487856
11067195	chr19:11067195:C:T	2.05098e-93	-2.60136e-09	3.25474	1.66913e-15	-2.60136e-09	-2.17809
11067709	chr19:11067709:C:T	2.54921e-95	-2.60136e-09	-1.13296	1.48416e-14	-2.60136e-09	0.00703534
11068036	chr19:11068036:G:A	7.16509e-96	-2.60136e-09	-2.40211	1.86238e-15	-2.60136e-09	-2.06854
11068360	chr19:11068360:G:A	1.11102e-95	-2.60136e-09	-1.96347	1.5159e-15	-2.60136e-09	-2.27439
11068606	chr19:11068606:A:G	6.68862e-96	-2.60136e-09	-2.47092	1.37087e-15	-2.60136e-09	-2.37495
11068658	chr19:11068658:T:C	6.73406e-94	-2.60136e-09	2.14102	1.23382e-15	-2.60136e-09	-2.48028
11068895	chr19:11068895:G:T	6.81921e-88	13.5168	2.45225	3.99102e-13	5.30246	-2.00364
11069033	chr19:11069033:C:G	2.42214e-90	12.5244	-2.19559	8.51311e-16	-1.99181	-0.859569
11069371	chr19:11069371:T:C	1.21869e-92	0.340439	4.69635	2.24481e-13	1.94806	0.775334
11070468	chr19:11070468:T:C	2.55612e-95	-2.60136e-09	-1.13025	1.65955e-15	-2.60136e-09	-2.18385
11070728	chr19:11070728:G:A	1.33102e-95	-1.7828	-6.54159e-09	2.87375e-15	-1.63478	-6.54159e-09
11071589	chr19:11071589:C:T	9.55172e-96	-2.60136e-09	-2.11461	1.29535e-15	-2.60136e-09	-2.43161
11072181	chr19:11072181:G:A	6.69633e-96	-2.60136e-09	-2.46977	1.27716e-15	-2.60136e-09	-2.44576
11072379	chr19:11072379:A:G	8.87659e-88	13.929	2.30375	4.73336e-13	5.52253	-2.05312
11072524	chr19:11072524:A:C	2.88573e-93	-2.60136e-09	3.5962	4.47746e-14	-2.60136e-09	1.11124
11073161	chr19:11073161:G:A	7.05663e-89	15.8918	-2.19109	6.88466e-16	-2.30882	-0.754864
11073428	chr19:11073428:C:T	4.82766e-90	13.1796	-2.16104	3.94743e-13	4.37	-1.08216
11073574	chr19:11073574:A:G	1.53868e-90	9.47982	0.395283	1.55056e-16	-2.23124	-2.32313
11073584	chr19:11073584:C:T	3.13629e-90	10.5872	-6.54159e-09	3.67611e-13	3.21663	-6.54159e-09
11073648	chr19:11073648:T:C	1.24963e-93	5.05032	-2.29104	5.36842e-16	-1.11556	-2.19689
11073731	chr19:11073731:T:C	1.6012e-95	-2.60136e-09	-1.59799	2.16798e-15	-2.60136e-09	-1.9166
11073733	chr19:11073733:C:A	6.64671e-96	-2.60136e-09	-2.47721	2.14403e-15	-2.60136e-09	-1.92771
11074807	chr19:11074807:T:C	3.65779e-96	-2.75613	-0.318344	5.62387e-16	-1.32201	-1.94395
11075192	chr19:11075192:T:G	3.15884e-96	-2.76442	-0.456707	5.05266e-16	-1.35387	-2.01919
11075243	chr19:11075243:T:C	4.62123e-73	51.0914	-0.972612	9.06278e-16	-0.956212	-1.83259
11075612	chr19:11075612:A:G	2.74397e-96	-2.78825	-0.573676	4.20023e-16	-1.46585	-2.09199
11075744	chr19:11075744:T:C	1.74475e-95	-2.60136e-09	-1.51213	1.88028e-14	-2.60136e-09	0.243611
11075759	chr19:11075759:A:G	7.48475e-96	-2.53999	0.181528	1.41109e-15	-0.630433	-1.7156
11075961	chr19:11075961:C:G	8.11109e-96	-2.42226	0.144165	1.79708e-15	-0.375999	-1.72824
11076035	chr19:11076035:T:C	1.30121e-72	49.2556	1.89841	6.03652e-16	-0.727685	-2.46747
11076305	chr19:11076305:TCCTC:T	1.12727e-92	6.04468	-1.08587	6.22633e-16	-1.61646	-1.54773
11076450	chr19:11076450:C:T	6.30246e-94	-2.60136e-09	2.07478	5.45328e-15	-2.60136e-09	-0.99418
11076617	chr19:11076617:T:C	4.09243e-96	-2.31497	-0.647219	1.74418e-15	-0.125398	-2.00872
11076682	chr19:11076682:T:G	7.15285e-12	139.302	51.7111	8.58214e-17	-2.66887	-2.47701
11076746	chr19:11076746:T:C	1.13185e-25	133.003	26.2335	1.03646e-16	-2.51558	-2.44159
11076848	chr19:11076848:A:G	3.88766e-91	-2.60136e-09	8.4994	1.23873e-15	-2.60136e-09	-2.47631
11076935	chr19:11076935:A:G	3.91005e-26	132.762	25.4116	1.07903e-16	-2.50286	-2.41407
11077094	chr19:11077094:G:A	2.33767e-95	-2.60136e-09	-1.21959	2.47964e-14	-2.60136e-09	0.520301
11077488	chr19:11077488:T:C	2.27885e-23	138.152	26.3892	9.78173e-17	-2.66957	-2.34548
11077571	chr19:11077571:G:A	5.89972e-18	139.681	37.3237	8.53428e-17	-2.67402	-2.47746
11077632	chr19:11077632:C:T	8.67359e-91	-2.60136e-09	9.30188	1.31968e-15	-2.60136e-09	-2.41301
11077693	chr19:11077693:G:C	4.49268e-96	-2.69009	-0.178792	7.14859e-16	-0.975857	-2.05021
11077913	chr19:11077913:A:C	6.45217e-95	-2.60136e-09	-0.204329	1.60634e-15	-2.60136e-09	-2.21644
11077924	chr19:11077924:G:A	2.38103e-95	-2.60136e-09	-1.20121	2.03536e-15	-2.60136e-09	-1.97972
11078395	chr19:11078395:G:T	2.60769e-95	-2.60136e-09	-1.11028	2.75856e-15	-2.60136e-09	-1.67569
11078529	chr19:11078529:C:G	2.1295e-10	143.105	51.3015	8.06405e-17	-2.73903	-2.46912
11078553	chr19:11078553:A:T	2.07917e-95	-2.60136e-09	-1.33678	1.8645e-15	-2.60136e-09	-2.0674
11078596	chr19:11078596:T:C	1.08583e-22	137.561	28.541	9.13976e-17	-2.6385	-2.44444
11078690	chr19:11078690:C:CAG	2.82827e-24	135.421	27.033	1.0841e-16	-2.5391	-2.37314
11078711	chr19:11078711:G:A	1.47887e-94	0.625119	-6.54159e-09	3.71621e-15	-1.37769	-6.54159e-09
11078754	chr19:11078754:C:T	6.9613e-96	-2.43096	-6.54159e-09	2.24739e-14	0.421956	-6.54159e-09
11078965	chr19:11078965:A:G	4.22121e-91	-2.60136e-09	8.58172	1.33472e-15	-2.60136e-09	-2.40167
11079088	chr19:11079088:T:C	7.44114e-15	141.476	42.6687	8.39926e-17	-2.72316	-2.44426
11079261	chr19:11079261:T:A	1.52934e-15	141.186	41.3767	8.28247e-17	-2.72251	-2.45891
11079304	chr19:11079304:C:A	8.37487e-16	140.263	41.6979	8.45077e-17	-2.69506	-2.46625
11079398	chr19:11079398:G:A	9.16459e-16	140.656	41.3944	8.40316e-17	-2.70767	-2.45928
11079434	chr19:11079434:A:G	4.17312e-16	140.106	41.1578	8.58902e-17	-2.68941	-2.45567
11079616	chr19:11079616:T:C	5.58914e-18	140.138	36.8131	8.63588e-17	-2.66745	-2.47219
11079858	chr19:11079858:G:A	9.08395e-16	140.329	41.7125	8.44044e-17	-2.69665	-2.46588
11079868	chr19:11079868:C:T	1.23251e-15	140.836	41.5115	8.33642e-17	-2.71313	-2.4618
11080077	chr19:11080077:G:A	3.4488e-95	-2.60136e-09	-0.830721	1.41347e-15	-2.60136e-09	-2.34435
11080088	chr19:11080088:G:A	5.34138e-97	-2.54788	-2.45055	1.31797e-16	-2.27964	-2.43725
11080189	chr19:11080189:G:T	3.25278e-95	-2.60136e-09	-0.889236	1.39178e-15	-2.60136e-09	-2.35982
11080197	chr19:11080197:C:T	2.76442e-15	140.81	42.3448	8.22819e-17	-2.71278	-2.47522
11080445	chr19:11080445:G:A	1.43214e-94	0.593008	-6.54159e-09	3.55393e-15	-1.42234	-6.54159e-09
11080478	chr19:11080478:C:CT	3.28619e-95	-2.60136e-09	-0.879017	1.39625e-15	-2.60136e-09	-2.3566
11080525	chr19:11080525:A:AG	6.5942e-29	128.927	22.8609	9.3094e-17	-2.83331	-2.23124
11080618	chr19:11080618:G:A	3.42936e-95	-2.60136e-09	-0.836372	1.41119e-15	-2.60136e-09	-2.34597
11080829	chr19:11080829:G:A	1.06639e-95	-2.60136e-09	-2.00447	6.40022e-15	-2.60136e-09	-0.834065
11080844	chr19:11080844:A:C	9.93164e-95	-2.60136e-09	0.22698	4.02105e-15	-2.60136e-09	-1.29885
11080860	chr19:11080860:T:C	2.47934e-73	49.3109	0.185249	1.32482e-16	-2.3731	-2.33861
11080899	chr19:11080899:G:T	6.20567e-93	-2.60136e-09	4.36189	9.42882e-15	-2.60136e-09	-0.446626
11080920	chr19:11080920:A:C	1.17473e-95	-2.60136e-09	-1.90771	1.28999e-15	-2.60136e-09	-2.43576
11080948	chr19:11080948:C:T	1.06664e-94	0.29835	-6.54159e-09	3.06061e-15	-1.57178	-6.54159e-09
11081001	chr19:11081001:T:A	1.29032e-34	130.008	8.63541	7.69122e-16	-2.80835	-0.144556
11081053	chr19:11081053:C:T	0.217599	146.644	68.508	7.64446e-17	-2.79258	-2.469
11081517	chr19:11081517:A:T	8.73101e-20	138.568	34.2243	9.06362e-17	-2.72138	-2.36992
11081550	chr19:11081550:T:C	1.43474e-87	14.0507	2.66222	1.20119e-13	4.40671	-2.30862
11081927	chr19:11081927:C:T	4.49929e-89	13.2507	-6.54159e-09	8.78744e-16	-2.81966	-6.54159e-09
11082319	chr19:11082319:A:G	6.71667e-96	-2.60136e-09	-2.46674	1.69444e-15	-2.60136e-09	-2.16305
11082415	chr19:11082415:T:G	4.73997e-18	138.92	37.8661	8.93822e-17	-2.62946	-2.47577
11082495	chr19:11082495:C:T	7.03047e-96	-2.60136e-09	-2.42108	2.00064e-15	-2.60136e-09	-1.99693
11083259	chr19:11083259:C:G	1.74824e-94	-2.79558	3.58802	4.72306e-16	-2.18715	-1.25337
11083273	chr19:11083273:A:G	1.55934e-40	120.338	4.67931	1.57487e-16	-2.83805	-1.70076
11083357	chr19:11083357:G:A	3.24951e-95	-2.60136e-09	-0.890243	2.56846e-15	-2.60136e-09	-1.74709
11083569	chr19:11083569:C:A	3.16394e-94	-2.71532	4.10098	5.42261e-16	-2.41045	-0.891958
11083777	chr19:11083777:A:G	9.71451e-96	-2.60136e-09	-2.09771	5.54414e-15	-2.60136e-09	-0.977655
11084147	chr19:11084147:G:A	4.80561e-96	-2.80155	-6.54159e-09	2.61112e-14	0.571967	-6.54159e-09
11084354	chr19:11084354:A:G	1.90833e-73	49.2591	-0.0247005	1.42435e-16	-2.34797	-2.2913
11084978	chr19:11084978:A:C	1.00967e-95	-2.60136e-09	-2.05912	5.9291e-15	-2.60136e-09	-0.910525
11085594	chr19:11085594:C:T	2.08235e-81	-2.60136e-09	30.9009	9.71289e-10	-2.60136e-09	11.096
11085629	chr19:11085629:C:T	1.07957e-94	-2.60136e-09	0.310398	1.80546e-13	-2.60136e-09	2.50559
11085680	chr19:11085680:AC:A	0.780929	148.768	67.6619	7.36222e-17	-2.81934	-2.47986
11085919	chr19:11085919:C:T	5.76213e-95	-2.60136e-09	-0.317438	3.04402e-15	-2.60136e-09	-1.57722
11086001	chr19:11086001:G:A	1.84427e-95	-2.60136e-09	-1.45666	1.66177e-15	-2.60136e-09	-2.18251
11086029	chr19:11086029:C:G	6.29468e-95	-2.71728	2.48824	8.6728e-16	-0.85809	-1.9747
11086116	chr19:11086116:G:A	6.4401e-96	-2.50879	-6.54159e-09	1.8305e-14	0.21678	-6.54159e-09
11086210	chr19:11086210:T:C	1.13483e-24	134.477	27.0643	8.22949e-17	-2.72444	-2.4634
11086233	chr19:11086233:C:T	7.13051e-96	-2.40695	-6.54159e-09	2.45751e-14	0.511337	-6.54159e-09
11086313	chr19:11086313:G:A	1.43529e-92	-2.60136e-09	5.20038	1.26408e-14	-2.60136e-09	-0.153466
11086585	chr19:11086585:G:A	0.000221578	145.392	62.8703	7.74768e-17	-2.76786	-2.48032
11086796	chr19:11086796:C:T	1.79245e-95	-1.48516	-6.54159e-09	6.86065e-14	1.53799	-6.54159e-09
11086922	chr19:11086922:G:T	0.00125033	146.952	63.0405	7.58573e-17	-2.79742	-2.47188
11087298	chr19:11087298:C:A	1.20886e-95	-2.60136e-09	-1.87907	8.88917e-15	-2.60136e-09	-0.505563
11087511	chr19:11087511:C:T	2.86192e-33	127.399	14.3443	1.2112e-16	-2.82184	-1.97953
11087600	chr19:11087600:G:A	2.32712e-95	-1.22411	-6.54159e-09	8.41356e-14	1.74203	-6.54159e-09
11087815	chr19:11087815:C:T	8.6735e-95	-2.60136e-09	0.0915262	3.76978e-15	-2.60136e-09	-1.36338
11087826	chr19:11087826:T:C	8.38648e-31	132.765	14.6581	3.78817e-16	-2.60377	-1.05733
11088007	chr19:11088007:C:A	2.66941e-92	-2.60136e-09	5.82087	1.87639e-14	-2.60136e-09	0.241539
11088079	chr19:11088079:T:G	2.41705e-95	-1.1862	-6.54159e-09	2.15807e-13	2.68399	-6.54159e-09
11088104	chr19:11088104:G:A	1.07122e-94	0.302638	-6.54159e-09	2.57988e-14	0.559929	-6.54159e-09
11088267	chr19:11088267:C:T	2.3605e-94	-2.60136e-09	1.09271	5.96017e-13	-2.60136e-09	3.69987
11088623	chr19:11088623:C:T	3.21674e-95	-2.60136e-09	-0.900378	1.65381e-15	-2.60136e-09	-2.18731
11089281	chr19:11089281:G:T	1.2525e-95	-2.60136e-09	-1.84361	8.54273e-15	-2.60136e-09	-0.545317
11089332	chr19:11089332:C:T	5.93503e-82	-2.60136e-09	29.6457	4.48134e-10	-2.60136e-09	10.3225
11089633	chr19:11089633:C:A	1.48793e-95	-2.60136e-09	-1.67136	1.2365e-15	-2.60136e-09	-2.47811
11089736	chr19:11089736:C:T	3.72125e-90	12.5041	-1.74584	6.10311e-14	3.89771	-2.47672
11089755	chr19:11089755:C:T	7.46026e-95	-2.60136e-09	-0.0591554	3.30609e-15	-2.60136e-09	-1.49463
11089838	chr19:11089838:C:T	1.61907e-94	0.715688	-6.54159e-09	4.63927e-14	1.14675	-6.54159e-09
11090077	chr19:11090077:T:C	1.16443e-95	-2.60136e-09	-1.91652	7.51495e-15	-2.60136e-09	-0.673503
11090130	chr19:11090130:C:T	1.62129e-95	-1.58553	-6.54159e-09	5.74767e-15	-0.941603	-6.54159e-09
11090989	chr19:11090989:C:T	3.26935e-91	-2.60136e-09	8.32618	1.33629e-15	-2.60136e-09	-2.4005
11091312	chr19:11091312:GT:G	2.83468e-17	142.91	35.6649	4.04966e-16	-2.76177	-0.832575
11091630	chr19:11091630:G:T	2.07556e-15	144.426	38.4419	3.52063e-16	-2.79433	-0.940015
11091893	chr19:11091893:G:A	1.86721e-96	-1.84431	-1.90258	2.90589e-15	0.586225	-2.20988
11092738	chr19:11092738:A:G	2.91577e-96	-2.60147	-0.699728	2.51827e-16	-2.37937	-1.69004
11093085	chr19:11093085:C:T	6.80418e-96	-2.60136e-09	-2.45379	2.12242e-15	-2.60136e-09	-1.93784
11093378	chr19:11093378:C:T	1.45417e-92	-2.60136e-09	5.21344	4.75316e-11	-2.60136e-09	8.07875
11093610	chr19:11093610:G:T	5.14576e-95	-2.60136e-09	-0.430573	4.07227e-15	-2.60136e-09	-1.2862
11093674	chr19:11093674:C:T	2.07874e-93	-2.60136e-09	3.26819	1.8266e-14	-2.60136e-09	0.214645
11093772	chr19:11093772:G:A	1.84389e-95	-2.60136e-09	-1.45687	1.26457e-15	-2.60136e-09	-2.45567
11093886	chr19:11093886:C:T	3.74794e-95	-0.74754	-6.54159e-09	1.29955e-15	-2.42838	-6.54159e-09
11093951	chr19:11093951:C:T	1.90315e-95	-1.5437	0.118463	4.4927e-16	-2.44838	-1.04215
11094140	chr19:11094140:A:G	1.08983e-95	-2.60136e-09	-1.98272	1.24366e-15	-2.60136e-09	-2.47234
11094207	chr19:11094207:G:A	2.9038e-95	-2.60136e-09	-1.00273	2.4758e-15	-2.60136e-09	-1.78383
11095299	chr19:11095299:G:A	4.32845e-82	29.5814	-0.251377	7.82481e-17	-2.76448	-2.47379
11095364	chr19:11095364:C:T	3.06846e-95	-0.94757	-6.54159e-09	2.94399e-13	2.99454	-6.54159e-09
11096010	chr19:11096010:C:T	4.1703e-95	-2.60136e-09	-0.640758	3.18592e-15	-2.60136e-09	-1.53166
11096675	chr19:11096675:C:A	2.12853e-95	-2.60136e-09	-1.31332	1.46039e-14	-2.60136e-09	-0.00910608
11096781	chr19:11096781:C:T	2.12122e-94	-2.60136e-09	0.985833	4.20473e-15	-2.60136e-09	-1.25419
11096995	chr19:11096995:T:A	4.19622e-95	-2.60136e-09	-0.634561	3.13071e-15	-2.60136e-09	-1.54914
11097101	chr19:11097101:C:T	1.52631e-59	81.6649	-0.417736	4.79526e-15	-1.74484	0.622068
11097155	chr19:11097155:C:T	6.68034e-96	-2.60136e-09	-2.47216	1.81631e-15	-2.60136e-09	-2.09359
11097306	chr19:11097306:T:C	1.14107e-85	21.8946	-0.805557	9.56044e-17	-2.66102	-2.37692
11097404	chr19:11097404:T:A	4.07886e-95	-2.60136e-09	-0.662928	3.08518e-15	-2.60136e-09	-1.56379
11097890	chr19:11097890:A:T	1.27859e-95	-2.60136e-09	-1.82299	1.47722e-15	-2.60136e-09	-2.30023
11098409	chr19:11098409:T:C	8.86174e-96	-2.60136e-09	-2.18959	2.79888e-15	-2.60136e-09	-1.66118
11098587	chr19:11098587:C:T	1.59833e-94	-2.60136e-09	0.702797	1.2449e-15	-2.60136e-09	-2.47135
11098795	chr19:11098795:AG:A	4.33688e-93	-2.60136e-09	4.00358	1.92274e-14	-2.60136e-09	0.265939
11098900	chr19:11098900:G:A	3.97577e-59	82.6919	-0.487356	3.81517e-15	-1.9169	0.565493
11099046	chr19:11099046:C:A	4.50568e-59	82.8379	-0.508286	3.85804e-15	-1.93113	0.590895
11099088	chr19:11099088:C:T	5.27535e-59	82.8265	-0.339164	3.16914e-15	-1.9331	0.396163
11099312	chr19:11099312:TTTCTTCCACCTTAATGATTA:T	9.95567e-90	12.6663	-0.923965	1.15664e-14	2.23577	-2.47807
11099481	chr19:11099481:C:T	1.44724e-81	-2.60136e-09	30.5371	1.12926e-09	-2.60136e-09	11.2467
11099578	chr19:11099578:G:C	8.41143e-59	83.4754	-0.521513	3.92543e-15	-1.98046	0.657542
11100403	chr19:11100403:C:T	2.20597e-93	-2.60136e-09	3.32759	1.29652e-15	-2.60136e-09	-2.43071
11100532	chr19:11100532:G:A	1.89099e-94	-2.60136e-09	0.870942	4.118e-15	-2.60136e-09	-1.27503
11100836	chr19:11100836:C:A	6.89351e-96	-2.60136e-09	-2.44075	1.82609e-15	-2.60136e-09	-2.08822
11101213	chr19:11101213:C:T	8.54363e-96	-2.60136e-09	-2.22614	1.2482e-15	-2.60136e-09	-2.46869
11101711	chr19:11101711:G:A	6.63793e-96	-2.60136e-09	-2.47853	1.49191e-15	-2.60136e-09	-2.29034
11101794	chr19:11101794:T:A	1.80312e-84	26.0179	-2.16869	8.26622e-17	-2.78595	-2.39744
11102265	chr19:11102265:A:C	2.73869e-96	-1.76799	-1.59587	1.36296e-13	2.16676	0.0576769
11103799	chr19:11103799:T:G	3.43196e-92	2.21883	3.85331	1.93267e-14	-1.33548	1.60657
11104305	chr19:11104305:CT:C	2.69766e-94	-2.60136e-09	1.22622	1.23499e-15	-2.60136e-09	-2.47933
11104423	chr19:11104423:T:A	1.46044e-93	-2.60136e-09	2.91516	4.59229e-14	-2.60136e-09	1.13657
11104719	chr19:11104719:C:T	9.32911e-95	-2.60136e-09	0.164393	2.18346e-14	-2.60136e-09	0.393097
11106024	chr19:11106024:A:G	2.69944e-94	-0.4691	1.69598	8.42912e-16	-2.2752	-0.586093
11106092	chr19:11106092:T:C	1.02227e-93	4.90214	-2.34368	3.23556e-16	-1.34799	-2.47079
11107523	chr19:11107523:C:T	1.28932e-95	-2.60136e-09	-1.81463	2.21902e-15	-2.60136e-09	-1.89333
11107550	chr19:11107550:G:A	9.24879e-93	4.76092	-6.54159e-09	3.60825e-15	-1.40717	-6.54159e-09
11107685	chr19:11107685:G:A	7.40878e-93	4.53909	-6.54159e-09	3.26879e-15	-1.50598	-6.54159e-09
11108037	chr19:11108037:C:T	6.35345e-97	-2.35411	-2.47081	0.081914	30.0828	-0.736486
11108372	chr19:11108372:C:T	4.55102e-97	-2.70429	-2.45428	8.74371e-15	1.48322	-2.00528
11109978	chr19:11109978:G:A	4.9664e-91	8.70875	0.0355397	1.79583e-14	1.72284	-1.52518
11110880	chr19:11110880:T:G	4.46451e-95	-2.60136e-09	-0.572587	1.46025e-15	-2.60136e-09	-2.31179
11111371	chr19:11111371:C:T	3.45475e-94	1.47359	-6.54159e-09	6.7007e-15	-0.788185	-6.54159e-09
11111624	chr19:11111624:G:A	2.57734e-89	8.65292	4.0406	1.04424e-13	1.61729	0.340774
11111806	chr19:11111806:C:T	3.47299e-95	-2.60136e-09	-0.823729	1.34433e-15	-2.60136e-09	-2.3945
11112005	chr19:11112005:G:A	3.29913e-95	-2.60136e-09	-0.875088	1.32779e-15	-2.60136e-09	-2.40688
11112109	chr19:11112109:T:C	3.00342e-95	-0.968994	-6.54159e-09	9.86366e-16	-2.70413	-6.54159e-09
11113253	chr19:11113253:C:T	6.90343e-96	-2.60136e-09	-2.43931	2.83281e-15	-2.60136e-09	-1.64913
11113481	chr19:11113481:C:T	3.49962e-94	2.40864	-0.922148	1.40218e-15	0.127464	-2.47983
11113778	chr19:11113778:G:A	1.53464e-88	-2.60136e-09	14.4776	2.42359e-11	-2.60136e-09	7.40519
11113916	chr19:11113916:A:G	3.70344e-94	-0.745569	2.28867	1.36838e-12	3.03802	1.49297
11113996	chr19:11113996:C:T	6.15922e-95	-2.60136e-09	-0.250796	2.61914e-13	-2.60136e-09	2.87762
11114212	chr19:11114212:G:C	6.84412e-96	-2.60136e-09	-2.44794	2.70507e-15	-2.60136e-09	-1.69527
11114255	chr19:11114255:C:T	6.05882e-94	4.3686	-2.33325	9.65138e-17	-2.77672	-2.25175
11114256	chr19:11114256:G:A	2.25629e-95	-2.60136e-09	-1.25503	1.2425e-15	-2.60136e-09	-2.47328
11114478	chr19:11114478:G:A	1.51629e-95	-2.60136e-09	-1.65248	1.38104e-15	-2.60136e-09	-2.36756
11114716	chr19:11114716:G:A	1.48803e-95	-2.60136e-09	-1.67129	1.39033e-15	-2.60136e-09	-2.36086
11114807	chr19:11114807:C:T	6.82484e-96	-2.60136e-09	-2.45076	2.6857e-15	-2.60136e-09	-1.70245
11115568	chr19:11115568:G:A	6.46211e-95	-2.60136e-09	-0.20279	2.79639e-13	-2.60136e-09	2.9431
11116124	chr19:11116124:C:T	2.89948e-94	-2.09273	3.3911	2.48258e-13	3.40083	-0.576764
11116394	chr19:11116394:C:T	2.11247e-95	1.14803	-2.46891	0.000437451	26.1779	-2.06403
11116421	chr19:11116421:C:T	2.32104e-92	6.86945	-1.18842	2.24921e-16	-2.6929	-1.4895
11116616	chr19:11116616:G:A	3.73643e-88	9.25705	6.11043	5.90443e-13	2.01948	1.671
11116650	chr19:11116650:C:G	4.35426e-97	-2.83102	-2.37174	0.223	29.9926	0.355209
11116790	chr19:11116790:G:T	3.27495e-92	7.71185	-1.68654	1.51814e-16	-2.57407	-2.00143
11116804	chr19:11116804:A:C	3.7751e-94	4.0069	-2.44463	0.106343	31.6662	-2.05891
11116878	chr19:11116878:C:T	7.02777e-96	-2.82491	0.403448	6.15498e-13	5.70364	-1.97161
11116926	chr19:11116926:C:T	4.37085e-97	-2.82751	-2.37145	0.270072	30.181	0.358261
11117483	chr19:11117483:A:G	5.17145e-93	6.40711	-2.22753	9.52786e-17	-2.67712	-2.36423
11117512	chr19:11117512:C:G	2.96555e-94	3.70617	-2.38527	1.0475e-14	0.773984	-1.11539
11117836	chr19:11117836:G:A	1.57644e-96	-2.79847	-1.11769	9.60059e-06	22.6621	-2.36741
11118069	chr19:11118069:T:C	3.92992e-94	4.0672	-2.46474	0.0502695	30.8392	-1.98122
11118107	chr19:11118107:C:T	1.39062e-96	-2.79997	-1.24161	9.72433e-06	22.6956	-2.3881
11118118	chr19:11118118:G:A	7.64833e-96	-2.33684	-6.54159e-09	1.15324e-15	-2.54782	-6.54159e-09
11118236	chr19:11118236:G:A	6.97529e-95	-1.53065	1.40428	1.23936e-12	1.82385	2.6081
11118289	chr19:11118289:C:A	1.35059e-96	-2.80681	-1.26398	1.18413e-05	22.8991	-2.39465
11118542	chr19:11118542:A:G	4.20736e-97	-2.82583	-2.41125	0.0941786	29.2791	0.20676
11118853	chr19:11118853:C:T	7.62308e-96	-2.60136e-09	-2.34015	1.31575e-15	-2.60136e-09	-2.41599
11118883	chr19:11118883:A:G	9.91431e-95	-1.26884	1.49408	2.10939e-12	2.26318	2.70058
11118901	chr19:11118901:T:C	1.70492e-96	-2.75283	-1.08498	4.06438e-06	21.7744	-2.3393
11118966	chr19:11118966:G:A	3.0034e-95	-2.60136e-09	-0.969003	1.29107e-15	-2.60136e-09	-2.43493
11119089	chr19:11119089:G:A	1.72488e-96	-1.38172	-2.44446	1.78967e-10	11.4114	-2.00686
11119174	chr19:11119174:C:G	1.32762e-96	-1.64626	-2.44168	8.21464e-11	10.6306	-2.00472
11119292	chr19:11119292:C:T	4.20806e-97	-2.83885	-2.39807	0.0429803	28.4966	0.204783
11119304	chr19:11119304:G:A	9.49404e-96	-2.60136e-09	-2.12067	1.27459e-15	-2.60136e-09	-2.44778
11119326	chr19:11119326:C:T	4.18541e-97	-2.83415	-2.40817	0.0549353	28.8189	0.12791
11119538	chr19:11119538:T:C	1.40704e-96	-2.77781	-1.25204	5.94314e-06	22.2054	-2.39033
11119656	chr19:11119656:C:T	2.48619e-95	-0.380118	-0.777878	1.11546e-13	1.67998	0.344062
11119686	chr19:11119686:A:C	5.67524e-97	-2.48937	-2.44844	4.22346e-12	8.08758	-2.42957
11119726	chr19:11119726:G:T	1.5084e-96	-1.50269	-2.45759	1.42481e-10	11.1324	-1.95578
11120014	chr19:11120014:C:G	6.20737e-96	-2.54559	-6.54159e-09	3.54977e-15	-1.42352	-6.54159e-09
11120205	chr19:11120205:T:C	1.43013e-96	-2.79734	-1.21623	8.32984e-06	22.534	-2.38127
11120527	chr19:11120527:G:A	5.09111e-88	15.6768	-6.54159e-09	0.0754384	29.2639	-6.54159e-09
11120659	chr19:11120659:A:G	6.77739e-95	-0.155154	-6.54159e-09	2.89125e-14	0.673876	-6.54159e-09
11120869	chr19:11120869:A:G	1.79276e-95	-2.60136e-09	-1.48499	4.86109e-15	-2.60136e-09	-1.10913
11121585	chr19:11121585:A:T	2.02034e-95	-2.60136e-09	-1.36548	7.58998e-14	-2.60136e-09	1.63902
11121590	chr19:11121590:C:G	1.86288e-93	-0.654806	3.81336	1.62846e-11	3.20336	3.80422
11121676	chr19:11121676:G:A	8.27907e-96	-2.60136e-09	-2.2576	1.2444e-15	-2.60136e-09	-2.47174
11121930	chr19:11121930:G:A	1.19313e-93	-1.24211	3.95511	5.4435e-12	2.21899	3.69279
11122015	chr19:11122015:C:T	2.38713e-95	-2.60136e-09	-1.19865	1.7727e-14	-2.60136e-09	0.184692
11122243	chr19:11122243:G:A	4.17035e-97	-2.83004	-2.41588	0.000372177	24.6195	-0.667302
11122929	chr19:11122929:G:A	7.76729e-93	7.04791	-2.46156	9.90104e-16	-0.404676	-2.29567
11123265	chr19:11123265:A:G	9.0822e-97	-2.82621	-1.64139	3.4552e-11	10.0276	-2.26773
11123915	chr19:11123915:G:A	2.3467e-96	-2.6684	-0.849917	2.71115e-08	16.8625	-2.43745
11124364	chr19:11124364:C:T	8.41244e-96	-2.60136e-09	-2.24162	1.29987e-15	-2.60136e-09	-2.42813
11124414	chr19:11124414:C:T	2.1292e-96	-2.35082	-1.26477	4.51524e-15	-0.489378	-0.693562
11124572	chr19:11124572:A:T	7.24111e-96	-2.60136e-09	-2.39156	1.29756e-15	-2.60136e-09	-2.42991
11124579	chr19:11124579:T:A	9.55164e-96	-1.26337	-0.851245	8.48898e-16	-0.597953	-2.25626
11124747	chr19:11124747:T:C	2.95374e-96	-1.02844	-2.25981	1.3562e-11	9.21896	-2.39433
11124774	chr19:11124774:A:ACAGG	1.95989e-95	-1.39586	-6.54159e-09	1.12141e-13	2.02936	-6.54159e-09
11124776	chr19:11124776:T:TTCACAG	1.98587e-95	-1.38269	-6.54159e-09	1.14537e-13	2.0505	-6.54159e-09
11124778	chr19:11124778:T:TGGG	1.99763e-95	-1.37678	-6.54159e-09	1.15287e-13	2.05703	-6.54159e-09
11124822	chr19:11124822:G:A	4.70543e-97	-2.66438	-2.46082	1.55658e-14	2.41313	-2.35845
11124828	chr19:11124828:C:T	1.73948e-96	-2.67574	-1.14201	2.91502e-15	-1.33286	-0.287656
11124829	chr19:11124829:G:A	5.28387e-97	-2.55069	-2.45856	9.87808e-15	1.87304	-2.27312
11125258	chr19:11125258:A:G	2.43335e-96	-2.5828	-0.899258	5.9576e-08	17.657	-2.44466
11125445	chr19:11125445:C:G	1.67426e-96	-1.47586	-2.3801	4.49161e-12	7.64938	-1.92981
11125702	chr19:11125702:G:A	2.12604e-96	-2.8023	-0.814772	7.58558e-09	15.5867	-2.4353
11126128	chr19:11126128:T:C	7.5755e-97	-2.76355	-1.88545	1.92775e-15	0.306849	-2.34089
11126203	chr19:11126203:G:A	1.01577e-92	-2.60136e-09	4.85465	2.60812e-15	-2.60136e-09	-1.73177
11126329	chr19:11126329:T:C	8.00635e-96	-2.60136e-09	-2.2911	1.96808e-15	-2.60136e-09	-2.01334
11126473	chr19:11126473:CCTT:C	2.76033e-95	-2.60136e-09	-1.05339	1.26267e-15	-2.60136e-09	-2.45717
11126593	chr19:11126593:G:A	1.02715e-95	-2.71507	0.673114	1.41271e-14	-1.24821	1.20591
11126620	chr19:11126620:T:C	6.54554e-97	-2.76794	-2.02719	1.81755e-15	0.318648	-2.41156
11126648	chr19:11126648:T:A	2.94529e-94	-1.81391	3.12796	1.29994e-14	-1.71931	1.59381
11126885	chr19:11126885:C:T	5.09693e-93	-2.60136e-09	4.16506	2.05199e-15	-2.60136e-09	-1.97158
11127188	chr19:11127188:C:G	4.61206e-97	-2.66716	-2.47808	1.4476e-14	2.39946	-2.41736
11127299	chr19:11127299:C:T	2.82619e-95	-2.60136e-09	-1.02982	7.67632e-15	-2.60136e-09	-0.652256
11127563	chr19:11127563:C:G	4.238e-97	-2.82085	-2.40898	1.20475e-11	8.39976	-1.69354
11127723	chr19:11127723:G:A	1.11652e-95	-2.78825	0.829715	1.15434e-14	-1.52808	1.2838
11127816	chr19:11127816:A:G	6.61742e-97	-2.60172	-2.18249	1.67025e-06	17.763	0.78287
11127872	chr19:11127872:A:G	1.79587e-96	-1.55778	-2.22806	7.79744e-13	5.66275	-1.69418
11127937	chr19:11127937:G:A	1.09903e-95	-2.60136e-09	-1.97432	1.4329e-15	-2.60136e-09	-2.3307
11128132	chr19:11128132:G:A	4.67671e-93	6.10941	-2.03039	2.02467e-15	-0.869093	-1.1159
11128299	chr19:11128299:C:T	7.32061e-96	-1.17255	-1.20809	3.35679e-15	-2.14747	0.668059
11128320	chr19:11128320:C:T	2.27757e-92	-2.60136e-09	5.66212	2.27426e-11	-2.60136e-09	7.3416
11128503	chr19:11128503:AC:A	2.84719e-94	-1.89349	3.17366	1.39243e-14	-1.64603	1.58927
11128763	chr19:11128763:T:C	6.70833e-97	-2.62918	-2.14138	2.38476e-06	18.0055	0.89648
11128942	chr19:11128942:G:A	2.47947e-94	-1.80835	2.95024	1.05346e-14	-1.74528	1.40955
11129041	chr19:11129041:AAG:A	6.08979e-93	-2.60136e-09	4.34304	1.97914e-15	-2.60136e-09	-2.00774
11130118	chr19:11130118:C:T	2.05968e-93	2.02768	1.2313	9.46994e-15	-0.749105	0.306831
11130326	chr19:11130326:G:A	5.75561e-96	-2.62116	-6.54159e-09	1.33677e-15	-2.40014	-6.54159e-09
11130479	chr19:11130479:G:A	1.08886e-93	-2.60136e-09	2.62155	1.11835e-14	-2.60136e-09	-0.275956
11130565	chr19:11130565:G:A	1.89505e-93	-2.60136e-09	3.17567	1.72033e-14	-2.60136e-09	0.154707
11130752	chr19:11130752:G:A	5.41853e-94	4.38965	-2.46599	2.89266e-12	7.75958	-2.48005
11131134	chr19:11131134:G:A	4.85585e-96	-2.78392	-0.00722787	3.9837e-15	-1.67386	0.365677
11131201	chr19:11131201:G:A	8.05016e-97	-2.83344	-1.75479	3.57112e-16	-1.94604	-1.77407
11131239	chr19:11131239:A:G	7.63735e-97	-2.3243	-2.31657	4.8307e-06	22.0821	-2.47423
11131258	chr19:11131258:C:T	3.93334e-93	-2.60136e-09	3.90591	7.59128e-12	-2.60136e-09	6.24436
11131457	chr19:11131457:G:A	3.47729e-93	5.83684	-2.05417	1.9525e-15	-0.90692	-1.11437
11131631	chr19:11131631:G:C	6.5043e-94	1.39543	0.710869	6.36702e-08	15.7059	-0.427042
11131820	chr19:11131820:G:A	1.84039e-96	-1.38719	-2.37416	8.02067e-17	-2.73469	-2.47886
11131982	chr19:11131982:T:C	5.22354e-97	-2.75115	-2.26959	8.19144e-10	13.3337	-2.40813
11132089	chr19:11132089:A:G	8.43462e-97	-2.82847	-1.7131	3.85244e-16	-1.90739	-1.73689
11132281	chr19:11132281:C:T	3.93334e-93	-2.60136e-09	3.90591	7.59128e-12	-2.60136e-09	6.24436
11132298	chr19:11132298:G:C	6.58469e-95	-2.60136e-09	-0.183999	1.68843e-15	-2.60136e-09	-2.1666
11132484	chr19:11132484:G:A	8.78607e-97	-2.81796	-1.68279	4.31347e-16	-1.83466	-1.69658
11132547	chr19:11132547:TCTA:T	6.18612e-97	-2.84164	-2.00997	2.11159e-16	-2.2364	-2.00914
11132578	chr19:11132578:T:C	1.95069e-95	0.0334016	-1.43396	2.04694e-10	10.9027	-1.3638
11132608	chr19:11132608:C:T	6.85294e-96	-2.60136e-09	-2.44665	1.24752e-15	-2.60136e-09	-2.46924
11132648	chr19:11132648:G:A	6.21585e-95	-2.60136e-09	-0.241643	1.65293e-15	-2.60136e-09	-2.18785
11132692	chr19:11132692:T:C	7.96248e-97	-2.84035	-1.75882	3.22713e-16	-2.04093	-1.78046
11132826	chr19:11132826:T:C	9.04295e-97	-2.82307	-1.64887	4.31672e-16	-1.87461	-1.65587
11132866	chr19:11132866:A:T	9.79767e-96	-2.08919	-6.54159e-09	2.80965e-15	-1.65734	-6.54159e-09
11132916	chr19:11132916:G:T	8.79836e-97	-2.83669	-1.66267	3.7608e-16	-1.99693	-1.67142
11133332	chr19:11133332:G:A	5.09609e-96	-2.74286	-6.54159e-09	3.67511e-14	0.91377	-6.54159e-09
11133370	chr19:11133370:G:A	6.12987e-95	-2.60136e-09	-0.255572	1.6392e-15	-2.60136e-09	-2.19619
11133427	chr19:11133427:G:A	7.32917e-96	-2.60136e-09	-2.37947	1.4022e-15	-2.60136e-09	-2.35235
11133931	chr19:11133931:A:ATC	1.19966e-92	6.15861	-1.13756	5.9526e-16	-0.842033	-2.36712
11134117	chr19:11134117:A:C	5.00382e-96	-2.76113	-6.54159e-09	2.14445e-15	-1.92752	-6.54159e-09
11134234	chr19:11134234:G:A	1.86507e-95	-0.646995	-0.798454	4.30628e-14	3.14559	-2.07333
11134242	chr19:11134242:A:G	6.23694e-95	-2.60136e-09	-0.238257	1.64893e-15	-2.60136e-09	-2.19027
11134777	chr19:11134777:C:T	1.95204e-95	-2.82951	1.42964	1.65488e-14	-1.93017	2.04608
11134793	chr19:11134793:A:G	1.37305e-96	-2.81944	-1.23486	6.10137e-16	-1.85241	-1.33206
11134796	chr19:11134796:T:C	1.61758e-96	-2.3442	-1.5462	1.15216e-14	1.92921	-2.17539
11134824	chr19:11134824:C:T	8.51296e-94	-0.657679	3.03311	4.5125e-13	3.03093	0.390695
11134928	chr19:11134928:T:A	1.26368e-96	-2.82415	-1.31315	5.49343e-16	-1.88284	-1.40659
11135032	chr19:11135032:G:A	1.66884e-96	-2.47362	-1.38558	7.47355e-15	1.71024	-2.38927
11135035	chr19:11135035:C:T	5.00043e-95	-2.60136e-09	-0.459222	1.53673e-15	-2.60136e-09	-2.26074
11135095	chr19:11135095:T:C	1.39978e-96	-2.83435	-1.20067	5.72721e-16	-1.95847	-1.28928
11135265	chr19:11135265:G:GC	4.09554e-92	-2.60136e-09	6.24891	5.75402e-11	-2.60136e-09	8.26984
11135504	chr19:11135504:T:C	5.26552e-97	-2.53859	-2.47415	1.99386e-07	16.9959	-0.575493
11135555	chr19:11135555:C:CA	1.60925e-96	-2.83953	-1.05603	6.09295e-16	-2.03083	-1.15502
11135608	chr19:11135608:T:C	7.75446e-97	-2.15866	-2.46699	9.30815e-09	14.3602	-1.00418
11135649	chr19:11135649:C:T	3.93225e-93	-2.60136e-09	3.90563	7.56564e-12	-2.60136e-09	6.24098
11135878	chr19:11135878:G:A	9.82132e-97	-2.83054	-1.55883	4.09087e-16	-1.90629	-1.67793
11135944	chr19:11135944:T:C	9.65174e-97	-2.83427	-1.57251	3.83921e-16	-1.96611	-1.68161
11135964	chr19:11135964:G:A	5.14925e-97	-2.56085	-2.47422	2.40715e-07	17.1969	-0.588165
11136395	chr19:11136395:A:G	1.04632e-96	-2.82549	-1.50057	4.48053e-16	-1.86428	-1.62896
11136495	chr19:11136495:G:A	6.68944e-96	-2.60136e-09	-2.4708	2.20429e-15	-2.60136e-09	-1.89999
11136704	chr19:11136704:C:A	2.51067e-95	-0.884344	-0.263851	3.28469e-14	2.58866	-1.7872
11136748	chr19:11136748:G:A	5.2376e-97	-2.54425	-2.4738	2.14003e-07	17.0311	-0.539968
11136771	chr19:11136771:C:T	1.33421e-94	1.83272	-1.31054	1.76504e-15	-0.189713	-1.93251
11136846	chr19:11136846:A:G	5.21806e-97	-2.54584	-2.47595	2.15401e-07	17.1004	-0.602776
11136939	chr19:11136939:A:G	5.65919e-97	-2.67547	-2.26516	1.58454e-14	2.55198	-2.47949
11137134	chr19:11137134:G:T	8.02291e-97	-2.63566	-1.95596	1.4003e-14	2.25569	-2.30681
11137178	chr19:11137178:G:C	4.81148e-96	-2.80033	-6.54159e-09	5.17604e-15	-1.04636	-6.54159e-09
11137207	chr19:11137207:C:T	9.54817e-97	-2.8224	-1.59517	4.193e-16	-1.84667	-1.7129
11137316	chr19:11137316:C:T	7.48515e-96	-2.60136e-09	-2.35841	1.36708e-15	-2.60136e-09	-2.37772
11137428	chr19:11137428:G:A	6.35583e-93	0.65866	3.72714	1.83054e-11	7.10488	0.0196771
11137500	chr19:11137500:G:A	8.31887e-97	-2.82318	-1.73221	3.89927e-16	-1.84586	-1.78633
11137613	chr19:11137613:ACT:A	8.32962e-95	1.88125	-1.83017	1.26907e-15	-0.204522	-2.24759
11137750	chr19:11137750:T:G	5.52319e-97	-2.71124	-2.25372	1.89903e-14	2.7319	-2.47837
11138365	chr19:11138365:A:G	4.95959e-97	-2.59962	-2.47298	3.63215e-07	17.5842	-0.564075
11138606	chr19:11138606:G:A	8.28986e-96	-2.60136e-09	-2.2563	1.23833e-15	-2.60136e-09	-2.47663
11138733	chr19:11138733:C:G	1.95798e-95	-2.60136e-09	-1.39683	1.7885e-15	-2.60136e-09	-2.10902
11138798	chr19:11138798:G:C	1.45479e-96	-2.8088	-1.18767	1.06352e-15	-1.78694	-0.841874
11139385	chr19:11139385:G:C	2.09549e-94	2.09869	-1.12507	2.17342e-15	-0.0528881	-1.8612
11139412	chr19:11139412:G:A	3.5475e-93	-2.60136e-09	3.80267	7.65158e-12	-2.60136e-09	6.25227
11139463	chr19:11139463:A:G	1.47421e-95	-0.490249	-1.19037	4.3069e-11	9.83909	-1.85892
11139551	chr19:11139551:C:T	5.39049e-95	-2.60136e-09	-0.384111	1.3961e-15	-2.60136e-09	-2.35671
11139642	chr19:11139642:T:C	5.91596e-95	-2.60136e-09	-0.291092	2.26211e-15	-2.60136e-09	-1.8741
11139720	chr19:11139720:T:C	8.00352e-96	-0.84718	-1.44427	9.5936e-12	8.49445	-2.016
11141300	chr19:11141300:T:C	7.23037e-96	-2.39304	-6.54159e-09	8.85812e-16	-2.81165	-6.54159e-09
11142045	chr19:11142045:C:T	4.09953e-94	-2.60136e-09	1.64471	5.82583e-13	-2.60136e-09	3.67707
11142629	chr19:11142629:G:A	1.04805e-94	1.83818	-1.55741	1.35354e-15	-0.239352	-2.14832
11142658	chr19:11142658:G:A	2.3302e-92	-2.60136e-09	5.68496	1.73074e-15	-2.60136e-09	-2.14185
11142755	chr19:11142755:G:T	6.87243e-96	-2.60136e-09	-2.44381	1.25438e-15	-2.60136e-09	-2.46375
11143210	chr19:11143210:CA:C	9.75376e-95	-2.80381	3.01272	5.56881e-12	5.0826	0.851937
11143530	chr19:11143530:C:A	3.07104e-94	-2.60136e-09	1.35585	9.07583e-14	-2.60136e-09	1.8178
11143956	chr19:11143956:A:G	1.6931e-95	-1.76492	0.222734	6.83825e-15	-0.912394	0.144529
11144347	chr19:11144347:G:T	1.47287e-94	-2.60136e-09	0.621053	6.44703e-15	-2.60136e-09	-0.826777
11144437	chr19:11144437:T:A	8.41397e-96	-2.60136e-09	-2.24144	3.0902e-15	-2.60136e-09	-1.56216
11144663	chr19:11144663:T:C	8.26033e-92	6.95047	-6.54159e-09	2.14766e-14	0.376569	-6.54159e-09
11144699	chr19:11144699:T:C	7.55946e-94	-2.60136e-09	2.25664	1.75994e-12	-2.60136e-09	4.78264
11144830	chr19:11144830:C:T	1.37016e-92	-2.60136e-09	5.15394	1.55453e-15	-2.60136e-09	-2.24923
11145293	chr19:11145293:C:A	2.37294e-95	-0.778923	-0.425692	6.28156e-14	2.76524	-1.31543
11145317	chr19:11145317:C:T	2.942e-93	-0.27069	3.8862	1.37994e-12	3.51583	1.02357
11145383	chr19:11145383:C:T	2.15688e-95	-2.43925	1.13916	3.1871e-13	1.98651	1.08738
11145500	chr19:11145500:C:T	1.77074e-96	-2.79263	-1.00731	2.2051e-14	1.85123	-1.44827
11145522	chr19:11145522:T:C	5.42296e-95	-2.60136e-09	-0.378104	1.39782e-15	-2.60136e-09	-2.35548
11145609	chr19:11145609:A:G	4.42858e-97	-2.75471	-2.43113	5.94381e-09	13.3008	-0.39338
11146198	chr19:11146198:GGGA:G	1.72182e-95	-1.42902	-0.0963447	2.14416e-14	1.86843	-1.4935
11146211	chr19:11146211:T:C	1.73617e-91	0.104492	7.58878	8.15213e-14	-2.51085	4.22132
11146306	chr19:11146306:G:A	9.66533e-97	-2.19814	-2.20723	1.31125e-16	-2.53838	-2.18362
11146333	chr19:11146333:C:T	4.01744e-95	-0.678101	-6.54159e-09	1.54036e-15	-2.25838	-6.54159e-09
11146634	chr19:11146634:A:G	5.61303e-97	-2.84249	-2.10634	2.42553e-16	-1.64189	-2.46504
11146823	chr19:11146823:T:C	8.28248e-96	-2.25719	-6.54159e-09	2.02958e-15	-1.98257	-6.54159e-09
11147447	chr19:11147447:A:G	5.32877e-97	-2.75004	-2.25075	4.62872e-16	-1.01324	-2.44746
11147755	chr19:11147755:T:C	2.70314e-95	1.40478	-2.47911	1.05756e-16	-2.60286	-2.33416
11147917	chr19:11147917:AAAAAAAAAAAAAAG:A	2.82127e-83	28.9516	-2.35213	4.98408e-13	4.2906	-0.769573
11147962	chr19:11147962:G:A	1.72763e-93	4.2477	-1.16452	9.43161e-15	-1.89683	1.4505
11148044	chr19:11148044:C:T	4.06594e-95	-2.60136e-09	-0.666102	3.21999e-15	-2.60136e-09	-1.52102
11148123	chr19:11148123:G:A	3.21832e-95	-2.60136e-09	-0.899888	7.68293e-15	-2.60136e-09	-0.651395
11148178	chr19:11148178:G:A	3.2753e-94	1.42025	-6.54159e-09	1.11332e-14	-0.280466	-6.54159e-09
11148404	chr19:11148404:C:A	2.44876e-93	4.43	-0.997996	1.34266e-14	-1.84432	1.75116
11148480	chr19:11148480:T:C	7.60306e-96	-2.60136e-09	-2.34278	1.23541e-15	-2.60136e-09	-2.479
11148597	chr19:11148597:C:T	1.63943e-94	0.728187	-6.54159e-09	9.8117e-14	1.89576	-6.54159e-09
11148774	chr19:11148774:C:T	4.77204e-95	-2.60136e-09	-0.505972	3.30364e-15	-2.60136e-09	-1.49537
11148852	chr19:11148852:G:A	1.43213e-95	-1.25685	-0.452734	8.77006e-16	-2.04454	-0.777103
11149078	chr19:11149078:T:A	1.69882e-94	3.21951	-2.45574	1.44733e-15	-0.436271	-1.8844
11149796	chr19:11149796:C:T	4.23894e-93	-2.60136e-09	3.98074	1.0852e-11	-2.60136e-09	6.60171
11150005	chr19:11150005:C:T	1.45723e-92	-2.60136e-09	5.21555	5.84067e-13	-2.60136e-09	3.67962
11150392	chr19:11150392:G:A	5.41732e-95	-2.60136e-09	-0.379145	3.55226e-15	-2.60136e-09	-1.42281
11150900	chr19:11150900:A:G	4.5483e-93	-2.60136e-09	4.05118	6.33947e-12	-2.60136e-09	6.06415
11150945	chr19:11150945:C:T	4.10358e-94	-2.60136e-09	1.6457	6.5619e-15	-2.60136e-09	-0.809116
11150981	chr19:11150981:G:A	6.65175e-96	-2.60136e-09	-2.47645	1.33062e-15	-2.60136e-09	-2.40475
11151185	chr19:11151185:T:A	1.67535e-83	26.0783	-6.54159e-09	3.35722e-13	3.12589	-6.54159e-09
11151384	chr19:11151384:ATGC:A	2.55382e-95	-2.60136e-09	-1.13115	5.76311e-15	-2.60136e-09	-0.93892
11151553	chr19:11151553:T:C	1.04093e-94	0.297599	-0.0236445	3.0595e-15	-1.1298	-0.442341
11151643	chr19:11151643:C:T	9.4382e-96	-2.17233	0.0457599	6.39016e-15	-0.351677	-0.48396
11151650	chr19:11151650:T:C	2.30493e-95	-2.60136e-09	-1.2337	1.23686e-15	-2.60136e-09	-2.47782
11151750	chr19:11151750:C:T	2.80411e-95	-2.60136e-09	-1.03766	1.28201e-15	-2.60136e-09	-2.44197
11151792	chr19:11151792:C:T	3.48209e-95	-0.821115	-6.54159e-09	9.40815e-16	-2.75141	-6.54159e-09
11151801	chr19:11151801:T:G	1.93815e-93	5.59363	-2.39547	9.6491e-12	8.57798	-2.09376
11152422	chr19:11152422:C:T	1.92345e-93	4.68936	-1.49881	2.25899e-12	7.20341	-2.17114
11152817	chr19:11152817:A:G	2.58717e-95	1.0019	-2.12008	2.08158e-16	-2.62771	-1.63214
11152853	chr19:11152853:C:G	2.43869e-96	-1.69006	-1.78981	2.85448e-16	-2.7157	-1.2284
11153031	chr19:11153031:T:TACCTC	2.13129e-95	-2.60136e-09	-1.31202	1.23397e-15	-2.60136e-09	-2.48016
11153040	chr19:11153040:C:T	2.07435e-95	-2.60136e-09	-1.3391	1.2337e-15	-2.60136e-09	-2.48038
11153076	chr19:11153076:C:T	2.0639e-95	-2.60136e-09	-1.34415	1.23369e-15	-2.60136e-09	-2.48039
11153173	chr19:11153173:T:C	2.02585e-95	-2.60136e-09	-1.36276	1.2338e-15	-2.60136e-09	-2.4803
11153374	chr19:11153374:G:A	3.82465e-95	0.173173	-0.900452	1.16909e-15	-1.38434	-1.14983
11153387	chr19:11153387:C:T	1.13207e-94	1.67203	-1.31414	2.0139e-16	-1.95871	-2.33419
11153544	chr19:11153544:G:A	2.1529e-95	-2.60136e-09	-1.30193	1.23412e-15	-2.60136e-09	-2.48004
11153693	chr19:11153693:T:C	1.95856e-93	4.75946	-1.55083	2.32719e-12	7.25903	-2.19701
11153740	chr19:11153740:G:A	1.78424e-94	3.22033	-2.4075	8.27994e-16	-2.2943	-0.584843
11153838	chr19:11153838:C:T	1.1138e-94	1.69125	-1.34964	2.02812e-16	-1.95499	-2.33088
11153850	chr19:11153850:G:C	1.25027e-93	-2.60136e-09	2.75979	1.98508e-15	-2.60136e-09	-2.00474
11153861	chr19:11153861:A:C	5.97183e-94	2.02089	-6.54159e-09	1.096e-12	4.30903	-6.54159e-09
11153913	chr19:11153913:T:A	7.12969e-93	-2.16139	6.66208	1.3394e-14	-0.572826	0.477239
11153942	chr19:11153942:C:T	6.59663e-96	-2.48477	-6.54159e-09	8.63853e-16	-2.83675	-6.54159e-09
11154006	chr19:11154006:G:A	2.07468e-95	-2.60136e-09	-1.33894	1.39031e-15	-2.60136e-09	-2.36087
11154030	chr19:11154030:C:T	2.33103e-94	2.34358	-1.26343	1.12248e-15	-2.48163	-0.0932236
11154131	chr19:11154131:G:A	3.84201e-94	-2.60136e-09	1.57983	3.78101e-13	-2.60136e-09	3.24476
11154344	chr19:11154344:G:A	1.94314e-87	19.3393	-2.32302	1.50253e-14	1.73934	-1.72001
11154356	chr19:11154356:T:C	1.64812e-93	5.47578	-2.43972	5.7592e-12	8.33647	-2.36832
11154572	chr19:11154572:T:C	7.58763e-95	-2.69536	2.65313	9.38487e-14	0.41664	1.43465
11154732	chr19:11154732:C:G	1.10398e-94	-2.74373	3.07648	1.63167e-13	0.583771	1.82061
11154811	chr19:11154811:A:C	5.2853e-95	-2.60136e-09	-0.403817	1.38714e-15	-2.60136e-09	-2.36315
11154954	chr19:11154954:G:A	8.1167e-97	-2.83795	-1.74204	7.71111e-16	-0.912086	-2.03823
11155010	chr19:11155010:C:A	9.52825e-95	-2.69858	2.8841	1.14668e-13	0.40056	1.65109
11155339	chr19:11155339:T:C	1.05046e-94	1.64908	-1.36601	2.09077e-16	-1.93933	-2.31612
11155400	chr19:11155400:A:G	2.18886e-95	-2.60136e-09	-1.28537	1.23489e-15	-2.60136e-09	-2.47941
11155485	chr19:11155485:G:A	1.55722e-95	-2.60136e-09	-1.62584	4.38863e-15	-2.60136e-09	-1.21138
11155589	chr19:11155589:G:A	4.50437e-94	-2.60136e-09	1.73889	9.66017e-13	-2.60136e-09	4.18278
11155815	chr19:11155815:C:T	2.0318e-95	-2.60136e-09	-1.35982	1.2337e-15	-2.60136e-09	-2.48038
11155908	chr19:11155908:A:G	9.68035e-95	-2.69165	2.893	1.11514e-13	0.371945	1.65181
11156826	chr19:11156826:TC:T	3.53354e-94	1.49614	-6.54159e-09	1.15191e-15	-2.54897	-6.54159e-09
11156928	chr19:11156928:G:A	2.82763e-95	-2.60136e-09	-1.02931	1.85673e-15	-2.60136e-09	-2.07158
11156937	chr19:11156937:G:A	9.64802e-95	1.35054	-1.15253	2.29718e-16	-1.79217	-2.36913
11156958	chr19:11156958:G:A	3.39884e-95	1.20357	-2.04888	2.43292e-16	-2.58273	-1.52116
11157002	chr19:11157002:T:C	1.3958e-94	-2.68401	3.25132	1.39981e-13	0.30061	1.9505
11157264	chr19:11157264:A:T	1.03738e-94	-2.70915	2.97969	1.29212e-13	0.447004	1.72405
11157479	chr19:11157479:C:T	2.33182e-95	0.766895	-1.98899	2.40365e-16	-2.67085	-1.44514
11157880	chr19:11157880:G:A	5.02587e-95	0.649607	-1.10375	2.6051e-16	-1.64942	-2.38609
11157949	chr19:11157949:C:T	4.61288e-94	-2.60136e-09	1.76269	9.7694e-13	-2.60136e-09	4.19403
11158301	chr19:11158301:G:C	1.12198e-96	-2.82179	-1.43444	1.27347e-15	-0.651003	-1.79765
11158423	chr19:11158423:G:A	3.96971e-95	-2.60136e-09	-0.690052	8.11878e-14	-2.60136e-09	1.70637
11158437	chr19:11158437:A:G	2.92293e-95	-2.60136e-09	-0.99616	4.88368e-14	-2.60136e-09	1.19809
11158438	chr19:11158438:C:T	2.91405e-95	-2.60136e-09	-0.999203	4.90878e-14	-2.60136e-09	1.20321
11158751	chr19:11158751:A:C	7.35158e-96	-2.60136e-09	-2.37642	1.29346e-15	-2.60136e-09	-2.43308
11158804	chr19:11158804:A:G	3.72077e-94	-2.60136e-09	1.54777	3.65668e-13	-2.60136e-09	3.21133
11159001	chr19:11159001:T:A	3.38001e-87	19.9647	-2.39486	2.19434e-14	2.14735	-1.74928
11159050	chr19:11159050:G:T	1.35384e-87	17.2823	-0.62742	5.79612e-15	1.48452	-2.41773
11159086	chr19:11159086:C:T	2.55408e-95	-2.60136e-09	-1.13105	1.52331e-15	-2.60136e-09	-2.26951
11159217	chr19:11159217:C:T	3.09938e-88	17.6609	-2.48037	1.57143e-14	1.64998	-1.5858
11159284	chr19:11159284:G:T	2.30431e-95	0.595354	-1.82932	4.29404e-16	-1.12617	-2.40958
11159340	chr19:11159340:T:C	1.71487e-95	0.414973	-1.94438	4.67372e-16	-0.999582	-2.45144
11160015	chr19:11160015:A:G	2.05931e-94	-2.60136e-09	0.956209	1.77028e-13	-2.60136e-09	2.48591
11160712	chr19:11160712:C:T	4.40179e-95	-2.60136e-09	-0.586735	2.03575e-15	-2.60136e-09	-1.97953
11160741	chr19:11160741:T:G	8.52101e-96	-2.60136e-09	-2.2288	1.26233e-15	-2.60136e-09	-2.45744
11160758	chr19:11160758:C:T	2.65864e-94	-2.60136e-09	1.21165	2.23626e-13	-2.60136e-09	2.71958
11160873	chr19:11160873:C:T	2.98141e-94	-2.60136e-09	1.32624	2.56537e-13	-2.60136e-09	2.85688
11160897	chr19:11160897:C:T	2.23919e-95	-2.60136e-09	-1.26263	1.3921e-15	-2.60136e-09	-2.35958
11161164	chr19:11161164:ACT:A	4.815e-94	2.05293	-0.247354	1.08849e-15	-1.28137	-1.32423
11161225	chr19:11161225:C:T	8.51405e-96	-2.60136e-09	-2.22961	1.31092e-15	-2.60136e-09	-2.41967
11161226	chr19:11161226:G:A	6.68591e-96	-2.60136e-09	-2.47133	2.93897e-15	-2.60136e-09	-1.61234
11161281	chr19:11161281:C:T	1.49006e-95	-2.60136e-09	-1.66993	6.69304e-15	-2.60136e-09	-0.789329
11161290	chr19:11161290:A:G	6.75415e-96	-2.60136e-09	-2.46117	3.18521e-15	-2.60136e-09	-1.53188
11161300	chr19:11161300:T:C	6.69391e-96	-2.60136e-09	-2.47013	2.99014e-15	-2.60136e-09	-1.59508
11161529	chr19:11161529:C:T	2.43985e-95	-2.60136e-09	-1.17681	1.4705e-15	-2.60136e-09	-2.30479
11161696	chr19:11161696:G:A	7.07651e-96	-2.60136e-09	-2.41455	1.23497e-15	-2.60136e-09	-2.47935
11161705	chr19:11161705:T:C	3.24255e-91	-2.60136e-09	8.31795	2.24979e-12	-2.60136e-09	5.02819
11161951	chr19:11161951:C:T	1.73253e-95	-2.60136e-09	-1.51917	1.33078e-15	-2.60136e-09	-2.40463
11162184	chr19:11162184:G:A	6.76578e-96	-2.60136e-09	-2.45945	2.12113e-15	-2.60136e-09	-1.93845
11162439	chr19:11162439:C:T	1.76003e-95	-2.60136e-09	-1.50342	3.58306e-15	-2.60136e-09	-1.41418
11162582	chr19:11162582:T:G	1.47374e-94	-2.60136e-09	0.621645	1.16852e-13	-2.60136e-09	2.07051
11162596	chr19:11162596:A:G	4.68222e-91	-2.60136e-09	8.68537	2.93474e-12	-2.60136e-09	5.29398
11162884	chr19:11162884:C:A	4.61213e-96	-2.84264	-6.54159e-09	8.86711e-16	-2.81063	-6.54159e-09
11163652	chr19:11163652:G:A	1.2135e-95	-2.60136e-09	-1.87524	1.49186e-15	-2.60136e-09	-2.29038
11163665	chr19:11163665:A:G	1.37898e-94	-2.60136e-09	0.555185	1.07897e-13	-2.60136e-09	1.99078
11163769	chr19:11163769:G:A	1.43014e-93	5.21625	-2.32205	5.16692e-12	8.32149	-2.46186
11163854	chr19:11163854:C:T	5.08158e-97	-2.7325	-2.3158	1.41378e-14	1.81512	-1.85666
11163909	chr19:11163909:T:C	1.01077e-94	-2.60136e-09	0.244553	7.53315e-14	-2.60136e-09	1.6315
11163992	chr19:11163992:A:C	9.08036e-96	-2.16522	-6.54159e-09	8.88065e-16	-2.80911	-6.54159e-09
11164003	chr19:11164003:G:A	1.15459e-92	6.7853	-1.80255	4.32228e-16	-1.0825	-2.44669
11164051	chr19:11164051:C:T	1.16385e-94	-2.60136e-09	0.385573	9.06325e-14	-2.60136e-09	1.81642
11164052	chr19:11164052:A:G	4.36615e-97	-2.74989	-2.45014	2.4278e-14	2.85849	-2.35931
11164200	chr19:11164200:A:C	4.36395e-97	-2.73741	-2.46313	2.29459e-14	2.76819	-2.32544
11164310	chr19:11164310:A:T	1.73003e-94	-2.60136e-09	0.781976	4.08309e-15	-2.60136e-09	-1.28354
11164463	chr19:11164463:A:C	5.27772e-93	5.35119	-1.15128	2.63877e-11	8.66763	-1.17737
11164499	chr19:11164499:C:T	1.03708e-94	-2.60136e-09	0.270246	6.78736e-14	-2.60136e-09	1.52725
11164582	chr19:11164582:A:G	4.70527e-93	5.29022	-1.20511	2.53962e-11	8.68078	-1.22882
11164747	chr19:11164747:CATCCATCCATCCTGCT:C	2.48892e-95	-2.60136e-09	-1.1569	1.53558e-15	-2.60136e-09	-2.26149
11165005	chr19:11165005:G:A	8.51082e-95	-2.60136e-09	0.072592	5.44072e-14	-2.60136e-09	1.3061
11165050	chr19:11165050:C:T	2.36288e-94	-2.60136e-09	1.09372	4.85492e-15	-2.60136e-09	-1.1104
11165090	chr19:11165090:A:G	1.0366e-94	-2.60136e-09	0.269784	6.86024e-14	-2.60136e-09	1.53793
11165258	chr19:11165258:G:T	4.64356e-96	-2.83585	-6.54159e-09	9.14963e-15	-0.476684	-6.54159e-09
11165279	chr19:11165279:G:A	2.03378e-93	-2.60136e-09	3.24632	1.72734e-12	-2.60136e-09	4.76394
11165388	chr19:11165388:G:C	8.22588e-94	-2.60136e-09	2.34112	4.46307e-15	-2.60136e-09	-1.19456
11166398	chr19:11166398:C:T	1.92649e-90	12.1694	-2.06948	1.27297e-11	9.18976	-2.42846
11166931	chr19:11166931:C:T	6.70355e-96	-2.60136e-09	-2.46869	1.23998e-15	-2.60136e-09	-2.4753
11167246	chr19:11167246:G:T	4.35654e-92	1.50083	4.80986	9.28933e-13	-2.06603	6.20967
11167570	chr19:11167570:C:G	8.46023e-95	0.0666299	-6.54159e-09	1.49489e-15	-2.28834	-6.54159e-09
11167813	chr19:11167813:C:A	3.78104e-93	2.38061	1.48581	2.17228e-14	-2.13075	2.51872
11168016	chr19:11168016:T:G	2.1502e-94	-2.60136e-09	0.999399	2.416e-15	-2.60136e-09	-1.80828
11168150	chr19:11168150:G:A	2.04381e-94	-2.60136e-09	0.948655	2.35417e-15	-2.60136e-09	-1.83421
11168171	chr19:11168171:A:G	2.77414e-94	-0.0710095	1.32519	9.81259e-15	-2.84203	2.4353
11168303	chr19:11168303:CTCTT:C	6.34475e-94	-2.60136e-09	2.08147	3.60913e-14	-2.60136e-09	0.895654
11168466	chr19:11168466:A:G	8.07023e-96	-2.60136e-09	-2.28315	1.23544e-15	-2.60136e-09	-2.47897
11168568	chr19:11168568:C:T	1.90067e-93	2.7753	0.40333	2.56035e-14	-1.98937	2.5417
11168581	chr19:11168581:T:C	1.22906e-95	0.103802	-1.9663	3.7511e-16	-2.80102	-0.869917
11168837	chr19:11168837:A:G	1.86814e-93	-2.60136e-09	3.16137	3.44837e-14	-2.60136e-09	0.85009
11169246	chr19:11169246:G:A	1.37877e-93	2.47371	0.383904	2.23165e-14	-2.08625	2.50118
11169317	chr19:11169317:G:A	1.27208e-93	2.34091	0.436169	2.2125e-14	-2.14399	2.5503
11169507	chr19:11169507:G:C	2.72392e-96	-2.78346	-0.585795	6.86619e-14	2.25866	-0.71986
11169779	chr19:11169779:C:T	3.74503e-95	-2.60136e-09	-0.748318	2.4286e-15	-2.60136e-09	-1.80308
11169854	chr19:11169854:T:A	3.74503e-95	-2.60136e-09	-0.748318	2.4286e-15	-2.60136e-09	-1.80308
11170351	chr19:11170351:T:C	2.02631e-95	-1.36253	-6.54159e-09	6.11204e-14	1.42245	-6.54159e-09
11170656	chr19:11170656:C:T	2.99668e-88	-2.60136e-09	15.1469	5.85353e-12	-2.60136e-09	5.9844
11170683	chr19:11170683:C:T	2.25387e-94	-2.60136e-09	1.04649	2.4826e-15	-2.60136e-09	-1.78109
11171387	chr19:11171387:C:CA	1.03684e-94	-2.60136e-09	0.270021	1.92461e-15	-2.60136e-09	-2.03567
11171440	chr19:11171440:C:T	1.07864e-95	-2.60136e-09	-1.99304	1.41622e-15	-2.60136e-09	-2.34241
11171562	chr19:11171562:G:A	1.56911e-95	-2.60136e-09	-1.61824	1.88688e-15	-2.60136e-09	-2.05547
11171896	chr19:11171896:A:G	4.88728e-94	0.300141	1.52033	6.84704e-15	-2.8344	2.06782
11172030	chr19:11172030:C:T	3.42283e-95	-2.60136e-09	-0.838279	3.14447e-15	-2.60136e-09	-1.54475
11172180	chr19:11172180:TTGGTCAGGC:T	4.34772e-88	-2.60136e-09	15.519	4.72313e-11	-2.60136e-09	8.07241
11172373	chr19:11172373:C:T	8.82201e-96	-2.60136e-09	-2.19408	2.12409e-15	-2.60136e-09	-1.93706
11172546	chr19:11172546:C:T	1.77666e-79	32.3723	2.97504	1.35489e-16	-2.27273	-2.41653
11172840	chr19:11172840:G:A	3.11926e-81	29.9266	1.37839	1.65748e-16	-2.01509	-2.4726
11173193	chr19:11173193:C:T	1.81049e-96	-1.4178	-2.35993	1.23783e-16	-2.52923	-2.25039
11173352	chr19:11173352:T:C	5.92961e-96	-2.81681	0.225441	1.28317e-15	-0.415601	-2.02546
11173478	chr19:11173478:G:C	2.29164e-95	-2.60136e-09	-1.23948	4.94697e-15	-2.60136e-09	-1.09162
11173626	chr19:11173626:C:T	5.19484e-95	2.04477	-2.46585	4.23074e-16	-1.24514	-2.30546
11173716	chr19:11173716:C:T	2.07591e-95	-1.33835	-6.54159e-09	7.91671e-15	-0.621421	-6.54159e-09
11173807	chr19:11173807:A:G	5.2905e-96	-0.690449	-2.01497	1.02341e-16	-2.50739	-2.46246
11173863	chr19:11173863:T:C	1.43116e-95	0.770121	-2.48038	3.49036e-16	-1.41288	-2.3301
11174111	chr19:11174111:A:G	3.10813e-95	1.5088	-2.44353	4.50911e-16	-1.04158	-2.4453
11174185	chr19:11174185:G:A	6.64336e-96	-2.60136e-09	-2.47771	1.92903e-15	-2.60136e-09	-2.03338
11174247	chr19:11174247:G:A	6.73777e-96	-2.60136e-09	-2.4636	1.6001e-15	-2.60136e-09	-2.22033
11174387	chr19:11174387:G:A	6.63481e-96	-2.60136e-09	-2.479	1.76054e-15	-2.60136e-09	-2.12478
11174543	chr19:11174543:G:A	6.49883e-95	-2.60136e-09	-0.197124	3.97914e-14	-2.60136e-09	0.993253
11174714	chr19:11174714:G:A	1.16845e-94	1.95924	-1.56972	6.17764e-16	-1.22081	-1.95123
11174781	chr19:11174781:G:A	2.10923e-96	-1.14641	-2.4786	5.97984e-16	-0.768977	-2.43561
11174940	chr19:11174940:A:G	4.09988e-97	-2.78768	-2.47527	9.16613e-17	-2.82029	-2.25976
11174960	chr19:11174960:T:C	4.39082e-97	-2.78535	-2.40905	7.3376e-17	-2.82285	-2.4797
11175224	chr19:11175224:C:T	5.38639e-97	-2.75043	-2.23961	7.23779e-17	-2.83648	-2.47977
11175740	chr19:11175740:G:A	2.15245e-96	-1.1255	-2.47922	6.48014e-16	-0.730415	-2.39383
11175849	chr19:11175849:G:T	9.75065e-96	-2.60136e-09	-2.094	3.01926e-15	-2.60136e-09	-1.58538
11176157	chr19:11176157:G:A	1.20472e-95	-2.60136e-09	-1.8825	3.87527e-15	-2.60136e-09	-1.33578
11176325	chr19:11176325:G:A	2.04977e-96	-1.17335	-2.48025	5.96611e-16	-0.797913	-2.40897
11176984	chr19:11176984:G:A	1.91425e-95	-2.60136e-09	-1.41942	8.06495e-15	-2.60136e-09	-0.60287
11178095	chr19:11178095:G:A	8.05307e-97	-2.10949	-2.47838	7.34054e-17	-2.84255	-2.4596
11178397	chr19:11178397:C:T	6.64322e-96	-2.60136e-09	-2.47773	1.91991e-15	-2.60136e-09	-2.03812
11178453	chr19:11178453:G:A	6.63878e-96	-2.60136e-09	-2.4784	1.912e-15	-2.60136e-09	-2.04225
11178631	chr19:11178631:C:T	6.63368e-96	-2.60136e-09	-2.47917	1.88786e-15	-2.60136e-09	-2.05495
11179044	chr19:11179044:G:A	6.62576e-96	-2.60136e-09	-2.48037	1.83265e-15	-2.60136e-09	-2.08463
11179150	chr19:11179150:C:T	1.28999e-95	0.661125	-2.47524	3.00428e-16	-1.5381	-2.35484
11179649	chr19:11179649:A:T	1.00042e-95	-2.60136e-09	-2.06833	1.69138e-15	-2.60136e-09	-2.16485
11179736	chr19:11179736:G:A	6.63877e-96	-2.60136e-09	-2.4784	1.73527e-15	-2.60136e-09	-2.13924
11179976	chr19:11179976:TC:T	9.86996e-96	-2.60136e-09	-2.08184	2.5572e-15	-2.60136e-09	-1.75149
11180579	chr19:11180579:C:T	6.49833e-95	-2.60136e-09	-0.1972	7.98432e-15	-2.60136e-09	-0.612917
11180645	chr19:11180645:G:A	7.16214e-96	-2.60136e-09	-2.40252	1.46909e-15	-2.60136e-09	-2.30575
11180735	chr19:11180735:G:A	6.69098e-96	-2.60136e-09	-2.47057	1.61438e-15	-2.60136e-09	-2.21145
11180916	chr19:11180916:G:A	1.85291e-95	-1.45199	-6.54159e-09	3.2352e-15	-1.51631	-6.54159e-09
11181202	chr19:11181202:T:C	6.66221e-96	-2.60136e-09	-2.47488	1.23578e-15	-2.60136e-09	-2.47869
11181315	chr19:11181315:C:T	1.45777e-96	-1.62184	-2.37259	8.82084e-16	-0.844222	-1.97164
11181407	chr19:11181407:C:T	1.32417e-96	-1.70211	-2.38843	7.42245e-16	-0.93627	-2.0522
11181505	chr19:11181505:C:T	5.31072e-95	-2.60136e-09	-0.399018	6.65665e-15	-2.60136e-09	-0.79478
11181692	chr19:11181692:G:A	1.51549e-96	-1.58109	-2.3745	9.25709e-16	-0.783557	-1.98404
11181748	chr19:11181748:G:A	1.47404e-95	-2.60136e-09	-1.68074	5.62249e-15	-2.60136e-09	-0.963623
11182135	chr19:11182135:T:C	1.30093e-96	-1.70726	-2.40099	5.16057e-16	-0.890621	-2.46131
11182144	chr19:11182144:A:G	1.08898e-96	-1.93073	-2.35536	3.92927e-16	-1.16613	-2.4584
11182163	chr19:11182163:G:A	1.49717e-96	-1.52936	-2.4384	9.11509e-17	-2.66795	-2.41769
11182353	chr19:11182353:G:A	1.35044e-96	-1.72714	-2.34376	8.13597e-16	-0.981925	-1.91476
11182449	chr19:11182449:C:T	5.72033e-96	-2.62731	-6.54159e-09	1.88764e-15	-2.05507	-6.54159e-09
11182610	chr19:11182610:A:G	1.49328e-96	-1.60456	-2.3658	9.14688e-16	-0.81777	-1.9618
11182715	chr19:11182715:T:C	1.47245e-96	-1.61369	-2.37071	8.91947e-16	-0.828156	-1.97659
11182758	chr19:11182758:G:A	1.6875e-96	-1.48627	-2.36181	1.09529e-15	-0.64574	-1.95364
11182791	chr19:11182791:C:T	1.85493e-96	-1.40342	-2.35007	1.20274e-15	-0.554833	-1.95096
11182830	chr19:11182830:C:G	9.72483e-96	-2.60136e-09	-2.09665	1.37356e-15	-2.60136e-09	-2.37299
11183008	chr19:11183008:A:G	1.54072e-96	-1.59602	-2.34306	9.6878e-16	-0.806296	-1.91582
11183133	chr19:11183133:A:G	1.90914e-96	-1.44917	-2.27551	8.73657e-16	-1.01183	-1.81364
11183580	chr19:11183580:C:T	6.16401e-95	-2.60136e-09	-0.250018	7.67055e-15	-2.60136e-09	-0.653008
11183793	chr19:11183793:A:G	1.52995e-96	-1.68003	-2.26606	9.6627e-16	-0.918832	-1.80588
11184071	chr19:11184071:C:A	1.93793e-96	-1.41707	-2.29264	7.41104e-17	-2.81386	-2.47873
11184142	chr19:11184142:C:T	1.48778e-96	-1.73874	-2.23531	9.0374e-16	-1.00476	-1.78685
11184943	chr19:11184943:G:C	6.62579e-96	-2.60136e-09	-2.48036	1.33524e-15	-2.60136e-09	-2.40128
11185453	chr19:11185453:T:C	5.13662e-96	-2.73494	-6.54159e-09	8.78603e-16	-2.81982	-6.54159e-09
11185790	chr19:11185790:C:G	6.92755e-96	-2.60136e-09	-2.43583	1.24924e-15	-2.60136e-09	-2.46786
11185863	chr19:11185863:A:AC	7.80484e-96	-2.60136e-09	-2.31659	1.35424e-15	-2.60136e-09	-2.38716
11185948	chr19:11185948:T:C	6.62322e-96	-0.458502	-2.02225	2.99265e-16	-2.29161	-1.60522
11185963	chr19:11185963:T:C	1.3978e-96	-1.81369	-2.22274	8.33938e-16	-1.09751	-1.77448
11185982	chr19:11185982:G:T	1.05051e-95	-2.60136e-09	-2.01947	1.23638e-15	-2.60136e-09	-2.47821
11186030	chr19:11186030:C:CA	1.20437e-95	-1.88279	-6.54159e-09	5.79499e-15	-0.933403	-6.54159e-09
11186154	chr19:11186154:A:G	1.53705e-96	-1.7767	-2.16477	9.62449e-16	-1.04932	-1.67935
11186159	chr19:11186159:G:A	1.38916e-96	-1.82876	-2.21387	8.28108e-16	-1.12095	-1.75806
11186264	chr19:11186264:T:C	2.59602e-95	-2.60136e-09	-1.11477	6.67773e-15	-2.60136e-09	-0.791619
11186350	chr19:11186350:C:T	8.1688e-96	-2.60136e-09	-2.27101	1.43277e-15	-2.60136e-09	-2.33079
11186351	chr19:11186351:G:A	1.4629e-96	-1.77126	-2.21964	8.86919e-16	-1.04279	-1.76761
11186383	chr19:11186383:G:A	1.86465e-96	-1.27345	-2.47481	1.19282e-16	-2.38035	-2.43632
11186429	chr19:11186429:G:C	1.35526e-95	-2.60136e-09	-1.76475	1.61855e-15	-2.60136e-09	-2.20887
11186443	chr19:11186443:A:C	1.3362e-95	-2.60136e-09	-1.77892	1.79277e-15	-2.60136e-09	-2.10663
11186582	chr19:11186582:T:C	1.25453e-96	-1.98063	-2.16394	8.42524e-16	-1.30836	-1.55339
11186613	chr19:11186613:C:T	1.43065e-96	-1.78864	-2.22456	8.58218e-16	-1.06614	-1.77715
11186758	chr19:11186758:G:A	1.87332e-95	-2.60136e-09	-1.44103	1.49536e-15	-2.60136e-09	-2.28803
11186957	chr19:11186957:A:G	5.47425e-97	-2.52601	-2.44785	7.87323e-17	-2.80335	-2.42875
11187125	chr19:11187125:AG:A	1.42163e-96	-1.79219	-2.22734	8.64504e-16	-1.07001	-1.76598
11187179	chr19:11187179:C:A	1.5832e-96	-1.67384	-2.23804	9.77602e-16	-0.922618	-1.79043
11187523	chr19:11187523:C:T	6.01327e-96	-2.57736	-6.54159e-09	8.98025e-16	-2.79795	-6.54159e-09
11187580	chr19:11187580:AAAG:A	1.42809e-95	-2.60136e-09	-1.71241	1.06931e-14	-2.60136e-09	-0.320803
11187693	chr19:11187693:C:T	9.73025e-96	-2.09609	-6.54159e-09	1.08908e-15	-2.60506	-6.54159e-09
11187783	chr19:11187783:T:C	1.91747e-96	-1.59889	-2.12143	1.37093e-15	-0.788028	-1.58688
11187815	chr19:11187815:C:T	1.74647e-96	-1.67036	-2.14338	1.15695e-15	-0.910797	-1.63381
11187880	chr19:11187880:G:A	1.17449e-95	-2.60136e-09	-1.90791	1.52101e-15	-2.60136e-09	-2.27102
11188119	chr19:11188119:G:T	6.62717e-96	-2.60136e-09	-2.48015	1.59745e-15	-2.60136e-09	-2.22199
11188303	chr19:11188303:G:A	1.43882e-95	-2.60136e-09	-1.70492	1.07869e-14	-2.60136e-09	-0.312064
11188399	chr19:11188399:T:TA	6.62619e-96	-2.60136e-09	-2.4803	1.56011e-15	-2.60136e-09	-2.24564
11188432	chr19:11188432:T:C	2.26943e-96	-1.07151	-2.48029	1.38596e-16	-2.26742	-2.39917
11188491	chr19:11188491:CA:C	2.21808e-96	-1.71116	-1.86353	1.59387e-15	-0.966533	-1.2577
11188605	chr19:11188605:A:G	8.2671e-96	-2.60136e-09	-2.25905	1.23389e-15	-2.60136e-09	-2.48023
11188708	chr19:11188708:G:A	1.71718e-96	-1.7724	-2.05824	1.10657e-15	-1.04848	-1.54065
11189116	chr19:11189116:C:T	2.00801e-95	-2.60136e-09	-1.3716	2.1923e-14	-2.60136e-09	0.39714
11189232	chr19:11189232:C:T	9.62712e-97	-1.93623	-2.4731	1.04479e-16	-2.82724	-2.12193
11189280	chr19:11189280:A:G	2.401e-96	-1.01594	-2.47951	1.18649e-16	-2.34345	-2.47853
11189679	chr19:11189679:A:G	1.39007e-96	-2.11554	-1.92644	8.66779e-16	-1.46591	-1.36746
11189689	chr19:11189689:T:C	1.09556e-95	-1.97748	-6.54159e-09	8.64527e-16	-2.83597	-6.54159e-09
11189906	chr19:11189906:G:A	1.64851e-96	-1.98358	-1.88788	1.06791e-15	-1.2942	-1.33049
11189924	chr19:11189924:A:G	1.18964e-94	-2.60136e-09	0.40749	2.19616e-14	-2.60136e-09	0.398897
11189972	chr19:11189972:G:T	3.47093e-96	-1.06445	-2.06245	1.66527e-16	-2.34876	-2.13424
11189978	chr19:11189978:C:T	9.39655e-96	-2.60136e-09	-2.13099	1.31002e-15	-2.60136e-09	-2.42036
11190106	chr19:11190106:C:A	1.1462e-95	-2.60136e-09	-1.93229	1.47972e-15	-2.60136e-09	-2.29854
11190186	chr19:11190186:G:A	1.38652e-96	-2.24836	-1.79618	1.03357e-15	-1.51081	-1.14657
11190464	chr19:11190464:C:G	7.58156e-96	-2.60136e-09	-2.34561	1.23511e-15	-2.60136e-09	-2.47923
11190471	chr19:11190471:A:G	2.24928e-96	-1.61914	-1.94158	1.42314e-16	-2.64295	-1.99716
11190903	chr19:11190903:G:A	7.756e-96	-2.60136e-09	-2.32286	1.38694e-15	-2.60136e-09	-2.3633
11191488	chr19:11191488:C:G	5.58603e-96	-2.65106	-6.54159e-09	9.50829e-16	-2.74082	-6.54159e-09
11191741	chr19:11191741:C:A	9.37529e-96	-2.60136e-09	-2.13325	2.34167e-15	-2.60136e-09	-1.83953
11191930	chr19:11191930:A:G	1.68344e-96	-2.06603	-1.78446	9.57049e-17	-2.84078	-2.19611
11191994	chr19:11191994:G:A	1.83051e-95	-2.60136e-09	-1.46415	4.68569e-15	-2.60136e-09	-1.14588
11192076	chr19:11192076:G:C	2.10879e-96	-2.21928	-1.40594	1.66726e-15	-1.46579	-0.713426
11192228	chr19:11192228:G:A	6.95734e-96	-2.43153	-6.54159e-09	8.59383e-16	-2.84194	-6.54159e-09
11192746	chr19:11192746:G:A	2.08392e-96	-2.26503	-1.37206	1.65731e-15	-1.51615	-0.669049
11192878	chr19:11192878:A:G	1.99755e-96	-1.88485	-1.79456	1.44253e-15	-1.13872	-1.18528
11193267	chr19:11193267:A:G	2.24147e-96	-1.5323	-2.0319	8.88641e-17	-2.7529	-2.35814
11194220	chr19:11194220:C:T	1.53147e-95	-2.60136e-09	-1.64252	2.5328e-15	-2.60136e-09	-1.76107
11194485	chr19:11194485:A:G	2.20014e-96	-2.14407	-1.43874	1.74294e-15	-1.35145	-0.783378
11194612	chr19:11194612:G:A	5.16842e-96	-2.72876	-6.54159e-09	8.58878e-16	-2.84253	-6.54159e-09
11194736	chr19:11194736:G:A	1.424e-95	-2.60136e-09	-1.71528	7.01696e-15	-2.60136e-09	-0.742067
11195139	chr19:11195139:T:C	1.30028e-95	-2.60136e-09	-1.80616	8.07713e-15	-2.60136e-09	-0.601361
11195210	chr19:11195210:C:G	2.00372e-96	-2.01243	-1.66389	1.64127e-15	-1.20441	-0.990512
11195371	chr19:11195371:C:T	7.71222e-96	-2.60136e-09	-2.32853	1.46262e-15	-2.60136e-09	-2.31017
11195425	chr19:11195425:A:G	1.01124e-95	-2.60136e-09	-2.05757	1.72018e-15	-2.60136e-09	-2.14797
11195502	chr19:11195502:CCCA:C	6.65897e-96	-2.60136e-09	-2.47537	1.32658e-15	-2.60136e-09	-2.40779
11195589	chr19:11195589:G:A	1.07791e-96	-2.23298	-2.06332	1.26788e-16	-2.82982	-1.92582
11196615	chr19:11196615:A:C	2.19477e-95	-1.28267	-6.54159e-09	3.76791e-15	-1.36388	-6.54159e-09
11196888	chr19:11196888:G:A	1.0536e-96	-2.20553	-2.11359	1.07158e-16	-2.84224	-2.08161
11197424	chr19:11197424:G:A	2.41964e-95	-2.60136e-09	-1.18513	2.41245e-15	-2.60136e-09	-1.80975
11197451	chr19:11197451:C:T	7.35027e-96	-2.60136e-09	-2.37659	1.67502e-15	-2.60136e-09	-2.17457
11197621	chr19:11197621:C:T	4.09024e-97	-2.78692	-2.4784	8.47052e-17	-2.69634	-2.46264
11198484	chr19:11198484:G:C	2.6079e-96	-2.02535	-1.38744	1.2192e-16	-2.83757	-1.95722
11198596	chr19:11198596:C:T	6.7643e-96	-2.60136e-09	-2.45967	2.95783e-15	-2.60136e-09	-1.60594
11198966	chr19:11198966:A:G	7.59833e-96	-2.60136e-09	-2.3434	2.18089e-15	-2.60136e-09	-1.91066
11199195	chr19:11199195:C:T	1.24855e-96	-2.21521	-1.93413	1.44343e-16	-2.84227	-1.78369
11199862	chr19:11199862:C:T	8.23622e-97	-2.32532	-2.24005	7.66474e-17	-2.84006	-2.41887
11199872	chr19:11199872:C:T	1.1083e-93	-2.60136e-09	2.63926	1.09582e-13	-2.60136e-09	2.00628
11199960	chr19:11199960:C:A	6.63691e-96	-2.60136e-09	-2.47868	1.48301e-15	-2.60136e-09	-2.29632
11200132	chr19:11200132:C:T	4.84743e-97	-2.78429	-2.31117	1.11589e-16	-2.64723	-2.2361
11200244	chr19:11200244:C:T	2.56006e-96	-1.92131	-1.50999	1.1355e-16	-2.84221	-2.0237
11200552	chr19:11200552:G:A	6.6288e-96	-2.60136e-09	-2.47991	1.39927e-15	-2.60136e-09	-2.35444
11201041	chr19:11201041:C:T	6.62624e-96	-2.60136e-09	-2.48029	1.25833e-15	-2.60136e-09	-2.46061
11201562	chr19:11201562:G:A	1.02607e-96	-2.24111	-2.10449	1.06069e-16	-2.84261	-2.09145
11201695	chr19:11201695:A:G	7.79765e-96	-2.60136e-09	-2.31751	2.04709e-15	-2.60136e-09	-1.97398
11202230	chr19:11202230:C:G	7.79178e-96	-2.60136e-09	-2.31826	2.04619e-15	-2.60136e-09	-1.97442
11202580	chr19:11202580:G:A	7.6125e-97	-2.36278	-2.28134	7.53915e-17	-2.83623	-2.43923
11202789	chr19:11202789:T:G	6.41214e-95	-2.60136e-09	-0.210553	1.01767e-14	-2.60136e-09	-0.370294
11203212	chr19:11203212:C:T	1.1083e-93	-2.60136e-09	2.63926	1.09582e-13	-2.60136e-09	2.00628
11204049	chr19:11204049:AGGCAGGT:A	8.90059e-95	-2.60136e-09	0.117371	1.31367e-14	-2.60136e-09	-0.114986
11204072	chr19:11204072:C:T	6.75329e-97	-2.48325	-2.28064	1.91019e-16	-2.27364	-2.07214
11204849	chr19:11204849:C:T	3.12619e-95	-2.60136e-09	-0.92893	2.90027e-15	-2.60136e-09	-1.62559
11205247	chr19:11205247:G:A	9.02081e-94	-2.60136e-09	2.43337	9.02002e-14	-2.60136e-09	1.81163
11205639	chr19:11205639:A:G	8.71236e-97	-2.41457	-2.09461	8.30773e-17	-2.83692	-2.34146
11205726	chr19:11205726:C:T	1.96226e-95	-2.60136e-09	-1.39465	2.10699e-15	-2.60136e-09	-1.94513
11206275	chr19:11206275:C:T	4.6653e-96	-2.83118	-6.54159e-09	8.59106e-16	-2.84226	-6.54159e-09
11206276	chr19:11206276:C:T	7.50624e-96	-2.60136e-09	-2.3556	2.04755e-15	-2.60136e-09	-1.97375
11206408	chr19:11206408:G:A	9.81231e-97	-2.00798	-2.3823	8.57499e-17	-2.75966	-2.38705
11206806	chr19:11206806:G:A	1.95355e-96	-2.39253	-1.30915	2.18231e-16	-2.83907	-1.37353
11206959	chr19:11206959:C:T	7.33972e-96	-2.60136e-09	-2.37803	1.28632e-15	-2.60136e-09	-2.43861
11207094	chr19:11207094:A:G	6.16887e-97	-2.53315	-2.32125	1.43254e-16	-2.2142	-2.41933
11207559	chr19:11207559:G:C	4.53521e-97	-2.68525	-2.47679	8.44976e-17	-2.79143	-2.37
11207699	chr19:11207699:G:A	5.45926e-97	-2.76319	-2.21341	1.20527e-16	-2.69522	-2.11106
11208815	chr19:11208815:G:A	1.94238e-95	-2.2113	0.80647	3.45208e-16	-2.80858	-0.94543
11208922	chr19:11208922:C:T	2.7392e-95	-2.60136e-09	-1.06108	2.60244e-15	-2.60136e-09	-1.73395
11208960	chr19:11208960:G:A	4.77893e-97	-2.81914	-2.29056	1.29898e-16	-2.53344	-2.19796
11209302	chr19:11209302:G:A	4.07876e-96	-2.34019	-0.625343	2.29098e-16	-2.84264	-1.32136
11211115	chr19:11211115:C:T	1.12236e-95	-2.60136e-09	-1.95331	1.3786e-15	-2.60136e-09	-2.36933
11211908	chr19:11211908:G:A	6.87603e-94	-2.60136e-09	2.16188	2.93366e-14	-2.60136e-09	0.68844
11212304	chr19:11212304:T:C	4.89071e-97	-2.78978	-2.2968	2.55172e-16	-1.62519	-2.43102
11212409	chr19:11212409:T:C	3.35757e-95	-2.53068	1.67315	4.94646e-16	-2.74259	-0.651725
11212564	chr19:11212564:TC:T	1.182e-96	-2.81459	-1.38953	3.17988e-16	-1.99709	-1.83904
11213515	chr19:11213515:C:A	3.93136e-95	-2.60136e-09	-0.699762	1.43138e-14	-2.60136e-09	-0.0291754
11213636	chr19:11213636:G:A	4.16868e-95	-2.47528	1.83413	5.88832e-16	-2.77226	-0.447756
11213656	chr19:11213656:C:T	1.23738e-95	-2.60136e-09	-1.85575	2.66274e-15	-2.60136e-09	-1.71104
11213753	chr19:11213753:T:C	1.39168e-95	-2.60136e-09	-1.73824	1.41963e-15	-2.60136e-09	-2.34
11214189	chr19:11214189:T:C	3.13192e-95	-2.60136e-09	-0.9271	2.68275e-15	-2.60136e-09	-1.70355
11214289	chr19:11214289:C:T	5.511e-97	-2.5624	-2.40477	8.06019e-17	-2.84191	-2.36672
11214355	chr19:11214355:C:G	6.63297e-96	-2.60136e-09	-2.47928	1.39785e-15	-2.60136e-09	-2.35546
11214408	chr19:11214408:G:A	6.62759e-96	-2.60136e-09	-2.48009	1.30909e-15	-2.60136e-09	-2.42107
11214553	chr19:11214553:C:T	3.33073e-95	-2.60136e-09	-0.865555	1.15767e-14	-2.60136e-09	-0.241401
11214741	chr19:11214741:A:G	5.9616e-95	-2.5865	2.30309	9.13783e-16	-2.72326	-0.0572993
11215089	chr19:11215089:C:T	3.30662e-95	-2.60136e-09	-0.872819	2.66906e-15	-2.60136e-09	-1.70867
11215091	chr19:11215091:T:C	1.29432e-96	-2.73045	-1.3829	1.00924e-16	-2.59246	-2.39132
11215108	chr19:11215108:T:A	1.32257e-96	-2.71752	-1.37423	9.94582e-17	-2.61062	-2.3878
11215449	chr19:11215449:C:T	4.02015e-95	-2.53149	1.85406	6.38752e-16	-2.75546	-0.383172
11215472	chr19:11215472:C:CT	4.25375e-95	-2.60136e-09	-0.620945	1.58796e-14	-2.60136e-09	0.0746412
11216501	chr19:11216501:G:A	7.58812e-97	-2.77166	-1.87567	9.85938e-17	-2.70977	-2.29738
11216647	chr19:11216647:G:A	8.30094e-96	-2.60136e-09	-2.25496	1.61201e-15	-2.60136e-09	-2.21291
11216895	chr19:11216895:C:T	8.4256e-97	-2.64568	-1.89696	2.16567e-16	-1.74905	-2.4712
11216950	chr19:11216950:A:G	6.72097e-97	-2.83327	-1.93541	1.48853e-16	-2.17027	-2.42492
11217494	chr19:11217494:C:T	1.67067e-95	-1.55552	-6.54159e-09	2.82924e-15	-1.65039	-6.54159e-09
11217627	chr19:11217627:G:A	8.74536e-95	-2.60136e-09	0.0997771	4.10333e-15	-2.60136e-09	-1.2786
11217650	chr19:11217650:C:T	9.42452e-97	-2.77475	-1.65585	1.10326e-16	-2.71818	-2.17653
11217707	chr19:11217707:G:A	3.73754e-95	-2.53392	1.7836	5.75849e-16	-2.75077	-0.491533
11217937	chr19:11217937:C:T	6.62563e-96	-2.60136e-09	-2.48039	1.38602e-15	-2.60136e-09	-2.36396
11217941	chr19:11217941:C:T	6.12663e-95	-2.46447	2.20837	7.67463e-16	-2.77815	-0.176912
11218296	chr19:11218296:G:A	8.29678e-97	-2.67338	-1.88467	1.10793e-16	-2.58842	-2.30208
11218718	chr19:11218718:G:A	4.49223e-95	-2.58326	2.01687	7.04087e-16	-2.72022	-0.321026
11219985	chr19:11219985:C:G	7.89934e-96	-2.60136e-09	-2.30455	1.24885e-15	-2.60136e-09	-2.46817
11220021	chr19:11220021:T:C	6.79469e-96	-2.45519	-6.54159e-09	1.5132e-15	-2.27617	-6.54159e-09
11220678	chr19:11220678:G:T	3.19782e-94	-2.65994	4.05625	6.05411e-14	-1.42047	2.8334
11220855	chr19:11220855:C:T	7.96375e-95	-2.21237	2.21852	3.52373e-14	-0.203099	1.07481
11220863	chr19:11220863:C:T	1.04367e-94	-2.60136e-09	0.276584	4.61374e-15	-2.60136e-09	-1.16136
11220910	chr19:11220910:C:T	8.30895e-97	-2.74812	-1.80846	1.0546e-16	-2.67916	-2.26066
11221361	chr19:11221361:A:T	6.97512e-96	-2.60136e-09	-2.42898	1.26161e-15	-2.60136e-09	-2.45801
11221829	chr19:11221829:C:T	1.73133e-95	-2.83964	1.31978	4.23443e-15	-1.69497	0.447825
11221894	chr19:11221894:T:A	4.7416e-97	-2.72452	-2.39302	1.00364e-16	-2.63086	-2.35849
11222144	chr19:11222144:C:T	3.76032e-95	-2.60136e-09	-0.744241	1.41896e-14	-2.60136e-09	-0.0378846
11222683	chr19:11222683:A:T	1.76227e-95	-2.8363	1.33415	4.54499e-15	-1.64244	0.466073
11222920	chr19:11222920:T:C	2.30054e-95	-2.82029	1.58469	6.91815e-15	-1.44683	0.690578
11223111	chr19:11223111:G:A	3.89347e-97	-2.84046	-2.47415	1.02381e-16	-2.48934	-2.48012
11223503	chr19:11223503:C:T	1.54773e-95	-2.81594	1.18399	5.41268e-15	-1.41083	0.409179
11223619	chr19:11223619:C:G	1.58591e-96	-2.81965	-1.09053	3.5821e-16	-2.03931	-1.67773
11223639	chr19:11223639:A:T	1.13841e-96	-2.73453	-1.50717	1.34738e-16	-2.66617	-2.02865
11224199	chr19:11224199:T:TTTC	6.46779e-96	-2.5045	-6.54159e-09	1.82664e-15	-2.08792	-6.54159e-09
11224747	chr19:11224747:A:G	6.47337e-95	-2.60136e-09	-0.201049	4.68908e-15	-2.60136e-09	-1.14516
11224801	chr19:11224801:C:A	4.74154e-96	-2.8369	0.0219309	8.30348e-16	-2.05722	-0.819087
11224921	chr19:11224921:A:G	8.12817e-97	-2.22731	-2.35127	7.31176e-17	-2.84207	-2.46401
11225106	chr19:11225106:T:C	1.11367e-95	-2.60136e-09	-1.96108	2.40818e-15	-2.60136e-09	-1.81152
11225511	chr19:11225511:C:T	6.86232e-96	-2.60136e-09	-2.44529	1.27115e-15	-2.60136e-09	-2.45047
11225731	chr19:11225731:C:CA	1.01165e-95	-2.60136e-09	-2.05717	3.05015e-15	-2.60136e-09	-1.57521
11225768	chr19:11225768:C:T	1.51828e-94	-2.58749	3.23891	7.7584e-14	-1.12535	2.78632
11225950	chr19:11225950:A:G	1.08984e-96	-2.76229	-1.52301	2.06464e-16	-2.66518	-1.60285
11226593	chr19:11226593:G:A	8.58323e-96	-2.60136e-09	-2.22152	1.55853e-15	-2.60136e-09	-2.24665
11226851	chr19:11226851:T:C	1.80953e-95	-2.60136e-09	-1.47568	3.06457e-15	-2.60136e-09	-1.57049
11228099	chr19:11228099:C:A	2.09306e-95	-2.60136e-09	-1.33012	7.11219e-15	-2.60136e-09	-0.728587
11228205	chr19:11228205:T:G	1.5182e-95	-2.60136e-09	-1.65122	2.56415e-15	-2.60136e-09	-1.74877
11228844	chr19:11228844:G:A	6.98704e-96	-2.60136e-09	-2.42727	1.26104e-15	-2.60136e-09	-2.45846
11229381	chr19:11229381:A:G	5.74008e-97	-2.60853	-2.31791	9.25246e-17	-2.72697	-2.34371
11229566	chr19:11229566:A:G	8.28507e-97	-2.45998	-2.09948	8.76856e-17	-2.79332	-2.33108
11229822	chr19:11229822:T:C	6.76784e-97	-2.67287	-2.08886	1.06896e-16	-2.58188	-2.34442
11230312	chr19:11230312:C:G	8.41976e-97	-2.69398	-1.84936	1.12298e-16	-2.60531	-2.27169
11230335	chr19:11230335:G:A	6.78753e-95	-2.60136e-09	-0.153659	1.08806e-14	-2.60136e-09	-0.303416
11230524	chr19:11230524:T:A	6.62807e-96	-2.60136e-09	-2.48002	1.26054e-15	-2.60136e-09	-2.45886
11230786	chr19:11230786:C:T	2.34169e-96	-2.77599	-0.74447	1.06781e-15	-1.27233	-1.35245
11230959	chr19:11230959:T:C	1.33837e-96	-2.70286	-1.37702	2.12588e-16	-2.65091	-1.58789
11231646	chr19:11231646:G:C	8.44765e-97	-2.60713	-1.9329	2.58405e-16	-2.48086	-1.56277
11231923	chr19:11231923:C:T	7.46657e-95	-2.25043	2.19211	6.80856e-14	-0.235435	1.7658
11231938	chr19:11231938:C:T	7.8602e-96	-2.60136e-09	-2.30952	1.24973e-15	-2.60136e-09	-2.46747
11232027	chr19:11232027:A:G	7.52846e-97	-2.66314	-1.99209	1.11895e-16	-2.69801	-2.18258
11232997	chr19:11232997:G:A	8.59215e-96	-2.60136e-09	-2.22048	1.34628e-15	-2.60136e-09	-2.39305
11233119	chr19:11233119:A:G	1.52041e-95	-2.8322	1.18244	6.52742e-15	-1.55994	0.745552
11233458	chr19:11233458:T:C	1.18417e-95	-2.60136e-09	-1.89971	2.54992e-15	-2.60136e-09	-1.75434
11233730	chr19:11233730:C:T	6.48748e-97	-2.59755	-2.20649	9.15982e-17	-2.73095	-2.34979
11233951	chr19:11233951:C:T	7.24772e-96	-2.60136e-09	-2.39064	1.23379e-15	-2.60136e-09	-2.4803
11233963	chr19:11233963:T:A	9.23567e-96	-2.60136e-09	-2.14826	1.23803e-15	-2.60136e-09	-2.47688
11234639	chr19:11234639:G:GA	6.8256e-97	-2.4529	-2.30033	1.05646e-16	-2.68799	-2.25006
11235479	chr19:11235479:G:A	3.27108e-94	-2.56899	3.98795	1.41434e-13	-1.10841	3.36984
11235576	chr19:11235576:A:C	8.40338e-97	-2.34714	-2.19814	8.465e-17	-2.81827	-2.34136
11235967	chr19:11235967:G:A	6.98806e-96	-2.60136e-09	-2.42713	1.56463e-15	-2.60136e-09	-2.24275
11236126	chr19:11236126:C:T	4.74215e-97	-2.84262	-2.2748	1.21075e-16	-2.50282	-2.29892
11236817	chr19:11236817:T:C	9.04329e-97	-2.40527	-2.06662	1.44305e-16	-2.73166	-1.89456
11236868	chr19:11236868:C:T	7.18171e-96	-2.60136e-09	-2.39979	1.23637e-15	-2.60136e-09	-2.47821
11236922	chr19:11236922:T:C	7.95101e-97	-2.62304	-1.97758	2.33763e-16	-2.51971	-1.62414
11237045	chr19:11237045:C:T	7.37101e-96	-2.60136e-09	-2.37378	1.45511e-15	-2.60136e-09	-2.31531
11237152	chr19:11237152:C:G	2.94102e-94	1.31259	-6.54159e-09	8.609e-16	-2.84017	-6.54159e-09
11237304	chr19:11237304:G:C	7.63485e-97	-2.57216	-2.06903	1.26388e-16	-2.52656	-2.23223
11237532	chr19:11237532:C:T	2.04109e-95	-2.60136e-09	-1.35526	4.82319e-15	-2.60136e-09	-1.11696
11237537	chr19:11237537:G:A	1.8609e-95	-2.60136e-09	-1.44769	1.29382e-14	-2.60136e-09	-0.130212
11237787	chr19:11237787:A:T	7.59192e-96	-2.60136e-09	-2.34425	1.84145e-15	-2.60136e-09	-2.07984
11237845	chr19:11237845:G:A	5.77016e-95	-2.83933	2.52328	1.47486e-14	-2.02117	2.02192
11238235	chr19:11238235:A:G	1.21116e-96	-2.32329	-1.85647	2.39845e-16	-2.31181	-1.80635
11238466	chr19:11238466:C:G	4.93564e-95	-2.60136e-09	-0.472263	3.14753e-15	-2.60136e-09	-1.54378
11238911	chr19:11238911:A:G	9.99371e-96	-2.60136e-09	-2.06937	1.48068e-15	-2.60136e-09	-2.2979
11239151	chr19:11239151:T:TG	6.6771e-96	-2.60136e-09	-2.47265	1.26024e-15	-2.60136e-09	-2.45909
11239233	chr19:11239233:A:G	7.25959e-96	-2.60136e-09	-2.38901	1.48055e-15	-2.60136e-09	-2.29798
11239410	chr19:11239410:G:A	1.52947e-95	-2.60136e-09	-1.64383	2.00002e-15	-2.60136e-09	-1.99724
11239513	chr19:11239513:T:C	7.47689e-96	-2.60136e-09	-2.35951	1.2366e-15	-2.60136e-09	-2.47803
11239618	chr19:11239618:T:C	8.16441e-96	-2.60136e-09	-2.27155	1.84356e-15	-2.60136e-09	-2.0787
11239664	chr19:11239664:C:G	8.15937e-97	-2.28777	-2.28697	1.88044e-16	-2.21382	-2.14766
11239757	chr19:11239757:T:C	7.43933e-96	-2.60136e-09	-2.36455	1.23579e-15	-2.60136e-09	-2.47869
11240092	chr19:11240092:A:T	6.63012e-96	-2.60136e-09	-2.47971	1.24263e-15	-2.60136e-09	-2.47317
11240305	chr19:11240305:C:T	5.33527e-95	-2.60136e-09	-0.394407	3.35713e-15	-2.60136e-09	-1.47931
11240704	chr19:11240704:T:C	5.21693e-97	-2.82985	-2.19216	2.26799e-16	-1.84795	-2.32614
11241227	chr19:11241227:A:G	6.80624e-96	-2.60136e-09	-2.45349	1.31922e-15	-2.60136e-09	-2.41335
11241648	chr19:11241648:C:T	5.30025e-95	-2.60136e-09	-0.400992	4.60126e-15	-2.60136e-09	-1.16407
11241944	chr19:11241944:C:T	1.35714e-95	-2.60136e-09	-1.76336	2.00648e-15	-2.60136e-09	-1.99402
11242450	chr19:11242450:G:A	2.10878e-95	-2.60136e-09	-1.32264	1.95908e-15	-2.60136e-09	-2.01792
11242545	chr19:11242545:C:T	1.32607e-95	-2.60136e-09	-1.78652	2.08392e-15	-2.60136e-09	-1.95615
11242839	chr19:11242839:C:A	1.48159e-95	-2.60136e-09	-1.67563	1.89215e-15	-2.60136e-09	-2.05268
11243231	chr19:11243231:A:G	6.66141e-96	-2.60136e-09	-2.475	1.29237e-15	-2.60136e-09	-2.43392
11243470	chr19:11243470:C:G	7.39526e-96	-2.60136e-09	-2.37049	1.31662e-15	-2.60136e-09	-2.41533
11244603	chr19:11244603:A:G	6.62658e-96	-2.60136e-09	-2.48024	1.33603e-15	-2.60136e-09	-2.40069
11245076	chr19:11245076:A:G	7.56005e-97	-2.71382	-1.93722	2.51634e-16	-1.59382	-2.47636
11245184	chr19:11245184:T:C	5.24477e-96	-2.7141	-6.54159e-09	1.94297e-15	-2.02618	-6.54159e-09
11245491	chr19:11245491:C:T	7.73188e-96	-2.60136e-09	-2.32598	1.56603e-15	-2.60136e-09	-2.24185
11245536	chr19:11245536:A:ACC	7.359e-96	-2.60136e-09	-2.37541	1.8881e-15	-2.60136e-09	-2.05482
11246034	chr19:11246034:G:A	5.35942e-95	-2.60136e-09	-0.38989	5.25795e-15	-2.60136e-09	-1.03066
11246267	chr19:11246267:T:C	7.6745e-96	-2.60136e-09	-2.33343	2.10376e-15	-2.60136e-09	-1.94667
11246302	chr19:11246302:C:T	8.98054e-96	-2.60136e-09	-2.17627	1.41529e-15	-2.60136e-09	-2.34306
11246471	chr19:11246471:G:A	1.45333e-96	-1.63921	-2.35827	7.89795e-17	-2.79316	-2.4358
11246556	chr19:11246556:G:A	8.68554e-96	-2.60136e-09	-2.20967	1.24417e-15	-2.60136e-09	-2.47193
11246839	chr19:11246839:C:T	1.06098e-95	-2.60136e-09	-2.00956	1.544e-15	-2.60136e-09	-2.25602
11247047	chr19:11247047:G:A	1.34978e-96	-2.79211	-1.27928	1.0854e-16	-2.74661	-2.16443
11247764	chr19:11247764:C:T	7.27527e-97	-2.6693	-2.02013	6.10896e-16	-2.40809	-0.775132
11247849	chr19:11247849:T:C	7.60728e-96	-2.60136e-09	-2.34223	1.81984e-15	-2.60136e-09	-2.09165
11247968	chr19:11247968:C:T	1.09825e-95	-2.60136e-09	-1.97503	4.24718e-15	-2.60136e-09	-1.24414
11248024	chr19:11248024:T:C	4.69224e-97	-2.8325	-2.29551	1.46771e-16	-2.6496	-1.95967
11248123	chr19:11248123:G:A	5.45103e-97	-2.73277	-2.24535	4.92309e-16	-1.88239	-1.51666
11248182	chr19:11248182:G:C	1.93747e-95	-2.60136e-09	-1.40737	5.62503e-15	-2.60136e-09	-0.963171
11248184	chr19:11248184:A:G	6.63108e-96	-2.60136e-09	-2.47956	1.55293e-15	-2.60136e-09	-2.25025
11248290	chr19:11248290:G:A	6.23857e-97	-2.43786	-2.40531	1.75844e-16	-2.2591	-2.16946
11248808	chr19:11248808:A:G	9.94515e-97	-2.05421	-2.32262	8.09823e-16	-1.4426	-1.45874
11249164	chr19:11249164:A:G	7.34262e-96	-2.60136e-09	-2.37764	2.62884e-15	-2.60136e-09	-1.72386
11250201	chr19:11250201:G:A	7.4823e-96	-2.60136e-09	-2.35879	2.7611e-15	-2.60136e-09	-1.67477
11250586	chr19:11250586:G:A	1.56072e-95	-2.60136e-09	-1.6236	2.34511e-15	-2.60136e-09	-1.83806
11251711	chr19:11251711:T:C	7.71483e-97	-2.68863	-1.94214	6.83847e-16	-2.44425	-0.626166
11252185	chr19:11252185:C:G	4.7429e-96	-2.81468	-6.54159e-09	8.77336e-16	-2.82126	-6.54159e-09
11252470	chr19:11252470:A:T	1.0231e-96	-2.15404	-2.19445	1.03597e-15	-1.55065	-1.10441
11253233	chr19:11253233:A:G	6.90485e-96	-2.60136e-09	-2.43911	1.42327e-15	-2.60136e-09	-2.33744
11253819	chr19:11253819:C:T	5.28396e-97	-2.63633	-2.37291	1.59853e-16	-2.09715	-2.42674
11254049	chr19:11254049:G:A	6.68991e-96	-2.60136e-09	-2.47073	1.40241e-15	-2.60136e-09	-2.3522
11254327	chr19:11254327:C:T	1.35024e-96	-1.64384	-2.42721	1.06206e-16	-2.56328	-2.3695
11254350	chr19:11254350:G:C	6.7551e-96	-2.60136e-09	-2.46103	1.561e-15	-2.60136e-09	-2.24507
11254605	chr19:11254605:C:T	6.89344e-97	-2.33334	-2.41	2.62312e-16	-1.58059	-2.44803
11255002	chr19:11255002:C:T	2.18868e-95	-2.60136e-09	-1.28545	3.58506e-15	-2.60136e-09	-1.41362
11255210	chr19:11255210:G:T	6.62589e-96	-2.60136e-09	-2.48035	1.26492e-15	-2.60136e-09	-2.45539
11255375	chr19:11255375:G:T	6.73441e-96	-2.60136e-09	-2.4641	1.26731e-15	-2.60136e-09	-2.4535
11255390	chr19:11255390:C:T	1.42424e-95	-2.60136e-09	-1.71511	2.69276e-15	-2.60136e-09	-1.69983
11255464	chr19:11255464:C:T	6.94457e-96	-2.60136e-09	-2.43337	2.1341e-15	-2.60136e-09	-1.93235
11255861	chr19:11255861:A:G	6.89295e-96	-2.44083	-6.54159e-09	1.00375e-15	-2.68665	-6.54159e-09
11256000	chr19:11256000:C:A	9.87256e-96	0.256095	-2.33767	1.43451e-16	-2.17391	-2.45825
11256606	chr19:11256606:T:C	2.03911e-95	0.416672	-1.7729	9.81807e-16	-0.759605	-1.94915
11256777	chr19:11256777:A:C	5.40314e-96	-2.68435	-6.54159e-09	9.55699e-16	-2.73571	-6.54159e-09
11256791	chr19:11256791:T:C	1.34293e-95	-0.124382	-1.64951	2.61929e-16	-2.36825	-1.66183
11256841	chr19:11256841:CT:C	5.16419e-96	-2.72958	-6.54159e-09	8.83461e-16	-2.8143	-6.54159e-09
11256945	chr19:11256945:C:T	6.62636e-96	-2.60136e-09	-2.48028	1.26692e-15	-2.60136e-09	-2.45381
11256969	chr19:11256969:G:A	6.64732e-96	-2.60136e-09	-2.47712	1.34273e-15	-2.60136e-09	-2.39569
11257272	chr19:11257272:CA:C	6.62963e-96	-2.60136e-09	-2.47978	1.25629e-15	-2.60136e-09	-2.46224
11257665	chr19:11257665:G:A	2.71573e-94	-2.60136e-09	1.2329	2.92767e-14	-2.60136e-09	0.686394
11257775	chr19:11257775:A:T	5.13582e-96	-0.662668	-2.07242	1.80016e-16	-2.55158	-1.85353
11257961	chr19:11257961:C:A	2.00563e-95	0.455258	-1.82805	9.68544e-16	-0.725613	-1.99675
11257972	chr19:11257972:C:T	7.62419e-97	-2.34207	-2.30052	2.94748e-16	-1.56624	-2.3458
11258342	chr19:11258342:C:T	6.70545e-96	-2.60136e-09	-2.46841	1.28061e-15	-2.60136e-09	-2.44306
11258835	chr19:11258835:C:A	6.62565e-96	-2.60136e-09	-2.48038	1.27033e-15	-2.60136e-09	-2.45112
11258850	chr19:11258850:G:A	2.72705e-94	-2.60136e-09	1.23706	2.97455e-14	-2.60136e-09	0.70228
11258920	chr19:11258920:C:T	1.1895e-95	-2.60136e-09	-1.89521	1.32482e-15	-2.60136e-09	-2.40912
11258969	chr19:11258969:G:A	6.72358e-96	-2.60136e-09	-2.46571	1.27518e-15	-2.60136e-09	-2.44731
11259268	chr19:11259268:T:G	2.92955e-95	0.727133	-1.72103	1.31886e-15	-0.509102	-1.90452
11259279	chr19:11259279:T:C	8.86687e-96	-2.60136e-09	-2.18901	1.42112e-15	-2.60136e-09	-2.33895
11259437	chr19:11259437:A:G	1.63602e-95	-0.000128394	-1.57635	1.28805e-15	-0.893684	-1.54358
11260319	chr19:11260319:G:A	6.73585e-96	-2.60136e-09	-2.46389	1.38625e-15	-2.60136e-09	-2.3638
11260400	chr19:11260400:T:C	6.99056e-96	-2.60136e-09	-2.42677	1.23369e-15	-2.60136e-09	-2.48039
11260450	chr19:11260450:T:C	2.5744e-94	-2.60136e-09	1.17946	2.84281e-14	-2.60136e-09	0.656981
11261455	chr19:11261455:G:C	7.04983e-96	-2.60136e-09	-2.41833	2.26423e-15	-2.60136e-09	-1.87316
11262117	chr19:11262117:G:C	7.21952e-96	0.023369	-2.41791	1.19642e-16	-2.36187	-2.45178
11262830	chr19:11262830:G:T	3.85254e-95	-2.60136e-09	-0.720012	1.75534e-14	-2.60136e-09	0.174853
11263017	chr19:11263017:C:T	5.3714e-96	-2.69024	-6.54159e-09	1.33525e-15	-2.40128	-6.54159e-09
11263664	chr19:11263664:G:A	1.00036e-95	-2.60136e-09	-2.06839	1.24288e-15	-2.60136e-09	-2.47296
11263819	chr19:11263819:T:C	5.58633e-95	-2.60136e-09	-0.348424	4.62086e-15	-2.60136e-09	-1.15982
11263879	chr19:11263879:A:G	1.16896e-96	-2.14108	-2.07414	4.25705e-16	-1.39266	-2.15175
11264115	chr19:11264115:A:G	1.6341e-95	-1.57766	-6.54159e-09	1.85791e-15	-2.07095	-6.54159e-09
11264137	chr19:11264137:G:A	9.06027e-96	-2.60136e-09	-2.16743	1.32429e-15	-2.60136e-09	-2.40952
11264240	chr19:11264240:C:T	1.18724e-96	-2.15651	-2.04319	4.25675e-16	-1.41865	-2.12583
11264304	chr19:11264304:G:A	4.60666e-96	-0.709374	-2.13445	1.10025e-16	-2.60592	-2.29152
11265095	chr19:11265095:C:T	3.73408e-96	-0.669344	-2.38449	9.46024e-17	-2.58949	-2.45898
11265267	chr19:11265267:T:C	3.66181e-96	-0.593326	-2.48005	9.6759e-17	-2.56271	-2.46322
11265643	chr19:11265643:T:C	6.67715e-96	-2.60136e-09	-2.47264	1.26733e-15	-2.60136e-09	-2.45348
11265967	chr19:11265967:T:C	6.93306e-96	-2.60136e-09	-2.43503	1.29428e-15	-2.60136e-09	-2.43245
11266019	chr19:11266019:C:T	6.43011e-95	-2.60136e-09	-0.207754	5.42204e-15	-2.60136e-09	-0.999925
11266268	chr19:11266268:C:T	9.40325e-95	-2.60136e-09	0.172309	7.27041e-15	-2.60136e-09	-0.706585
11267124	chr19:11267124:G:A	3.0818e-95	-2.60136e-09	-0.943233	1.32403e-14	-2.60136e-09	-0.107128
11267263	chr19:11267263:G:A	1.17036e-96	-1.94973	-2.26429	4.23575e-16	-1.21042	-2.33901
11267355	chr19:11267355:T:A	6.62795e-96	-2.60136e-09	-2.48004	1.24148e-15	-2.60136e-09	-2.47409
11267440	chr19:11267440:T:C	1.09955e-96	-2.00236	-2.27407	3.91263e-16	-1.28087	-2.3479
11267528	chr19:11267528:C:T	6.79039e-96	-2.60136e-09	-2.45582	1.32111e-15	-2.60136e-09	-2.41192
11267801	chr19:11267801:C:T	6.9984e-96	-2.60136e-09	-2.42565	1.35715e-15	-2.60136e-09	-2.38501
11268731	chr19:11268731:C:T	2.35229e-95	-2.60136e-09	-1.21336	1.48466e-15	-2.60136e-09	-2.29521
11269041	chr19:11269041:A:G	9.03362e-97	-2.2102	-2.26277	3.69076e-16	-1.3839	-2.30324
11269536	chr19:11269536:T:C	1.10184e-95	0.333064	-2.30483	5.56769e-16	-0.795845	-2.48016
11269619	chr19:11269619:A:G	8.52314e-96	-0.0349015	-2.19364	3.88803e-16	-1.17127	-2.46381
11269728	chr19:11269728:C:T	6.85908e-96	-2.60136e-09	-2.44576	1.35429e-15	-2.60136e-09	-2.38712
11269798	chr19:11269798:C:T	7.83204e-96	-0.0182735	-2.29483	3.98981e-16	-1.12885	-2.48039
11269848	chr19:11269848:T:C	7.48461e-96	-0.0334934	-2.32499	3.93197e-16	-1.14499	-2.47885
11270276	chr19:11270276:C:T	9.81948e-96	-2.08696	-6.54159e-09	1.09749e-15	-2.59737	-6.54159e-09
11270330	chr19:11270330:C:T	9.1651e-97	-2.09085	-2.36766	3.12524e-16	-1.42137	-2.4321
11270648	chr19:11270648:G:A	6.86267e-96	-2.60136e-09	-2.44523	1.35541e-15	-2.60136e-09	-2.38629
11270653	chr19:11270653:A:G	8.91874e-96	0.0854626	-2.26864	4.30145e-16	-1.05448	-2.47955
11270795	chr19:11270795:G:A	9.48804e-96	0.111249	-2.23255	4.49738e-16	-1.01519	-2.4743
11271091	chr19:11271091:C:A	2.12087e-95	-1.31692	-6.54159e-09	1.2134e-15	-2.49697	-6.54159e-09
11271222	chr19:11271222:G:A	2.54802e-95	-1.13343	-6.54159e-09	1.0122e-14	-0.375684	-6.54159e-09
11271244	chr19:11271244:G:A	7.00959e-96	-0.121226	-2.30283	3.68463e-16	-1.20851	-2.4803
11271278	chr19:11271278:G:A	7.56345e-95	-2.60136e-09	-0.0454186	5.59001e-15	-2.60136e-09	-0.969416
11271299	chr19:11271299:T:C	2.84915e-96	-2.08819	-1.23612	3.61116e-16	-1.26048	-2.44848
11271344	chr19:11271344:A:T	7.08297e-96	-0.109004	-2.30463	3.70505e-16	-1.20317	-2.48011
11271354	chr19:11271354:C:T	6.6034e-96	-0.175945	-2.3078	3.52678e-16	-1.25248	-2.48011
11271481	chr19:11271481:G:C	1.04105e-96	-1.93641	-2.3947	3.85323e-16	-1.16582	-2.47825
11271493	chr19:11271493:G:A	9.92866e-97	-1.99549	-2.383	3.56142e-16	-1.24282	-2.48001
11271781	chr19:11271781:C:T	1.47057e-95	-2.60136e-09	-1.6831	1.38016e-15	-2.60136e-09	-2.36819
11272020	chr19:11272020:C:T	5.18513e-96	-2.1167	-0.608834	1.11681e-16	-2.52003	-2.36248
11272041	chr19:11272041:G:A	7.70166e-96	-0.0630895	-2.26681	3.86021e-16	-1.16266	-2.4796
11272113	chr19:11272113:T:C	1.62046e-95	-2.60136e-09	-1.58603	6.04885e-15	-2.60136e-09	-0.890528
11272124	chr19:11272124:T:C	5.24199e-96	-0.497361	-2.21727	2.70894e-16	-1.52021	-2.47621
11272292	chr19:11272292:C:T	6.84142e-96	-2.60136e-09	-2.44834	1.24973e-15	-2.60136e-09	-2.46747
11272694	chr19:11272694:G:A	6.49679e-96	-0.219446	-2.28058	3.38753e-16	-1.2926	-2.48028
11272700	chr19:11272700:T:C	1.37001e-96	-1.58403	-2.47248	1.09722e-16	-2.81522	-2.08498
11272726	chr19:11272726:G:A	7.33584e-96	-0.187141	-2.19142	3.49686e-16	-1.26858	-2.47254
11272919	chr19:11272919:C:T	6.67284e-96	-2.60136e-09	-2.47329	1.65269e-15	-2.60136e-09	-2.18799
11272996	chr19:11272996:AG:A	1.00596e-96	-2.08409	-2.2813	4.23805e-16	-1.2369	-2.31198
11273019	chr19:11273019:T:G	1.47051e-95	-2.60136e-09	-1.68314	1.33938e-15	-2.60136e-09	-2.39819
11273029	chr19:11273029:C:T	1.0202e-96	-2.07248	-2.27885	4.32388e-16	-1.21563	-2.3132
11273134	chr19:11273134:A:G	1.86077e-96	-1.29797	-2.45237	1.00941e-16	-2.76559	-2.21803
11273199	chr19:11273199:C:T	7.52888e-96	-0.0342548	-2.31833	3.92588e-16	-1.14577	-2.47962
11273387	chr19:11273387:A:T	5.37309e-96	-0.426148	-2.26378	2.95706e-16	-1.42995	-2.47884
11273411	chr19:11273411:A:G	1.05888e-95	-2.60136e-09	-2.01153	1.28566e-15	-2.60136e-09	-2.43913
11273446	chr19:11273446:T:A	6.53048e-96	-1.82483	-0.670021	1.26747e-16	-2.38117	-2.37479
11273456	chr19:11273456:G:A	6.65177e-96	-2.60136e-09	-2.47645	1.27281e-15	-2.60136e-09	-2.44917
11273823	chr19:11273823:C:T	7.64016e-96	-0.0277714	-2.31014	3.94807e-16	-1.1397	-2.48006
11273881	chr19:11273881:A:G	6.62564e-96	-2.60136e-09	-2.48038	1.24266e-15	-2.60136e-09	-2.47314
11273887	chr19:11273887:A:G	6.62575e-96	-2.60136e-09	-2.48037	1.23402e-15	-2.60136e-09	-2.48012
11274013	chr19:11274013:C:T	1.74239e-95	-2.60136e-09	-1.51349	1.41813e-15	-2.60136e-09	-2.34105
11274133	chr19:11274133:C:T	6.67172e-96	-2.60136e-09	-2.47345	1.23398e-15	-2.60136e-09	-2.48015
11274223	chr19:11274223:G:A	6.11704e-96	-2.56025	-6.54159e-09	1.15189e-15	-2.549	-6.54159e-09
11274310	chr19:11274310:C:G	1.28978e-96	-1.69869	-2.41817	4.89492e-16	-0.937898	-2.46689
11274854	chr19:11274854:A:G	3.35607e-95	-2.60136e-09	-0.857975	1.86361e-15	-2.60136e-09	-2.06788
11274938	chr19:11274938:C:T	5.35959e-96	-1.95099	-0.741457	1.46871e-16	-2.8309	-1.7777
11275549	chr19:11275549:C:T	1.25453e-95	-1.62289	-0.219094	1.73421e-16	-2.78392	-1.65851
11276185	chr19:11276185:A:G	1.61815e-96	-1.54308	-2.34697	4.29133e-16	-1.29676	-2.23962
11276262	chr19:11276262:T:A	1.17741e-94	0.137169	0.259989	6.58755e-16	-1.5462	-1.5616
11276776	chr19:11276776:G:T	3.34358e-95	-0.0700814	-0.791624	3.09895e-16	-1.67876	-2.18316
11276947	chr19:11276947:T:C	9.38605e-96	-2.60136e-09	-2.13211	1.29253e-15	-2.60136e-09	-2.43379
11276948	chr19:11276948:G:A	8.92362e-96	-2.60136e-09	-2.18263	1.27468e-15	-2.60136e-09	-2.4477
11276965	chr19:11276965:C:T	2.82247e-95	-0.155289	-0.875844	2.88834e-16	-1.71936	-2.21294
11277019	chr19:11277019:A:G	1.42027e-95	-2.60136e-09	-1.7179	2.02161e-15	-2.60136e-09	-1.9865
11277104	chr19:11277104:C:T	2.89684e-95	-0.135708	-0.86942	2.8839e-16	-1.71994	-2.21389
11277130	chr19:11277130:G:A	1.53488e-95	-1.53921	-0.101084	1.72286e-16	-2.77027	-1.67872
11277179	chr19:11277179:C:T	1.01223e-95	-2.57701	0.520418	3.16666e-15	-1.68451	0.146785
11277270	chr19:11277270:C:T	1.2378e-96	-1.76432	-2.39367	3.14948e-16	-1.54479	-2.30096
11277458	chr19:11277458:G:A	1.34897e-95	0.546345	-2.31575	3.29845e-16	-1.42523	-2.3743
11277475	chr19:11277475:A:G	1.07992e-96	-1.88198	-2.41247	2.73036e-16	-1.66011	-2.32844
11277782	chr19:11277782:A:G	1.10495e-95	-2.60136e-09	-1.96895	2.40697e-15	-2.60136e-09	-1.81203
11278098	chr19:11278098:G:A	1.05038e-96	-1.91918	-2.403	2.66497e-16	-1.69374	-2.31905
11278202	chr19:11278202:A:T	1.67852e-95	-1.41078	-0.140052	1.74785e-16	-2.73747	-1.69713
11278233	chr19:11278233:G:T	7.24573e-96	-2.39092	-6.54159e-09	9.79266e-16	-2.71135	-6.54159e-09
11278335	chr19:11278335:G:A	1.05119e-96	-1.91259	-2.40882	2.65598e-16	-1.69243	-2.32374
11279058	chr19:11279058:A:C	6.63276e-96	-2.60136e-09	-2.47931	1.36905e-15	-2.60136e-09	-2.37628
11279095	chr19:11279095:T:C	2.99914e-95	-0.0470157	-0.923404	2.99656e-16	-1.65844	-2.23707
11279135	chr19:11279135:TA:T	1.14051e-96	-1.84649	-2.39336	2.90981e-16	-1.62446	-2.30043
11279338	chr19:11279338:G:A	6.94897e-96	-2.60136e-09	-2.43274	1.26071e-15	-2.60136e-09	-2.45872
11279347	chr19:11279347:C:A	2.77298e-96	-2.13119	-1.22022	5.17212e-16	-1.88155	-1.46815
11279731	chr19:11279731:G:A	5.33093e-95	-2.60136e-09	-0.39522	4.40113e-15	-2.60136e-09	-1.20854
11279922	chr19:11279922:T:C	7.56445e-96	-2.60136e-09	-2.34787	1.66949e-15	-2.60136e-09	-2.17788
11280121	chr19:11280121:A:G	6.63116e-96	-2.60136e-09	-2.47955	1.36825e-15	-2.60136e-09	-2.37686
11280236	chr19:11280236:T:C	8.26554e-96	-2.60136e-09	-2.25924	1.24687e-15	-2.60136e-09	-2.46976
11280322	chr19:11280322:C:T	3.28094e-96	-1.09171	-2.0915	1.46798e-16	-2.12969	-2.4794
11280439	chr19:11280439:A:G	1.33281e-96	-2.07555	-2.00849	1.01493e-16	-2.62307	-2.3551
11280618	chr19:11280618:T:C	7.55912e-95	-0.0459917	-6.54159e-09	2.22162e-15	-1.89216	-6.54159e-09
11280626	chr19:11280626:AACCTG:A	2.77098e-96	-0.96545	-2.38668	8.43107e-17	-2.68529	-2.47835
11280671	chr19:11280671:A:G	5.62466e-96	-0.94651	-1.69766	1.18189e-16	-2.6336	-2.19226
11280917	chr19:11280917:C:T	4.54482e-95	-2.60136e-09	-0.554757	7.55979e-15	-2.60136e-09	-0.667554
11281075	chr19:11281075:A:T	1.55009e-95	-2.60136e-09	-1.63043	2.38632e-15	-2.60136e-09	-1.82064
11281400	chr19:11281400:A:G	1.537e-95	0.723804	-2.36271	3.70352e-16	-1.20854	-2.47515
11281418	chr19:11281418:A:G	2.72127e-95	1.07811	-2.14576	3.91415e-16	-1.17883	-2.44955
11281423	chr19:11281423:G:A	6.63663e-96	-2.60136e-09	-2.47873	1.56832e-15	-2.60136e-09	-2.24039
11281466	chr19:11281466:T:C	1.35777e-95	0.617391	-2.38029	3.5188e-16	-1.26714	-2.46772
11281619	chr19:11281619:T:G	6.82552e-97	-2.48171	-2.27154	9.20996e-17	-2.7832	-2.29208
11281669	chr19:11281669:C:T	5.19747e-95	-2.60136e-09	-0.420575	4.31491e-15	-2.60136e-09	-1.22832
11281700	chr19:11281700:A:T	2.40102e-96	-1.71398	-1.78146	1.34306e-16	-2.2879	-2.41013
11282370	chr19:11282370:T:A	1.91518e-96	-1.30042	-2.4211	7.69247e-17	-2.77723	-2.4781
11282403	chr19:11282403:G:A	3.40206e-95	-0.844364	-6.54159e-09	2.65809e-15	-1.71279	-6.54159e-09
11282509	chr19:11282509:G:A	1.10883e-95	0.380154	-2.3456	3.11716e-16	-1.52312	-2.33294
11282659	chr19:11282659:C:T	1.18694e-95	-2.60136e-09	-1.89737	1.62573e-15	-2.60136e-09	-2.20444
11282826	chr19:11282826:C:T	3.06298e-95	-2.60136e-09	-0.94936	1.93761e-15	-2.60136e-09	-2.02894
11282889	chr19:11282889:A:G	7.76285e-96	-2.60136e-09	-2.32198	1.35051e-15	-2.60136e-09	-2.38992
11283056	chr19:11283056:G:A	4.76093e-97	-2.83342	-2.28006	1.11192e-16	-2.72464	-2.16225
11283106	chr19:11283106:T:C	4.49473e-97	-2.84038	-2.33063	9.36855e-17	-2.69517	-2.36304
11283182	chr19:11283182:T:G	8.73835e-97	-2.83358	-1.67261	9.21113e-17	-2.69933	-2.37583
11283452	chr19:11283452:A:G	4.73767e-97	-2.73613	-2.38224	7.73782e-17	-2.84247	-2.40697
11283639	chr19:11283639:G:A	7.03573e-97	-2.8398	-1.88311	8.56736e-17	-2.71922	-2.42839
11284230	chr19:11284230:A:G	7.43488e-96	-2.60136e-09	-2.36515	1.23372e-15	-2.60136e-09	-2.48036
11284439	chr19:11284439:T:C	3.99434e-97	-2.81988	-2.46916	8.49339e-17	-2.6941	-2.46218
11284628	chr19:11284628:C:A	8.06086e-96	-2.60136e-09	-2.28431	1.26228e-15	-2.60136e-09	-2.45748
11284714	chr19:11284714:C:A	1.05897e-94	0.291131	-6.54159e-09	1.88327e-14	0.245198	-6.54159e-09
11285181	chr19:11285181:G:A	2.93108e-95	-0.993375	-6.54159e-09	4.22525e-15	-1.24932	-6.54159e-09
11285188	chr19:11285188:T:C	3.9868e-95	-2.60136e-09	-0.685758	2.25598e-15	-2.60136e-09	-1.87681
11285266	chr19:11285266:T:C	7.45388e-96	-2.60136e-09	-2.3626	1.2598e-15	-2.60136e-09	-2.45944
11285340	chr19:11285340:T:C	3.44449e-95	-2.60136e-09	-0.831971	2.12927e-15	-2.60136e-09	-1.93462
11285372	chr19:11285372:A:G	9.09044e-96	-2.60136e-09	-2.16411	1.51521e-15	-2.60136e-09	-2.27484
11285469	chr19:11285469:CAG:C	1.98319e-96	-1.30034	-2.38629	1.60499e-16	-2.28106	-2.2388
11285532	chr19:11285532:T:C	3.76116e-95	-2.60136e-09	-0.74402	2.16519e-15	-2.60136e-09	-1.91789
11285665	chr19:11285665:T:C	4.97604e-95	-2.60136e-09	-0.464112	2.55862e-15	-2.60136e-09	-1.75093
11285763	chr19:11285763:C:T	5.73876e-97	-2.47491	-2.45177	1.51501e-16	-2.10156	-2.47601
11285888	chr19:11285888:C:T	4.72978e-96	-2.81745	-6.54159e-09	1.09301e-15	-2.60146	-6.54159e-09
11285924	chr19:11285924:G:A	4.52275e-95	-2.60136e-09	-0.559625	2.4255e-15	-2.60136e-09	-1.80436
11286033	chr19:11286033:C:A	5.24765e-95	-2.60136e-09	-0.410967	2.64184e-15	-2.60136e-09	-1.71892
11286035	chr19:11286035:C:T	7.8676e-96	-2.60136e-09	-2.30858	1.33298e-15	-2.60136e-09	-2.40298
11286251	chr19:11286251:A:G	6.40455e-97	-2.59546	-2.22145	1.68239e-16	-2.00392	-2.46884
11286258	chr19:11286258:G:A	5.71544e-97	-2.64337	-2.28738	1.27777e-16	-2.33353	-2.41433
11286287	chr19:11286287:T:C	2.81985e-95	-2.60136e-09	-1.03206	1.85817e-15	-2.60136e-09	-2.07081
11286864	chr19:11286864:A:G	5.36199e-97	-2.51463	-2.47995	2.12061e-16	-1.84006	-2.40121
11286895	chr19:11286895:A:G	1.58421e-96	-2.62133	-1.28992	5.53862e-16	-2.10502	-1.17622
11287041	chr19:11287041:C:T	5.66133e-95	-2.60136e-09	-0.335087	2.63205e-14	-2.60136e-09	0.579952
11287045	chr19:11287045:T:A	6.07399e-97	-2.39223	-2.47768	1.68378e-16	-2.00072	-2.47122
11287238	chr19:11287238:T:C	6.28069e-97	-2.72006	-2.11637	1.21906e-16	-2.45947	-2.33543
11287384	chr19:11287384:T:G	3.59267e-94	-2.60136e-09	1.51273	1.17792e-14	-2.60136e-09	-0.224063
11287478	chr19:11287478:T:C	6.44079e-97	-2.59757	-2.2137	1.68974e-16	-2.00499	-2.46342
11287746	chr19:11287746:T:C	1.17989e-94	2.87949	-2.48023	1.27496e-16	-2.84054	-1.90952
11287787	chr19:11287787:T:C	1.78475e-96	-2.80209	-0.989963	1.5574e-15	-2.5333	0.285914
11287911	chr19:11287911:T:C	1.02603e-94	-2.60136e-09	0.259536	4.60157e-15	-2.60136e-09	-1.164
11287912	chr19:11287912:G:A	7.53035e-96	-2.60136e-09	-2.35239	1.26198e-15	-2.60136e-09	-2.45771
11287916	chr19:11287916:G:A	9.0954e-95	-2.60136e-09	0.139022	4.17472e-15	-2.60136e-09	-1.26135
11288048	chr19:11288048:C:T	4.19868e-96	-0.559641	-2.37692	2.15577e-16	-1.88072	-2.34411
11288057	chr19:11288057:A:G	6.66627e-97	-2.63731	-2.13954	1.58982e-16	-2.08161	-2.44775
11288119	chr19:11288119:A:G	2.14248e-95	-2.60136e-09	-1.30678	9.41294e-15	-2.60136e-09	-0.448311
11288206	chr19:11288206:C:T	3.89983e-96	-0.639529	-2.37087	2.08372e-16	-1.92361	-2.33521
11288283	chr19:11288283:T:C	6.63942e-96	-2.60136e-09	-2.47831	1.25762e-15	-2.60136e-09	-2.46118
11289059	chr19:11289059:C:T	2.80228e-94	-2.60136e-09	1.26427	1.02642e-14	-2.60136e-09	-0.361735
11289338	chr19:11289338:C:T	8.27281e-96	-2.60136e-09	-2.25836	1.23708e-15	-2.60136e-09	-2.47764
11289392	chr19:11289392:G:A	7.70904e-97	-2.47795	-2.15357	4.04102e-16	-1.93967	-1.65682
11289511	chr19:11289511:CA:C	2.74377e-94	-2.60136e-09	1.24317	1.00976e-14	-2.60136e-09	-0.378097
11289709	chr19:11289709:C:T	1.27614e-96	-2.38482	-1.74267	2.2066e-16	-1.73709	-2.46444
11289904	chr19:11289904:G:A	6.95133e-96	-2.4324	-6.54159e-09	1.70534e-15	-2.15663	-6.54159e-09
11290578	chr19:11290578:G:A	1.20688e-95	-2.60136e-09	-1.8807	1.57258e-15	-2.60136e-09	-2.23768
11290661	chr19:11290661:T:C	5.99421e-97	-2.46124	-2.42188	1.77871e-16	-2.15236	-2.26474
11290672	chr19:11290672:G:GGC	5.33516e-95	-2.60136e-09	-0.394426	2.50177e-15	-2.60136e-09	-1.7734
11291167	chr19:11291167:C:T	4.89245e-97	-2.61702	-2.4692	1.05797e-16	-2.5179	-2.41873
11291380	chr19:11291380:C:T	9.20007e-96	-2.60136e-09	-2.15212	1.26326e-15	-2.60136e-09	-2.4567
11291456	chr19:11291456:T:C	2.29495e-96	-2.39902	-1.1416	2.73817e-15	-1.82151	0.138398
11291740	chr19:11291740:C:T	4.5673e-96	-0.557443	-2.29497	2.51113e-16	-1.82145	-2.2508
11291840	chr19:11291840:C:T	7.17226e-95	-2.60136e-09	-0.098526	5.3246e-15	-2.60136e-09	-1.01806
11291929	chr19:11291929:A:G	9.53417e-96	-2.60136e-09	-2.11645	1.4205e-15	-2.60136e-09	-2.33939
11292154	chr19:11292154:A:G	5.66133e-95	-2.60136e-09	-0.335087	2.63205e-14	-2.60136e-09	0.579952
11292261	chr19:11292261:C:T	9.08396e-96	-2.60136e-09	-2.16482	2.76021e-15	-2.60136e-09	-1.67509
11292331	chr19:11292331:G:A	4.88097e-96	-2.78599	-6.54159e-09	9.13783e-16	-2.78056	-6.54159e-09
11292494	chr19:11292494:A:AACAG	3.7694e-95	-2.60136e-09	-0.741829	2.14635e-15	-2.60136e-09	-1.92663
11292555	chr19:11292555:G:A	8.9921e-96	-2.60136e-09	-2.17499	1.25665e-15	-2.60136e-09	-2.46195
11292582	chr19:11292582:G:A	3.13331e-95	-2.60136e-09	-0.926656	1.94433e-15	-2.60136e-09	-2.02548
11292844	chr19:11292844:A:G	7.03662e-96	-2.60136e-09	-2.4202	1.2414e-15	-2.60136e-09	-2.47416
11293335	chr19:11293335:T:A	6.35166e-97	-2.813	-2.0122	2.44654e-16	-2.57401	-1.5243
11293509	chr19:11293509:G:T	1.89326e-94	-2.60136e-09	0.87214	7.70774e-15	-2.60136e-09	-0.648172
11293626	chr19:11293626:C:T	6.03286e-97	-2.42416	-2.45253	1.72431e-16	-2.09748	-2.35068
11293797	chr19:11293797:A:G	3.82478e-96	-0.563531	-2.4663	6.21258e-16	-0.913571	-2.25283
11293828	chr19:11293828:A:G	8.85119e-96	-2.60136e-09	-2.19078	1.36786e-15	-2.60136e-09	-2.37715
11293839	chr19:11293839:C:T	1.81876e-96	-2.4055	-1.36768	6.58699e-16	-1.87589	-1.232
11294144	chr19:11294144:C:T	1.1449e-94	-2.60136e-09	0.369152	1.79395e-14	-2.60136e-09	0.196606
11294997	chr19:11294997:G:A	1.54274e-95	-2.60136e-09	-1.63518	1.54527e-15	-2.60136e-09	-2.2552
11295068	chr19:11295068:A:G	6.63018e-96	-2.60136e-09	-2.4797	1.45295e-15	-2.60136e-09	-2.3168
11295128	chr19:11295128:A:G	1.3632e-96	-1.88984	-2.17165	2.04173e-16	-1.82517	-2.45401
11295132	chr19:11295132:C:T	2.38348e-94	-2.60136e-09	1.1024	1.19513e-13	-2.60136e-09	2.09302
11295182	chr19:11295182:G:A	9.79558e-96	-2.60136e-09	-2.0894	1.29374e-15	-2.60136e-09	-2.43286
11295191	chr19:11295191:G:A	2.35855e-95	-2.60136e-09	-1.2107	1.66468e-15	-2.60136e-09	-2.18077
11295498	chr19:11295498:G:A	2.57065e-94	-2.60136e-09	1.178	1.30162e-13	-2.60136e-09	2.17838
11295636	chr19:11295636:C:T	8.40993e-96	-2.60136e-09	-2.24192	1.27647e-15	-2.60136e-09	-2.4463
11295681	chr19:11295681:G:A	4.08975e-97	-2.84264	-2.42279	7.63508e-17	-2.7979	-2.46491
11295782	chr19:11295782:C:T	8.9709e-97	-2.11451	-2.36543	1.88345e-16	-1.99187	-2.36801
11295802	chr19:11295802:C:T	9.43559e-97	-2.08643	-2.343	1.91437e-16	-1.96043	-2.38317
11296061	chr19:11296061:C:T	4.71791e-96	-2.81997	-6.54159e-09	8.7166e-16	-2.82775	-6.54159e-09
11296163	chr19:11296163:C:G	1.6584e-96	-1.4295	-2.43597	2.39397e-16	-1.68197	-2.43805
11296276	chr19:11296276:A:G	6.53192e-97	-2.31696	-2.48025	1.97717e-16	-2.19032	-2.121
11296582	chr19:11296582:T:G	4.49144e-95	-2.60136e-09	-0.566573	5.30444e-15	-2.60136e-09	-1.02185
11296639	chr19:11296639:C:T	8.55501e-97	-2.16981	-2.35759	1.74407e-16	-2.05767	-2.37909
11297079	chr19:11297079:A:G	9.85203e-97	-2.07335	-2.31288	1.85592e-16	-1.95954	-2.41506
11297259	chr19:11297259:C:T	4.35241e-95	-2.60136e-09	-0.598016	5.16173e-15	-2.60136e-09	-1.04912
11297543	chr19:11297543:C:T	6.48141e-96	-2.50239	-6.54159e-09	1.05966e-15	-2.63245	-6.54159e-09
11297599	chr19:11297599:C:T	2.14061e-96	-1.14059	-2.46965	3.19902e-16	-1.3593	-2.47084
11298229	chr19:11298229:T:G	7.13508e-96	-2.60136e-09	-2.40631	1.66023e-15	-2.60136e-09	-2.18344
11298363	chr19:11298363:C:T	2.68904e-95	-2.60136e-09	-1.07956	1.75901e-15	-2.60136e-09	-2.12564
11298469	chr19:11298469:C:G	8.7609e-96	-2.60136e-09	-2.20103	1.41027e-15	-2.60136e-09	-2.34661
11298520	chr19:11298520:T:C	9.13198e-97	-2.08126	-2.38087	1.98146e-16	-1.94911	-2.36004
11298800	chr19:11298800:T:A	8.20622e-96	-2.60136e-09	-2.26644	1.29696e-15	-2.60136e-09	-2.43038
11298818	chr19:11298818:G:A	1.06294e-96	-1.9508	-2.35949	2.22864e-16	-1.81073	-2.38086
11299040	chr19:11299040:G:A	6.64773e-96	-2.60136e-09	-2.47706	1.4806e-15	-2.60136e-09	-2.29795
11299146	chr19:11299146:T:C	2.79383e-95	-2.60136e-09	-1.04133	1.78811e-15	-2.60136e-09	-2.10924
11299267	chr19:11299267:G:A	4.5979e-95	-2.60136e-09	-0.543147	5.32786e-15	-2.60136e-09	-1.01745
11299314	chr19:11299314:G:A	2.57852e-95	-2.60136e-09	-1.12153	2.00664e-15	-2.60136e-09	-1.99394
11299392	chr19:11299392:G:A	1.84842e-95	-2.60136e-09	-1.45441	1.6707e-15	-2.60136e-09	-2.17715
11299465	chr19:11299465:C:T	9.21206e-97	-2.03866	-2.41474	2.22087e-16	-1.89702	-2.29807
11299937	chr19:11299937:A:G	1.48334e-95	-1.67445	-6.54159e-09	5.80765e-15	-0.931221	-6.54159e-09
11299952	chr19:11299952:G:C	1.39949e-95	-2.60136e-09	-1.73264	2.80798e-15	-2.60136e-09	-1.65793
11300103	chr19:11300103:T:C	9.49577e-97	-2.02465	-2.39842	2.15856e-16	-1.88908	-2.33446
11300169	chr19:11300169:T:C	1.36161e-95	-1.76008	-6.54159e-09	5.21767e-15	-1.03835	-6.54159e-09
11300257	chr19:11300257:G:A	9.06453e-97	-2.06508	-2.40447	2.11781e-16	-1.9291	-2.3135
11300786	chr19:11300786:A:G	4.09003e-97	-2.83829	-2.42708	7.44175e-17	-2.8235	-2.46496
11301050	chr19:11301050:C:T	4.97516e-96	-2.76687	-6.54159e-09	8.85637e-16	-2.81185	-6.54159e-09
11301068	chr19:11301068:G:A	8.31639e-97	-2.14425	-2.41144	1.94109e-16	-2.01557	-2.31416
11301098	chr19:11301098:C:T	6.68232e-96	-2.60136e-09	-2.47187	1.65271e-15	-2.60136e-09	-2.18798
11301192	chr19:11301192:C:A	8.59885e-97	-2.07218	-2.45011	3.85482e-16	-1.77261	-1.87105
11301361	chr19:11301361:C:T	3.91872e-95	-2.60136e-09	-0.70298	4.7537e-15	-2.60136e-09	-1.13147
11301692	chr19:11301692:T:A	5.32381e-96	-2.69914	-6.54159e-09	1.28026e-15	-2.44333	-6.54159e-09
11301885	chr19:11301885:G:A	6.23764e-95	-2.60136e-09	-0.238144	8.03419e-15	-2.60136e-09	-0.606691
11301970	chr19:11301970:CCCA:C	1.64502e-96	-2.26475	-1.60883	1.3845e-16	-2.23898	-2.42867
11302094	chr19:11302094:G:C	4.48419e-95	-2.60136e-09	-0.568188	5.26031e-15	-2.60136e-09	-1.03021
11302097	chr19:11302097:T:C	9.27218e-97	-2.05222	-2.39468	1.90371e-16	-1.99565	-2.35352
11302105	chr19:11302105:T:C	1.17435e-96	-1.77533	-2.43528	5.7562e-16	-1.48783	-1.75487
11302778	chr19:11302778:A:G	7.31795e-97	-2.20339	-2.4802	2.05838e-16	-2.0968	-2.17426
11302896	chr19:11302896:T:A	1.05045e-95	-2.60136e-09	-2.01953	1.99197e-15	-2.60136e-09	-2.00127
11303044	chr19:11303044:G:A	1.05414e-95	-2.60136e-09	-2.01602	1.29822e-15	-2.60136e-09	-2.4294
11303148	chr19:11303148:G:A	9.14802e-96	-2.60136e-09	-2.15779	1.76542e-15	-2.60136e-09	-2.12201
11303170	chr19:11303170:AAAG:A	9.44125e-97	-2.75744	-1.67139	3.12291e-16	-2.83452	-1.01969
11303528	chr19:11303528:G:C	1.17069e-96	-1.93176	-2.28198	1.72178e-16	-2.10442	-2.34521
11303935	chr19:11303935:T:C	1.13541e-96	-1.78989	-2.45444	5.1659e-16	-1.47176	-1.87914
11304030	chr19:11304030:C:T	4.62962e-96	-2.83886	-6.54159e-09	8.6447e-16	-2.83604	-6.54159e-09
11304603	chr19:11304603:C:A	1.14369e-95	-2.60136e-09	-1.93448	1.35437e-15	-2.60136e-09	-2.38706
11304726	chr19:11304726:A:G	3.42134e-95	-2.60136e-09	-0.838715	4.14994e-15	-2.60136e-09	-1.2673
11304815	chr19:11304815:T:C	4.73788e-95	-2.60136e-09	-0.513157	5.52627e-15	-2.60136e-09	-0.980883
11305296	chr19:11305296:G:A	4.5633e-95	-2.60136e-09	-0.5507	5.35527e-15	-2.60136e-09	-1.01232
11305516	chr19:11305516:A:G	4.56914e-95	-2.60136e-09	-0.549422	5.36523e-15	-2.60136e-09	-1.01046
11305637	chr19:11305637:T:C	4.48822e-95	-2.60136e-09	-0.567289	5.25054e-15	-2.60136e-09	-1.03207
11305901	chr19:11305901:G:A	8.32958e-95	-2.60136e-09	0.051067	6.0121e-15	-2.60136e-09	-0.896623
11305947	chr19:11305947:G:A	2.91059e-94	-2.60136e-09	1.3022	1.5076e-13	-2.60136e-09	2.32529
11305955	chr19:11305955:T:G	4.50134e-95	-2.60136e-09	-0.564371	5.28252e-15	-2.60136e-09	-1.02599
11305989	chr19:11305989:C:T	7.37205e-96	-2.60136e-09	-2.37364	1.85609e-15	-2.60136e-09	-2.07193
11306160	chr19:11306160:C:T	1.26235e-95	-2.60136e-09	-1.83577	1.8377e-15	-2.60136e-09	-2.08188
11306524	chr19:11306524:C:T	1.90346e-96	-1.24756	-2.4801	2.9851e-16	-1.41976	-2.47958
11306541	chr19:11306541:G:A	4.1513e-95	-2.60136e-09	-0.645324	4.96537e-15	-2.60136e-09	-1.08791
11306725	chr19:11306725:G:A	8.8232e-96	-2.60136e-09	-2.19395	1.415e-15	-2.60136e-09	-2.34327
11306885	chr19:11306885:G:A	2.15607e-94	-2.60136e-09	1.00213	1.44048e-14	-2.60136e-09	-0.0228376
11306939	chr19:11306939:C:A	8.72575e-96	-2.60136e-09	-2.20505	1.40701e-15	-2.60136e-09	-2.34893
11306949	chr19:11306949:G:A	1.10351e-95	-2.60136e-09	-1.97025	2.94229e-15	-2.60136e-09	-1.61121
11308752	chr19:11308752:C:T	1.82557e-95	-2.60136e-09	-1.46685	1.6556e-15	-2.60136e-09	-2.18623
11309168	chr19:11309168:C:T	4.94758e-96	-2.77243	-6.54159e-09	9.10305e-16	-2.78437	-6.54159e-09
11309324	chr19:11309324:C:T	1.36388e-96	-1.58061	-2.48038	5.28702e-16	-1.25551	-2.07222
11309484	chr19:11309484:G:A	4.62451e-97	-2.7578	-2.38475	1.88952e-16	-2.61156	-1.7451
11309618	chr19:11309618:G:A	2.61605e-96	-0.935961	-2.4737	1.00037e-16	-2.60652	-2.38609
11309640	chr19:11309640:C:T	7.73074e-95	-2.60136e-09	-0.0235419	5.64833e-15	-2.60136e-09	-0.959036
11310091	chr19:11310091:G:A	8.90935e-96	-2.60136e-09	-2.18423	1.42506e-15	-2.60136e-09	-2.33619
11310194	chr19:11310194:CA:C	1.97725e-95	-1.38704	-6.54159e-09	1.26874e-15	-2.45237	-6.54159e-09
11310456	chr19:11310456:G:A	8.02227e-96	-2.60136e-09	-2.28911	1.27928e-15	-2.60136e-09	-2.4441
11310563	chr19:11310563:T:C	7.44089e-97	-2.72091	-1.94601	1.34558e-16	-2.70823	-1.98793
11310880	chr19:11310880:CTGGA:C	4.62154e-97	-2.72164	-2.42154	1.53818e-16	-2.68357	-1.87881
11311033	chr19:11311033:C:T	6.63194e-96	-2.60136e-09	-2.47943	1.43188e-15	-2.60136e-09	-2.33141
11313476	chr19:11313476:G:A	7.0034e-96	-2.60136e-09	-2.42494	1.69696e-15	-2.60136e-09	-2.16156
11313665	chr19:11313665:CATTA:C	1.08655e-95	-2.60136e-09	-1.98574	2.85895e-15	-2.60136e-09	-1.63994
11313905	chr19:11313905:G:A	6.67505e-96	-2.60136e-09	-2.47296	1.60166e-15	-2.60136e-09	-2.21936
11314204	chr19:11314204:G:A	1.89989e-94	-2.60136e-09	0.875636	8.77261e-14	-2.60136e-09	1.78382
11314407	chr19:11314407:T:G	6.64557e-96	-2.60136e-09	-2.47738	1.43173e-15	-2.60136e-09	-2.33151
11314421	chr19:11314421:T:C	8.13782e-97	-2.76235	-1.81505	1.66008e-16	-2.64591	-1.84021
11314524	chr19:11314524:T:G	5.27102e-96	-0.681689	-2.02742	1.99554e-16	-2.44493	-1.85714
11314835	chr19:11314835:C:T	7.85321e-96	-2.60136e-09	-2.31041	1.26832e-15	-2.60136e-09	-2.4527
11314944	chr19:11314944:G:C	7.78663e-96	-2.60136e-09	-2.31892	1.26506e-15	-2.60136e-09	-2.45528
11315170	chr19:11315170:A:G	6.64202e-96	-2.60136e-09	-2.47792	1.42559e-15	-2.60136e-09	-2.33581
11315641	chr19:11315641:A:G	1.64288e-95	-2.60136e-09	-1.5723	2.72821e-15	-2.60136e-09	-1.68675
11315778	chr19:11315778:T:C	7.346e-96	-2.60136e-09	-2.37718	1.61973e-15	-2.60136e-09	-2.20814
11316125	chr19:11316125:T:G	7.80378e-95	-0.0141379	-6.54159e-09	1.41815e-15	-2.34104	-6.54159e-09
11316127	chr19:11316127:T:G	6.59146e-95	-0.182971	-6.54159e-09	1.36677e-15	-2.37795	-6.54159e-09
11316210	chr19:11316210:C:T	6.66313e-96	-2.60136e-09	-2.47474	1.60705e-15	-2.60136e-09	-2.216
11316539	chr19:11316539:C:G	8.6519e-96	-2.60136e-09	-2.21355	1.34883e-15	-2.60136e-09	-2.39116
11317018	chr19:11317018:G:T	8.33909e-96	-2.60136e-09	-2.25038	2.31288e-15	-2.60136e-09	-1.8519
11317263	chr19:11317263:T:G	1.02067e-95	-2.60136e-09	-2.04828	1.46163e-15	-2.60136e-09	-2.31085
11317901	chr19:11317901:T:A	1.86291e-95	-2.60136e-09	-1.4466	1.68667e-15	-2.60136e-09	-2.16764
11318011	chr19:11318011:G:A	7.90652e-96	-2.60136e-09	-2.30364	1.2351e-15	-2.60136e-09	-2.47924
11318069	chr19:11318069:C:T	1.34931e-95	-1.05863	-0.710528	1.22684e-15	-1.15036	-1.33559
11318112	chr19:11318112:C:T	1.65039e-96	-1.93355	-1.93677	3.49967e-16	-1.94347	-1.79684
11318468	chr19:11318468:ATCT:A	1.24705e-95	-1.06103	-0.786935	1.14256e-15	-1.16428	-1.39285
11319061	chr19:11319061:C:T	5.45672e-96	-2.67448	-6.54159e-09	1.43178e-15	-2.33148	-6.54159e-09
11319553	chr19:11319553:G:A	2.16531e-95	-1.198	-0.0981773	2.32339e-15	-0.954183	-0.893186
11319698	chr19:11319698:T:G	7.77214e-96	-1.56191	-0.758875	1.65278e-15	-1.31105	-0.876886
11319838	chr19:11319838:G:A	3.04783e-95	-0.954318	-6.54159e-09	3.05084e-15	-1.57498	-6.54159e-09
11320240	chr19:11320240:G:A	2.99956e-95	-2.60136e-09	-0.970281	2.20971e-15	-2.60136e-09	-1.89754
11320576	chr19:11320576:A:G	2.37015e-95	-1.20579	-6.54159e-09	2.46608e-15	-1.78777	-6.54159e-09
11320654	chr19:11320654:T:C	1.30651e-95	-2.60136e-09	-1.80138	1.76351e-15	-2.60136e-09	-2.12309
11320890	chr19:11320890:C:G	4.3029e-97	-2.74071	-2.47391	1.31944e-16	-2.52845	-2.18733
11321225	chr19:11321225:G:A	1.99811e-96	-1.91998	-1.75915	9.19861e-16	-1.32346	-1.45047
11321792	chr19:11321792:G:C	1.18986e-94	-2.60136e-09	0.407678	1.17374e-14	-2.60136e-09	-0.227616
11322274	chr19:11322274:A:G	6.93696e-97	-2.83999	-1.89706	6.02202e-16	-2.17717	-1.02039
11322493	chr19:11322493:C:T	1.92846e-96	-2.08732	-1.62729	1.83148e-16	-2.53442	-1.85343
11322813	chr19:11322813:G:C	1.66645e-96	-2.07281	-1.78783	1.6008e-16	-2.52567	-1.99681
11323080	chr19:11323080:G:C	7.08362e-97	-2.55612	-2.16001	1.47579e-16	-2.82484	-1.77895
11323223	chr19:11323223:C:T	2.29616e-96	-2.03496	-1.50514	2.28624e-16	-2.52049	-1.64559
11323254	chr19:11323254:C:T	8.16475e-97	-2.48124	-2.09285	1.70929e-16	-2.79702	-1.65989
11323284	chr19:11323284:C:T	2.43066e-94	-2.60136e-09	1.122	1.09093e-13	-2.60136e-09	2.0018
11323448	chr19:11323448:G:A	8.61679e-96	-2.60136e-09	-2.21762	1.86909e-15	-2.60136e-09	-2.06494
11323535	chr19:11323535:A:G	1.03814e-95	-2.60136e-09	-2.03132	1.26296e-15	-2.60136e-09	-2.45694
11323829	chr19:11323829:A:G	6.33014e-97	-2.82695	-2.00165	4.24878e-16	-2.33063	-1.21572
11323909	chr19:11323909:A:G	8.83322e-97	-2.03152	-2.46387	5.39352e-16	-0.909545	-2.39824
11324032	chr19:11324032:C:G	7.08056e-96	-2.60136e-09	-2.41398	1.35349e-15	-2.60136e-09	-2.38771
11324128	chr19:11324128:A:G	6.72644e-96	-2.60136e-09	-2.46528	1.23371e-15	-2.60136e-09	-2.48037
11324323	chr19:11324323:G:A	2.43032e-94	-2.60136e-09	1.12186	1.0925e-13	-2.60136e-09	2.00324
11324650	chr19:11324650:C:T	7.913e-96	-2.60136e-09	-2.30282	1.48086e-15	-2.60136e-09	-2.29778
11324768	chr19:11324768:G:A	6.64649e-96	-2.60136e-09	-2.47724	1.29829e-15	-2.60136e-09	-2.42935
11324823	chr19:11324823:C:T	8.9725e-96	-2.60136e-09	-2.17717	1.23798e-15	-2.60136e-09	-2.47692
11325054	chr19:11325054:A:G	7.07504e-96	-2.60136e-09	-2.41476	1.5473e-15	-2.60136e-09	-2.25389
11325166	chr19:11325166:C:T	1.40369e-96	-2.57239	-1.45984	1.49214e-16	-2.80111	-1.79166
11325545	chr19:11325545:A:G	4.84545e-97	-2.61563	-2.48025	2.04955e-16	-1.96811	-2.30725
11325663	chr19:11325663:C:A	4.53824e-97	-2.68278	-2.4786	1.57871e-16	-2.09766	-2.43871
11325800	chr19:11325800:G:A	5.22228e-96	-2.7184	-6.54159e-09	8.8206e-16	-2.81589	-6.54159e-09
11325857	chr19:11325857:T:A	4.43996e-97	-2.70383	-2.47944	1.51022e-16	-2.14518	-2.43554
11325908	chr19:11325908:T:C	4.39857e-97	-2.71327	-2.47937	1.47847e-16	-2.16722	-2.43476
11325991	chr19:11325991:C:T	8.93979e-96	-2.60136e-09	-2.18082	1.68637e-15	-2.60136e-09	-2.16782
11326245	chr19:11326245:G:A	1.71013e-96	-2.57215	-1.26261	2.30851e-16	-2.81047	-1.34591
11326274	chr19:11326274:G:A	4.22954e-97	-2.76114	-2.47069	1.28319e-16	-2.2839	-2.45973
11326305	chr19:11326305:CAGG:C	6.69402e-96	-2.60136e-09	-2.47012	1.24532e-15	-2.60136e-09	-2.47101
11326349	chr19:11326349:C:A	9.42816e-96	-2.60136e-09	-2.12763	1.79359e-15	-2.60136e-09	-2.10618
11326388	chr19:11326388:A:G	9.21104e-96	-2.60136e-09	-2.15093	1.75091e-15	-2.60136e-09	-2.13026
11326406	chr19:11326406:C:T	9.25705e-96	-2.60136e-09	-2.14595	2.11843e-15	-2.60136e-09	-1.93972
11326420	chr19:11326420:G:A	1.90406e-95	-2.60136e-09	-1.42476	1.92016e-15	-2.60136e-09	-2.03799
11326470	chr19:11326470:A:G	7.94363e-97	-2.36085	-2.24069	3.13115e-16	-1.37681	-2.47478
11326492	chr19:11326492:A:C	4.83365e-96	-2.79573	-6.54159e-09	8.60771e-16	-2.84032	-6.54159e-09
11326580	chr19:11326580:A:G	1.10904e-95	-2.60136e-09	-1.96526	1.28671e-15	-2.60136e-09	-2.43831
11326623	chr19:11326623:A:G	1.24864e-95	-2.60136e-09	-1.84669	2.40201e-15	-2.60136e-09	-1.81409
11326748	chr19:11326748:T:C	9.21479e-96	-2.60136e-09	-2.15052	1.75161e-15	-2.60136e-09	-2.12986
11326760	chr19:11326760:T:C	9.12589e-96	-2.60136e-09	-2.16022	1.24107e-15	-2.60136e-09	-2.47443
11326804	chr19:11326804:C:G	1.27204e-96	-2.57878	-1.55193	1.44975e-16	-2.80357	-1.81802
11326853	chr19:11326853:C:T	9.21888e-96	-2.60136e-09	-2.15008	1.24439e-15	-2.60136e-09	-2.47175
11327141	chr19:11327141:G:A	9.66803e-96	-2.60136e-09	-2.10251	1.54535e-15	-2.60136e-09	-2.25514
11327185	chr19:11327185:G:A	1.24864e-95	-2.60136e-09	-1.84669	2.40201e-15	-2.60136e-09	-1.81409
11327206	chr19:11327206:A:G	8.00908e-97	-2.33465	-2.25869	3.32566e-16	-1.32124	-2.47007
11327346	chr19:11327346:A:G	8.28042e-97	-2.32165	-2.23838	3.38105e-16	-1.30092	-2.47387
11327366	chr19:11327366:A:G	8.22201e-97	-2.32532	-2.24178	3.35565e-16	-1.30894	-2.47339
11327428	chr19:11327428:T:C	7.46513e-97	-2.3918	-2.27188	3.01153e-16	-1.42295	-2.46758
11327486	chr19:11327486:T:C	4.09754e-97	-2.84022	-2.42332	1.96047e-16	-2.5558	-1.764
11328425	chr19:11328425:G:A	4.39122e-97	-2.72955	-2.46476	1.39832e-16	-2.19442	-2.46329
11328587	chr19:11328587:C:T	9.21815e-96	-2.60136e-09	-2.15016	1.24601e-15	-2.60136e-09	-2.47045
11328694	chr19:11328694:G:A	8.38544e-96	-2.60136e-09	-2.24483	1.57553e-15	-2.60136e-09	-2.2358
11329083	chr19:11329083:G:A	4.48156e-97	-2.83773	-2.33621	1.9494e-16	-2.56474	-1.76072
11329496	chr19:11329496:G:A	6.04698e-97	-2.39513	-2.47922	1.04349e-16	-2.82148	-2.12893
11329775	chr19:11329775:G:A	1.64333e-95	-2.60136e-09	-1.57202	1.5666e-15	-2.60136e-09	-2.24149
11329878	chr19:11329878:T:C	8.1455e-96	-2.60136e-09	-2.27387	1.34773e-15	-2.60136e-09	-2.39198
11330801	chr19:11330801:C:T	6.69721e-96	-2.60136e-09	-2.46964	1.30146e-15	-2.60136e-09	-2.42691
11331349	chr19:11331349:T:C	1.66394e-95	-2.14485	0.585295	2.86053e-15	-1.18005	-0.459335
11331826	chr19:11331826:G:A	4.36645e-97	-2.83743	-2.36254	2.91628e-16	-2.10958	-1.81309
11331829	chr19:11331829:G:A	8.3931e-96	-2.60136e-09	-2.24392	1.31385e-15	-2.60136e-09	-2.41743
11331849	chr19:11331849:A:T	5.94271e-97	-2.83687	-2.05488	1.07379e-16	-2.82427	-2.09752
11331884	chr19:11331884:C:T	7.13321e-96	-2.40657	-6.54159e-09	2.72939e-15	-1.68632	-6.54159e-09
11331978	chr19:11331978:A:C	4.30312e-97	-2.73835	-2.47622	8.23783e-17	-2.74345	-2.44338
11332084	chr19:11332084:A:G	1.01795e-95	-2.05096	-6.54159e-09	2.75243e-15	-1.67791	-6.54159e-09
11332155	chr19:11332155:C:A	1.82673e-96	-1.94506	-1.82375	2.23283e-16	-2.50239	-1.68733
11332233	chr19:11332233:T:C	1.62223e-95	-2.18172	0.596781	2.77482e-15	-1.21869	-0.451118
11332311	chr19:11332311:C:T	2.03013e-96	-1.9734	-1.68983	2.5349e-16	-2.5177	-1.54513
11332426	chr19:11332426:C:A	2.40226e-95	-2.60136e-09	-1.19234	2.43137e-15	-2.60136e-09	-1.80194
11332482	chr19:11332482:C:T	1.39328e-95	-2.60136e-09	-1.73708	3.63152e-15	-2.60136e-09	-1.40075
11332681	chr19:11332681:A:G	6.91421e-96	-2.60136e-09	-2.43775	1.27611e-15	-2.60136e-09	-2.44658
11332749	chr19:11332749:G:A	9.05809e-96	-2.60136e-09	-2.16767	1.69659e-15	-2.60136e-09	-2.16178
11333834	chr19:11333834:C:T	7.29938e-96	-2.60136e-09	-2.38354	1.71643e-15	-2.60136e-09	-2.15015
11334662	chr19:11334662:C:T	6.62644e-96	-2.60136e-09	-2.48026	1.24141e-15	-2.60136e-09	-2.47415
11334786	chr19:11334786:T:TG	1.85959e-96	-2.20869	-1.54228	4.65255e-16	-1.24466	-2.21091
11334830	chr19:11334830:G:A	7.51982e-96	-2.60136e-09	-2.35379	1.23405e-15	-2.60136e-09	-2.48009
11334966	chr19:11334966:G:A	5.78559e-96	-2.11574	-0.500217	1.11136e-15	-1.07805	-1.50676
11335100	chr19:11335100:T:C	6.28389e-96	-1.31271	-1.22064	5.61251e-16	-2.10912	-1.15887
11335111	chr19:11335111:T:G	2.72422e-96	-2.02991	-1.33924	6.77351e-16	-0.978119	-2.10184
11335134	chr19:11335134:G:C	2.7359e-96	-2.03837	-1.32651	6.73025e-16	-0.993399	-2.09297
11335304	chr19:11335304:G:A	3.04653e-96	-1.98134	-1.27599	7.57351e-16	-0.909408	-2.05892
11335355	chr19:11335355:G:C	5.06002e-95	-0.447375	-6.54159e-09	1.72873e-15	-2.14301	-6.54159e-09
11335657	chr19:11335657:G:T	9.95852e-96	-2.60136e-09	-2.0729	1.42345e-15	-2.60136e-09	-2.33731
11335727	chr19:11335727:G:C	6.96521e-96	-2.60136e-09	-2.4304	1.29762e-15	-2.60136e-09	-2.42987
11335844	chr19:11335844:T:G	9.48533e-97	-2.12039	-2.30379	7.78038e-17	-2.84074	-2.40322
11336275	chr19:11336275:T:C	3.90176e-97	-2.84259	-2.4699	1.31498e-16	-2.29881	-2.42034
11336355	chr19:11336355:A:C	3.98687e-97	-2.84238	-2.44853	1.3907e-16	-2.25671	-2.40647
11336476	chr19:11336476:T:C	1.66146e-95	-2.60136e-09	-1.56105	3.30933e-15	-2.60136e-09	-1.49365
11336577	chr19:11336577:G:A	9.20099e-96	-2.60136e-09	-2.15202	1.30743e-15	-2.60136e-09	-2.42233
11336795	chr19:11336795:C:T	1.63531e-95	-2.60136e-09	-1.57691	2.96768e-15	-2.60136e-09	-1.60262
11336999	chr19:11336999:C:G	6.62808e-96	-2.60136e-09	-2.48002	1.2597e-15	-2.60136e-09	-2.45953
11337210	chr19:11337210:C:T	1.57997e-96	-2.18029	-1.73364	4.92382e-16	-1.40017	-1.99873
11337659	chr19:11337659:GTTTC:G	7.15355e-96	-2.40372	-6.54159e-09	2.85834e-15	-1.64016	-6.54159e-09
11337661	chr19:11337661:T:C	6.6326e-96	-2.60136e-09	-2.47934	1.30855e-15	-2.60136e-09	-2.42148
11337901	chr19:11337901:C:G	6.74204e-96	-2.60136e-09	-2.46297	1.23683e-15	-2.60136e-09	-2.47785
11337935	chr19:11337935:T:C	4.04271e-97	-2.84098	-2.43602	7.457e-17	-2.82806	-2.45836
11338182	chr19:11338182:C:T	6.81121e-96	-2.60136e-09	-2.45276	1.24024e-15	-2.60136e-09	-2.47509
11338195	chr19:11338195:G:A	8.85155e-96	-2.60136e-09	-2.19074	1.51415e-15	-2.60136e-09	-2.27554
11338309	chr19:11338309:G:T	2.08247e-96	-1.97085	-1.66693	8.75047e-16	-1.10696	-1.71691
11338625	chr19:11338625:A:G	1.17493e-96	-1.88421	-2.32591	5.34438e-16	-0.918583	-2.39835
11338906	chr19:11338906:C:T	2.11672e-96	-1.88408	-1.73738	9.24293e-16	-0.865029	-1.90409
11338950	chr19:11338950:G:C	1.40318e-95	-2.60136e-09	-1.73001	2.21256e-15	-2.60136e-09	-1.89625
11339133	chr19:11339133:C:G	1.96778e-95	-2.60136e-09	-1.39184	3.8314e-15	-2.60136e-09	-1.34717
11339729	chr19:11339729:T:G	5.72455e-97	-2.44878	-2.48037	2.16792e-16	-1.73883	-2.48039
11339734	chr19:11339734:G:A	5.79518e-97	-2.43667	-2.48022	2.21217e-16	-1.71873	-2.48028
11339788	chr19:11339788:A:C	6.3388e-97	-2.34706	-2.48017	2.48345e-16	-1.61071	-2.47262
11339800	chr19:11339800:A:G	7.04295e-96	-2.60136e-09	-2.4193	1.27512e-15	-2.60136e-09	-2.44736
11340572	chr19:11340572:G:A	3.92334e-97	-2.8267	-2.48027	7.49351e-17	-2.80211	-2.47942
11340672	chr19:11340672:C:T	1.16245e-94	-2.60136e-09	0.384371	8.5265e-15	-2.60136e-09	-0.547218
11340910	chr19:11340910:T:C	1.02197e-95	-2.60136e-09	-2.04702	1.30721e-15	-2.60136e-09	-2.4225
11341948	chr19:11341948:C:T	1.24476e-96	-2.13686	-2.01553	4.4879e-16	-1.30214	-2.18945
11341960	chr19:11341960:C:T	6.62566e-96	-2.60136e-09	-2.48038	1.23851e-15	-2.60136e-09	-2.47649
11342079	chr19:11342079:A:G	6.64315e-96	-2.60136e-09	-2.47775	1.35839e-15	-2.60136e-09	-2.38409
11342138	chr19:11342138:C:T	1.58682e-95	-1.60701	-6.54159e-09	8.77551e-15	-0.518432	-6.54159e-09
11342537	chr19:11342537:AAACAG:A	6.62648e-96	-2.60136e-09	-2.48026	1.28253e-15	-2.60136e-09	-2.44157
11342556	chr19:11342556:AAAAC:A	6.63093e-96	-2.60136e-09	-2.47959	1.28347e-15	-2.60136e-09	-2.44083
11345171	chr19:11345171:CT:C	7.11222e-96	-2.60136e-09	-2.40952	1.24844e-15	-2.60136e-09	-2.4685
11346702	chr19:11346702:C:T	6.63508e-96	-2.60136e-09	-2.47896	1.25843e-15	-2.60136e-09	-2.46053
11347507	chr19:11347507:T:A	6.62905e-96	-2.60136e-09	-2.47987	1.23446e-15	-2.60136e-09	-2.47977
11347527	chr19:11347527:T:A	6.62949e-96	-2.60136e-09	-2.4798	1.2344e-15	-2.60136e-09	-2.47981
11347966	chr19:11347966:T:C	1.27899e-95	-2.60136e-09	-1.82267	1.42863e-15	-2.60136e-09	-2.33368
11348584	chr19:11348584:T:C	6.56659e-97	-2.31184	-2.48008	8.06705e-17	-2.81623	-2.39155
11348989	chr19:11348989:G:GA	7.54883e-97	-2.48908	-2.16344	1.57291e-16	-2.61156	-1.9285
11348993	chr19:11348993:G:A	1.01628e-96	-2.68738	-1.66781	4.47391e-16	-2.26226	-1.23246
11349102	chr19:11349102:G:A	6.73056e-96	-2.60136e-09	-2.46467	1.23476e-15	-2.60136e-09	-2.47952
11349209	chr19:11349209:G:A	6.69319e-96	-2.60136e-09	-2.47024	1.23371e-15	-2.60136e-09	-2.48037
11349317	chr19:11349317:G:T	5.85696e-97	-2.44714	-2.45915	2.12261e-16	-1.76168	-2.47866
11350216	chr19:11350216:G:A	6.88349e-96	-2.60136e-09	-2.44221	1.24597e-15	-2.60136e-09	-2.47048
11350451	chr19:11350451:G:A	6.63662e-96	-2.60136e-09	-2.47873	1.25717e-15	-2.60136e-09	-2.46153
11351140	chr19:11351140:A:G	9.21015e-96	-2.60136e-09	-2.15103	1.73585e-15	-2.60136e-09	-2.1389
11351158	chr19:11351158:C:T	8.80257e-96	-2.19629	-6.54159e-09	3.25118e-15	-1.51138	-6.54159e-09
11351337	chr19:11351337:T:C	5.84918e-95	-2.60136e-09	-0.302446	6.42338e-15	-2.60136e-09	-0.830453
11351573	chr19:11351573:A:G	4.62866e-96	-2.83906	-6.54159e-09	9.29464e-16	-2.76354	-6.54159e-09
11352268	chr19:11352268:A:G	8.26377e-96	-2.25945	-6.54159e-09	2.25544e-15	-1.87705	-6.54159e-09
11352439	chr19:11352439:A:G	8.83027e-97	-2.03727	-2.45846	4.15116e-16	-1.11493	-2.45467
11352529	chr19:11352529:C:T	7.8185e-97	-2.1496	-2.46783	3.38809e-16	-1.2939	-2.47882
11352977	chr19:11352977:A:C	8.05491e-96	-2.60136e-09	-2.28505	1.58107e-15	-2.60136e-09	-2.23229
11353162	chr19:11353162:G:A	7.05156e-96	-2.60136e-09	-2.41808	1.26896e-15	-2.60136e-09	-2.4522
11353206	chr19:11353206:T:C	4.70662e-96	-2.82236	-6.54159e-09	8.59985e-16	-2.84124	-6.54159e-09
11354453	chr19:11354453:C:T	7.21321e-97	-2.34902	-2.34898	9.92556e-17	-2.72444	-2.27601
11354640	chr19:11354640:G:C	6.50926e-97	-2.36823	-2.43246	8.70639e-17	-2.75499	-2.37652
11354857	chr19:11354857:C:T	7.54187e-97	-2.52953	-2.12392	2.26334e-16	-1.92329	-2.25285
11355214	chr19:11355214:G:A	6.7227e-96	-2.60136e-09	-2.46584	1.23468e-15	-2.60136e-09	-2.47958
11355475	chr19:11355475:T:C	7.01832e-97	-2.25734	-2.46805	8.92494e-17	-2.72337	-2.38334
11355584	chr19:11355584:G:C	6.98264e-96	-2.60136e-09	-2.4279	1.36451e-15	-2.60136e-09	-2.3796
11355965	chr19:11355965:A:G	9.46992e-96	-2.12321	-6.54159e-09	1.21744e-15	-2.49364	-6.54159e-09
11355989	chr19:11355989:C:T	7.19133e-96	-2.39846	-6.54159e-09	1.24256e-15	-2.47322	-6.54159e-09
11356065	chr19:11356065:C:G	5.25102e-97	-2.60503	-2.41046	8.39719e-17	-2.83675	-2.33092
11356414	chr19:11356414:T:G	6.65504e-96	-2.60136e-09	-2.47596	1.2925e-15	-2.60136e-09	-2.43382
11356805	chr19:11356805:G:A	6.92921e-96	-2.60136e-09	-2.43558	1.23774e-15	-2.60136e-09	-2.47711
11356876	chr19:11356876:C:T	7.33578e-96	-2.60136e-09	-2.37857	1.4611e-15	-2.60136e-09	-2.31121
11357330	chr19:11357330:G:C	7.28721e-96	-2.60136e-09	-2.38521	1.48448e-15	-2.60136e-09	-2.29533
11357343	chr19:11357343:C:G	3.07696e-95	-2.60136e-09	-0.944804	4.15033e-15	-2.60136e-09	-1.26721
11358243	chr19:11358243:G:A	8.04096e-97	-2.65091	-1.93846	2.2658e-16	-2.17707	-1.99799
11358655	chr19:11358655:T:C	8.54707e-96	-2.60136e-09	-2.22574	1.63049e-15	-2.60136e-09	-2.20151
11358686	chr19:11358686:T:C	7.89257e-96	-2.60136e-09	-2.30541	1.61456e-15	-2.60136e-09	-2.21134
11358881	chr19:11358881:A:T	2.72564e-95	-2.60136e-09	-1.06604	9.24306e-15	-2.60136e-09	-0.466524
11359963	chr19:11359963:G:A	8.45372e-96	-2.60136e-09	-2.23672	1.5995e-15	-2.60136e-09	-2.22071
11361314	chr19:11361314:C:T	3.32624e-95	-0.866902	-6.54159e-09	1.24082e-14	-0.172042	-6.54159e-09
11361786	chr19:11361786:G:GAT	1.37787e-95	-2.75028	1.00207	6.93427e-16	-2.79368	-0.262826
11361902	chr19:11361902:T:TCTGGAGCCCTTGCCCCTCTC	6.99719e-96	-2.60136e-09	-2.42582	1.36754e-15	-2.60136e-09	-2.37738
11362739	chr19:11362739:C:T	7.32592e-97	-2.76305	-1.91945	9.14814e-17	-2.83518	-2.24683
11363178	chr19:11363178:G:A	5.00646e-97	-2.60015	-2.46303	2.44733e-16	-1.62004	-2.47794
11363343	chr19:11363343:A:G	5.66138e-95	-2.60136e-09	-0.335079	7.03382e-15	-2.60136e-09	-0.739667
11363659	chr19:11363659:G:A	4.4479e-97	-2.75702	-2.42446	2.52186e-16	-1.63287	-2.43511
11364606	chr19:11364606:C:T	7.05819e-96	-2.60136e-09	-2.41714	1.388e-15	-2.60136e-09	-2.36253
11365923	chr19:11365923:C:T	7.74775e-97	-2.65042	-1.97609	1.14441e-16	-2.83973	-2.01837
11366108	chr19:11366108:T:C	4.76451e-97	-2.79495	-2.31777	2.5539e-16	-1.81454	-2.24082
11366332	chr19:11366332:CTTAA:C	4.64118e-97	-2.75604	-2.38291	1.24443e-16	-2.33064	-2.44366
11366642	chr19:11366642:A:G	4.78773e-96	-2.80066	-0.00461306	6.3743e-16	-2.73894	-0.401768
11366699	chr19:11366699:A:G	6.22459e-97	-2.60028	-2.24513	9.31875e-17	-2.8423	-2.22123
11366864	chr19:11366864:C:T	1.5107e-95	-2.82766	1.17148	2.51613e-15	-2.6577	0.890025
11367789	chr19:11367789:T:C	5.21903e-97	-2.82211	-2.19949	1.34546e-16	-2.56866	-2.12758
11367841	chr19:11367841:C:T	8.93578e-96	-2.60136e-09	-2.18127	1.37296e-15	-2.60136e-09	-2.37343
11367866	chr19:11367866:A:G	4.60601e-97	-2.81499	-2.33157	1.08019e-16	-2.75434	-2.16151
11367962	chr19:11367962:G:A	6.7752e-96	-2.60136e-09	-2.45806	1.36877e-15	-2.60136e-09	-2.37649
11368171	chr19:11368171:T:C	5.33611e-97	-2.83476	-2.16466	2.66084e-16	-2.08005	-1.93429
11369145	chr19:11369145:C:T	7.16974e-96	-2.60136e-09	-2.40146	1.41481e-15	-2.60136e-09	-2.3434
11369763	chr19:11369763:G:T	1.24007e-95	-2.60136e-09	-1.85358	1.7753e-15	-2.60136e-09	-2.11642
11369962	chr19:11369962:C:T	6.08325e-97	-2.63655	-2.23183	1.3034e-16	-2.64517	-2.08283
11369983	chr19:11369983:G:T	1.04259e-95	-2.60136e-09	-2.02704	1.65837e-15	-2.60136e-09	-2.18456
11370251	chr19:11370251:A:G	6.85917e-96	-2.60136e-09	-2.44574	1.36788e-15	-2.60136e-09	-2.37714
11370318	chr19:11370318:G:A	3.95854e-97	-2.81778	-2.48026	1.23404e-16	-2.32533	-2.45736
11370323	chr19:11370323:T:C	5.60583e-97	-2.47543	-2.47469	7.91431e-17	-2.74652	-2.48037
11371276	chr19:11371276:T:C	5.00559e-96	-2.76078	-6.54159e-09	8.6473e-16	-2.83574	-6.54159e-09
11371297	chr19:11371297:G:A	2.09044e-95	-2.60136e-09	-1.33137	4.59487e-15	-2.60136e-09	-1.16546
11371938	chr19:11371938:C:G	1.29757e-95	-1.80825	-6.54159e-09	1.40647e-15	-2.34931	-6.54159e-09
11372045	chr19:11372045:C:T	6.98592e-96	-2.60136e-09	-2.42743	1.32426e-15	-2.60136e-09	-2.40954
11372301	chr19:11372301:C:A	6.65898e-96	-2.60136e-09	-2.47536	1.24135e-15	-2.60136e-09	-2.4742
11372621	chr19:11372621:T:C	7.19661e-96	-2.60136e-09	-2.39772	1.47158e-15	-2.60136e-09	-2.30406
11372717	chr19:11372717:C:T	7.27746e-96	-2.60136e-09	-2.38655	1.49495e-15	-2.60136e-09	-2.28831
11373093	chr19:11373093:C:T	2.44739e-96	-2.83952	-0.636793	4.18569e-16	-2.57515	-0.986159
11374313	chr19:11374313:C:T	7.22486e-96	-2.60136e-09	-2.3938	1.4792e-15	-2.60136e-09	-2.2989
11374576	chr19:11374576:T:C	7.16325e-96	-2.60136e-09	-2.40237	1.23671e-15	-2.60136e-09	-2.47794
11375170	chr19:11375170:G:A	5.05652e-96	-2.75065	-6.54159e-09	8.58857e-16	-2.84255	-6.54159e-09
11375788	chr19:11375788:C:T	6.74881e-96	-2.60136e-09	-2.46197	1.29389e-15	-2.60136e-09	-2.43274
11375838	chr19:11375838:A:G	1.4878e-95	-2.60136e-09	-1.67145	2.52717e-15	-2.60136e-09	-1.7633
11376619	chr19:11376619:G:A	7.39572e-96	-2.60136e-09	-2.37043	1.28111e-15	-2.60136e-09	-2.44267
11378373	chr19:11378373:G:C	7.31227e-96	-2.60136e-09	-2.38178	1.78402e-15	-2.60136e-09	-2.11153
11379186	chr19:11379186:A:T	1.03911e-95	-2.60136e-09	-2.03038	1.77282e-15	-2.60136e-09	-2.11782
11379858	chr19:11379858:C:T	7.64036e-96	-2.60136e-09	-2.33789	1.45525e-15	-2.60136e-09	-2.31522
11379980	chr19:11379980:C:T	1.02095e-95	-2.60136e-09	-2.04801	1.56846e-15	-2.60136e-09	-2.2403
11380027	chr19:11380027:G:T	6.61698e-97	-2.8391	-1.94518	1.55336e-16	-2.56897	-1.98359
11381384	chr19:11381384:A:C	3.3123e-95	-0.871103	-6.54159e-09	3.59202e-15	-1.41168	-6.54159e-09
11381879	chr19:11381879:G:A	4.87078e-96	-2.78808	-6.54159e-09	8.91938e-16	-2.80476	-6.54159e-09
11382366	chr19:11382366:T:A	4.58759e-97	-2.70074	-2.44982	7.90787e-17	-2.81235	-2.41536
11383269	chr19:11383269:G:C	7.91251e-96	-2.60136e-09	-2.30289	1.3407e-15	-2.60136e-09	-2.3972
11384028	chr19:11384028:G:A	8.5288e-97	-2.83689	-1.69357	1.52354e-16	-2.69636	-1.87558
11385454	chr19:11385454:A:C	4.64486e-96	-2.83557	-6.54159e-09	1.07395e-15	-2.61906	-6.54159e-09
11385613	chr19:11385613:C:T	5.3473e-96	-2.69474	-6.54159e-09	1.1544e-15	-2.54682	-6.54159e-09
11386191	chr19:11386191:T:C	7.76746e-96	-2.60136e-09	-2.32139	1.49029e-15	-2.60136e-09	-2.29143
11386305	chr19:11386305:T:C	5.25465e-97	-2.7842	-2.2306	1.50125e-16	-2.57507	-2.01161
11386384	chr19:11386384:A:C	8.34068e-97	-2.66899	-1.88379	1.75428e-16	-2.79093	-1.63999
11386428	chr19:11386428:T:G	5.39825e-97	-2.78753	-2.20031	1.58171e-16	-2.56929	-1.96518
11386649	chr19:11386649:C:T	6.93086e-96	-2.60136e-09	-2.43535	1.53422e-15	-2.60136e-09	-2.26238
11386851	chr19:11386851:T:C	7.68926e-97	-2.33088	-2.30321	8.00257e-17	-2.79097	-2.42484
11386922	chr19:11386922:T:C	4.79998e-97	-2.83238	-2.27292	9.33566e-17	-2.71123	-2.3505
11386940	chr19:11386940:G:A	9.22266e-97	-2.55806	-1.8942	1.84479e-16	-2.72306	-1.65756
11387108	chr19:11387108:C:G	1.2819e-95	-2.60136e-09	-1.8204	1.79048e-15	-2.60136e-09	-2.10791
11387538	chr19:11387538:A:G	4.65894e-96	-2.83254	-6.54159e-09	8.84125e-16	-2.81355	-6.54159e-09
11387662	chr19:11387662:T:G	3.95302e-97	-2.82468	-2.47476	1.90276e-16	-2.308	-2.04168
11387726	chr19:11387726:G:A	7.09028e-96	-2.60136e-09	-2.41261	1.35252e-15	-2.60136e-09	-2.38843
11388396	chr19:11388396:G:A	7.64932e-96	-2.60136e-09	-2.33671	1.48192e-15	-2.60136e-09	-2.29706
11388559	chr19:11388559:AC:A	1.25545e-95	-2.60136e-09	-1.84125	3.26938e-15	-2.60136e-09	-1.5058
11388682	chr19:11388682:C:CT	9.47994e-96	-2.60136e-09	-2.12215	1.51563e-15	-2.60136e-09	-2.27456
11390564	chr19:11390564:A:G	5.76375e-97	-2.44275	-2.47958	8.72547e-17	-2.72152	-2.4078
11390816	chr19:11390816:G:A	1.64485e-96	-2.58724	-1.28645	4.15493e-16	-2.83644	-0.732251
11391194	chr19:11391194:C:T	4.95971e-95	-0.467399	-6.54159e-09	1.35136e-15	-2.38929	-6.54159e-09
11391537	chr19:11391537:T:C	4.64596e-96	-2.83533	-6.54159e-09	1.05154e-15	-2.64014	-6.54159e-09
11391615	chr19:11391615:A:G	1.08142e-96	-2.64971	-1.64335	2.77898e-16	-2.82234	-1.14856
11391957	chr19:11391957:T:A	7.12547e-96	-2.60136e-09	-2.40766	1.34262e-15	-2.60136e-09	-2.39577
11392199	chr19:11392199:G:A	1.36499e-95	-2.60136e-09	-1.7576	1.79633e-15	-2.60136e-09	-2.10465
11392297	chr19:11392297:C:T	6.64536e-96	-2.60136e-09	-2.47741	1.26215e-15	-2.60136e-09	-2.45758
11392315	chr19:11392315:C:T	7.80355e-96	-2.60136e-09	-2.31675	1.52125e-15	-2.60136e-09	-2.27087
11392524	chr19:11392524:AATTTT:A	4.75336e-97	-2.79897	-2.3161	9.49483e-17	-2.72038	-2.32444
11392767	chr19:11392767:G:A	6.64384e-96	-2.60136e-09	-2.47764	1.29842e-15	-2.60136e-09	-2.42925
11393009	chr19:11393009:A:G	9.14454e-97	-2.37245	-2.08831	1.53596e-16	-2.82928	-1.73455
11393023	chr19:11393023:G:A	7.44651e-96	-2.60136e-09	-2.36359	1.3071e-15	-2.60136e-09	-2.42258
11393222	chr19:11393222:C:G	5.27642e-97	-2.78188	-2.22879	8.66096e-17	-2.83463	-2.30211
11393479	chr19:11393479:C:T	7.77562e-96	-2.60136e-09	-2.32034	1.51467e-15	-2.60136e-09	-2.2752
11393778	chr19:11393778:G:A	4.61212e-96	-2.84264	-6.54159e-09	9.75602e-16	-2.7151	-6.54159e-09
11393803	chr19:11393803:C:A	6.77903e-96	-2.60136e-09	-2.4575	1.30145e-15	-2.60136e-09	-2.42692
11394149	chr19:11394149:C:T	6.78989e-96	-2.60136e-09	-2.4559	1.32696e-15	-2.60136e-09	-2.40751
11394285	chr19:11394285:G:A	6.91131e-96	-2.60136e-09	-2.43817	1.33603e-15	-2.60136e-09	-2.40069
11395258	chr19:11395258:T:C	9.80563e-97	-2.73342	-1.65753	1.52217e-16	-2.80419	-1.76866
11395783	chr19:11395783:A:C	1.11446e-95	-2.60136e-09	-1.96037	1.56398e-15	-2.60136e-09	-2.24316
11396171	chr19:11396171:T:A	1.45632e-95	-2.60136e-09	-1.69283	2.21263e-15	-2.60136e-09	-1.89622
11396361	chr19:11396361:G:A	1.29307e-95	-2.60136e-09	-1.81173	1.72955e-15	-2.60136e-09	-2.14254
11396369	chr19:11396369:CA:C	7.75012e-96	-2.32362	-6.54159e-09	1.44159e-15	-2.32465	-6.54159e-09
11396389	chr19:11396389:C:T	7.53244e-96	-2.35211	-6.54159e-09	1.39914e-15	-2.35454	-6.54159e-09
11396740	chr19:11396740:C:T	6.867e-96	-2.60136e-09	-2.4446	1.54172e-15	-2.60136e-09	-2.2575
11396894	chr19:11396894:C:T	8.20625e-97	-2.33485	-2.23417	1.30046e-16	-2.82393	-1.90634
11396986	chr19:11396986:T:C	9.47454e-97	-2.24034	-2.18497	1.41696e-16	-2.80218	-1.84229
11397000	chr19:11397000:T:C	8.9909e-97	-2.26444	-2.21326	1.35599e-16	-2.80913	-1.87932
11397020	chr19:11397020:A:G	8.90344e-97	-2.25819	-2.22929	1.32659e-16	-2.80711	-1.90326
11397077	chr19:11397077:G:A	7.2388e-97	-2.45493	-2.23953	1.25961e-16	-2.84023	-1.92195
11397157	chr19:11397157:G:A	7.65497e-96	-2.60136e-09	-2.33598	1.25327e-15	-2.60136e-09	-2.46464
11397501	chr19:11397501:G:A	8.70887e-97	-2.70302	-1.80656	2.01682e-16	-2.19298	-2.09848
11397829	chr19:11397829:T:C	1.20094e-96	-2.49599	-1.69224	1.42023e-16	-2.74506	-1.8971
11397968	chr19:11397968:T:C	5.36278e-97	-2.64737	-2.34707	7.22057e-17	-2.83853	-2.48011
11397986	chr19:11397986:G:A	4.93173e-97	-2.75795	-2.32028	7.52835e-17	-2.79688	-2.48001
11397999	chr19:11397999:A:T	5.34968e-97	-2.62283	-2.37405	7.22468e-17	-2.84111	-2.47696
11398333	chr19:11398333:G:A	1.72529e-96	-2.41786	-1.40808	1.9603e-16	-2.69497	-1.62492
11398877	chr19:11398877:G:A	4.9773e-97	-2.72885	-2.34018	7.40128e-17	-2.81358	-2.48033
11398905	chr19:11398905:G:A	4.87494e-97	-2.75661	-2.3332	7.52173e-17	-2.79739	-2.48038
11398921	chr19:11398921:G:A	5.29213e-97	-2.82677	-2.18093	1.31334e-16	-2.48713	-2.23328
11399186	chr19:11399186:C:T	2.4601e-95	-2.60136e-09	-1.16855	5.8177e-15	-2.60136e-09	-0.929492
11399390	chr19:11399390:A:G	5.63649e-97	-2.6096	-2.33505	1.13731e-16	-2.83	-2.03432
11399406	chr19:11399406:A:C	4.52469e-97	-2.78355	-2.38082	1.2177e-16	-2.37257	-2.42345
11399638	chr19:11399638:A:G	5.91198e-97	-2.68582	-2.21112	7.37203e-17	-2.83159	-2.46628
11399695	chr19:11399695:T:C	6.56886e-97	-2.46617	-2.32541	1.13363e-16	-2.84234	-2.02522
11400136	chr19:11400136:A:G	6.64761e-96	-2.60136e-09	-2.47707	1.23406e-15	-2.60136e-09	-2.48009
11400322	chr19:11400322:G:A	7.85646e-97	-2.15722	-2.45536	1.54025e-16	-2.42023	-2.14081
11400680	chr19:11400680:C:T	6.66942e-96	-2.60136e-09	-2.4738	1.24536e-15	-2.60136e-09	-2.47097
11400695	chr19:11400695:T:C	6.88307e-96	-2.60136e-09	-2.44227	1.30069e-15	-2.60136e-09	-2.4275
11400716	chr19:11400716:G:A	4.08141e-97	-2.78801	-2.47946	8.62514e-17	-2.78867	-2.35221
11400737	chr19:11400737:T:C	8.47199e-97	-2.28657	-2.25058	1.10849e-16	-2.61061	-2.27938
11400851	chr19:11400851:T:C	8.00009e-97	-2.54964	-2.04483	1.82614e-16	-2.83956	-1.55122
11401319	chr19:11401319:C:T	1.03353e-95	-2.60136e-09	-2.03576	1.67069e-15	-2.60136e-09	-2.17716
11401418	chr19:11401418:C:T	6.73455e-96	-2.60136e-09	-2.46408	1.23811e-15	-2.60136e-09	-2.47681
11401464	chr19:11401464:C:T	9.11896e-96	-2.60136e-09	-2.16098	1.48163e-15	-2.60136e-09	-2.29725
11401496	chr19:11401496:C:T	8.74363e-96	-2.60136e-09	-2.20301	1.46151e-15	-2.60136e-09	-2.31093
11401642	chr19:11401642:T:C	5.54494e-97	-2.8156	-2.14543	1.04954e-16	-2.72875	-2.21588
11401697	chr19:11401697:A:G	4.23509e-97	-2.82673	-2.40378	1.22856e-16	-2.39233	-2.39481
11402150	chr19:11402150:A:G	5.05215e-97	-2.58454	-2.46957	8.71862e-17	-2.83656	-2.29354
11402292	chr19:11402292:TC:T	4.25934e-97	-2.80691	-2.4179	1.06192e-16	-2.48178	-2.45113
11402817	chr19:11402817:T:C	6.78731e-96	-2.60136e-09	-2.45628	1.23445e-15	-2.60136e-09	-2.47977
11403229	chr19:11403229:G:A	6.69773e-96	-2.60136e-09	-2.46956	1.2635e-15	-2.60136e-09	-2.45651
11403453	chr19:11403453:A:C	1.0632e-95	-2.60136e-09	-2.00746	1.69902e-15	-2.60136e-09	-2.16035
11403838	chr19:11403838:A:G	9.16e-96	-2.15649	-6.54159e-09	1.72241e-15	-2.14667	-6.54159e-09
11404168	chr19:11404168:T:C	1.07421e-96	-1.99697	-2.30277	1.85667e-16	-2.26386	-2.11034
11404235	chr19:11404235:A:G	7.28932e-96	-2.38492	-6.54159e-09	1.35143e-15	-2.38924	-6.54159e-09
11404266	chr19:11404266:G:A	1.03092e-95	-2.60136e-09	-2.03829	1.66712e-15	-2.60136e-09	-2.1793
11404710	chr19:11404710:A:C	1.39264e-95	-2.60136e-09	-1.73754	1.64532e-15	-2.60136e-09	-2.19246
11404730	chr19:11404730:C:T	1.00886e-95	-2.60136e-09	-2.05993	1.49401e-15	-2.60136e-09	-2.28893
11404757	chr19:11404757:G:A	1.00554e-95	-2.60136e-09	-2.06322	1.49064e-15	-2.60136e-09	-2.29119
11405136	chr19:11405136:T:C	9.55308e-96	-2.60136e-09	-2.11447	1.43885e-15	-2.60136e-09	-2.32656
11405331	chr19:11405331:T:G	5.72093e-97	-2.80659	-2.1232	1.81207e-16	-2.72398	-1.67453
11406060	chr19:11406060:G:T	7.80836e-96	-2.31614	-6.54159e-09	1.44539e-15	-2.32202	-6.54159e-09
11406356	chr19:11406356:C:T	4.24165e-95	-2.4259	1.8021	6.29613e-14	-2.51321	3.96533
11407680	chr19:11407680:C:G	6.84767e-96	-2.60136e-09	-2.44742	1.40248e-15	-2.60136e-09	-2.35216
11407876	chr19:11407876:G:A	4.73802e-96	-2.81571	-6.54159e-09	1.03084e-15	-2.66002	-6.54159e-09
11408431	chr19:11408431:C:A	6.70137e-96	-2.60136e-09	-2.46902	1.25705e-15	-2.60136e-09	-2.46163
11409305	chr19:11409305:C:T	7.23027e-96	-2.60136e-09	-2.39305	1.29654e-15	-2.60136e-09	-2.4307
11410095	chr19:11410095:G:C	6.74315e-96	-2.60136e-09	-2.4628	1.35112e-15	-2.60136e-09	-2.38946
11410262	chr19:11410262:A:G	4.95732e-96	-2.3976	-0.372862	9.01482e-16	-2.43093	-0.363186
11410528	chr19:11410528:T:A	1.53109e-96	-2.5626	-1.38275	4.71694e-16	-2.19937	-1.24245
11411315	chr19:11411315:C:T	6.63067e-96	-2.60136e-09	-2.47963	1.29977e-15	-2.60136e-09	-2.42821
11411353	chr19:11411353:C:CT	9.81933e-97	-2.82984	-1.55972	1.44728e-16	-2.83953	-1.78376
11413168	chr19:11413168:A:G	4.75477e-97	-2.69883	-2.41594	1.47103e-16	-2.23589	-2.37113
11414066	chr19:11414066:G:T	6.41301e-96	-0.846137	-1.66687	3.49787e-16	-1.68542	-2.05541
11414646	chr19:11414646:T:G	2.32527e-96	-1.07463	-2.45287	1.84431e-16	-1.93224	-2.44863
11414719	chr19:11414719:G:T	1.11623e-95	-0.715216	-1.24357	6.40873e-16	-1.54098	-1.59434
11414796	chr19:11414796:C:T	1.10913e-95	-1.96517	-6.54159e-09	1.82333e-15	-2.08973	-6.54159e-09
11414910	chr19:11414910:G:A	9.27806e-96	-2.60136e-09	-2.14368	1.8865e-15	-2.60136e-09	-2.05567
11414951	chr19:11414951:A:C	7.28242e-96	-2.0987	-0.287167	6.58404e-16	-2.75565	-0.352683
11414987	chr19:11414987:G:A	4.61213e-96	-2.84264	-6.54159e-09	9.82305e-16	-2.70825	-6.54159e-09
11415506	chr19:11415506:G:A	2.29325e-95	-2.24091	1.00213	2.67158e-15	-2.30267	0.594947
11415921	chr19:11415921:T:C	2.23309e-95	-2.60136e-09	-1.26536	6.81635e-15	-2.60136e-09	-0.771073
11417672	chr19:11417672:G:A	1.52836e-96	-2.83808	-1.10906	4.41419e-16	-2.83904	-0.669115
11417714	chr19:11417714:C:T	1.52907e-95	-1.64409	-6.54159e-09	1.46941e-15	-2.30554	-6.54159e-09
11417934	chr19:11417934:T:C	8.73413e-96	-2.60136e-09	-2.20409	1.54603e-15	-2.60136e-09	-2.25471
11418066	chr19:11418066:C:T	8.74103e-96	-2.60136e-09	-2.2033	1.56253e-15	-2.60136e-09	-2.24409
11418389	chr19:11418389:T:C	7.74761e-96	-2.60136e-09	-2.32395	1.46337e-15	-2.60136e-09	-2.30965
11418516	chr19:11418516:C:T	7.92886e-96	-2.60136e-09	-2.30082	1.50836e-15	-2.60136e-09	-2.27937
11419164	chr19:11419164:C:G	8.19348e-96	-2.60136e-09	-2.26799	1.35157e-15	-2.60136e-09	-2.38913
11419232	chr19:11419232:C:A	6.7324e-96	-2.60136e-09	-2.4644	1.25449e-15	-2.60136e-09	-2.46367
11420026	chr19:11420026:C:T	4.18039e-97	-2.76353	-2.47998	7.45172e-17	-2.81902	-2.4681
11420568	chr19:11420568:G:T	6.73831e-96	-2.60136e-09	-2.46352	1.25434e-15	-2.60136e-09	-2.46379
11420604	chr19:11420604:G:T	4.04381e-97	-2.79803	-2.4787	7.43504e-17	-2.8359	-2.45346
11420720	chr19:11420720:C:T	8.00897e-96	-2.60136e-09	-2.29077	1.59744e-15	-2.60136e-09	-2.222
11421766	chr19:11421766:C:T	6.65448e-96	-2.60136e-09	-2.47604	1.23758e-15	-2.60136e-09	-2.47724
11422052	chr19:11422052:T:G	7.08502e-96	-2.60136e-09	-2.41335	1.33339e-15	-2.60136e-09	-2.40267
11422111	chr19:11422111:C:T	6.63534e-96	-2.60136e-09	-2.47892	1.27875e-15	-2.60136e-09	-2.44451
11422355	chr19:11422355:AG:A	1.23619e-95	-2.60136e-09	-1.85671	1.94485e-15	-2.60136e-09	-2.02521
11423082	chr19:11423082:T:C	7.72668e-96	-2.60136e-09	-2.32665	1.4332e-15	-2.60136e-09	-2.33049
11423425	chr19:11423425:C:T	1.73978e-96	-1.78058	-2.037	2.18613e-16	-2.79467	-1.41618
11423690	chr19:11423690:CAGAAA:C	6.81562e-96	-2.60136e-09	-2.45211	1.26971e-15	-2.60136e-09	-2.45161
11423696	chr19:11423696:A:T	6.81223e-96	-2.60136e-09	-2.45261	1.26912e-15	-2.60136e-09	-2.45208
11423723	chr19:11423723:G:T	6.63642e-96	-2.60136e-09	-2.47876	1.26442e-15	-2.60136e-09	-2.45578
11424496	chr19:11424496:TATATATATGTATATATGTATATATATGTATATATGTATATATGTGTATATATACCTATGTGTATATATGTATATATGTGTATATATACCTATGTGTATAA:T	7.70375e-96	-2.60136e-09	-2.32962	1.45639e-15	-2.60136e-09	-2.31444
11426186	chr19:11426186:G:A	6.98243e-96	-2.60136e-09	-2.42793	1.30582e-15	-2.60136e-09	-2.42357
11426557	chr19:11426557:G:A	1.40325e-94	0.572633	-6.54159e-09	2.28722e-14	0.439523	-6.54159e-09
11426783	chr19:11426783:G:A	1.36113e-95	-1.76043	-6.54159e-09	2.16191e-15	-1.9194	-6.54159e-09
11426830	chr19:11426830:C:T	7.13192e-96	-2.60136e-09	-2.40675	1.28659e-15	-2.60136e-09	-2.4384
11427283	chr19:11427283:A:T	7.20383e-97	-2.21897	-2.48034	8.69406e-17	-2.69656	-2.43636
11427318	chr19:11427318:G:A	6.73245e-96	-2.60136e-09	-2.46439	1.25707e-15	-2.60136e-09	-2.46161
11427413	chr19:11427413:A:G	4.54394e-97	-2.6836	-2.47652	7.42522e-17	-2.81137	-2.47932
11428187	chr19:11428187:C:T	5.03233e-97	-2.65501	-2.40302	7.98786e-17	-2.76034	-2.45731
11428522	chr19:11428522:C:T	1.65764e-95	-2.60136e-09	-1.56335	3.4984e-15	-2.60136e-09	-1.43809
11428970	chr19:11428970:C:T	7.75478e-96	-2.60136e-09	-2.32302	1.47361e-15	-2.60136e-09	-2.30268
11429520	chr19:11429520:G:C	2.33472e-95	-2.60136e-09	-1.22085	4.37729e-15	-2.60136e-09	-1.21397
11429596	chr19:11429596:A:G	4.62863e-97	-2.68938	-2.45228	7.73706e-17	-2.80288	-2.44666
11429641	chr19:11429641:C:T	4.72323e-97	-2.70555	-2.41588	7.22133e-17	-2.84264	-2.47589
11429703	chr19:11429703:C:T	6.79322e-96	-2.60136e-09	-2.45541	1.2761e-15	-2.60136e-09	-2.44659
11429715	chr19:11429715:T:C	1.4603e-94	-2.60136e-09	0.61248	2.19138e-14	-2.60136e-09	0.396718
11429899	chr19:11429899:G:A	2.33287e-95	-2.60136e-09	-1.22165	4.34843e-15	-2.60136e-09	-1.22058
11429909	chr19:11429909:C:T	6.88106e-96	-2.60136e-09	-2.44256	1.26667e-15	-2.60136e-09	-2.45401
11430719	chr19:11430719:G:C	1.0395e-95	-2.60136e-09	-2.03001	1.7905e-15	-2.60136e-09	-2.1079
11430867	chr19:11430867:G:A	6.86254e-96	-2.60136e-09	-2.44525	1.32878e-15	-2.60136e-09	-2.40614
11430892	chr19:11430892:C:T	1.48243e-96	-1.70519	-2.27246	1.57632e-16	-2.22509	-2.3128
11431161	chr19:11431161:C:G	6.99757e-96	-2.60136e-09	-2.42577	1.29827e-15	-2.60136e-09	-2.42936
11431193	chr19:11431193:C:T	4.98334e-96	-0.842264	-1.92297	4.15008e-16	-1.53289	-2.03697
11431334	chr19:11431334:C:T	1.70313e-94	-2.60136e-09	0.766306	1.81065e-14	-2.60136e-09	0.205873
11431541	chr19:11431541:T:A	1.84851e-95	1.01224	-2.46661	9.24243e-16	-0.295113	-2.47406
11431728	chr19:11431728:A:T	3.68272e-95	1.50328	-2.26837	1.97222e-15	0.204986	-2.21622
11431841	chr19:11431841:A:G	5.34382e-96	-0.217504	-2.47789	3.5233e-16	-1.25376	-2.47983
11432855	chr19:11432855:G:A	6.85624e-96	-2.60136e-09	-2.44617	1.25692e-15	-2.60136e-09	-2.46173
11433340	chr19:11433340:G:A	1.69278e-96	-1.38023	-2.46473	1.75052e-16	-1.95569	-2.47738
11433890	chr19:11433890:A:G	1.17354e-94	-2.60136e-09	0.39386	2.68521e-14	-2.60136e-09	0.599947
11434127	chr19:11434127:C:T	7.97008e-96	-2.60136e-09	-2.29564	1.44618e-15	-2.60136e-09	-2.32147
11434844	chr19:11434844:A:G	7.16362e-96	-2.40232	-6.54159e-09	1.18926e-15	-2.51707	-6.54159e-09
11434872	chr19:11434872:T:G	6.69424e-96	-2.60136e-09	-2.47008	1.23949e-15	-2.60136e-09	-2.4757
11435213	chr19:11435213:C:T	9.71535e-96	-2.60136e-09	-2.09762	2.37162e-15	-2.60136e-09	-1.82682
11435268	chr19:11435268:G:GT	3.96532e-97	-2.83357	-2.46276	7.74427e-17	-2.76836	-2.48026
11435448	chr19:11435448:G:A	2.81922e-96	-0.968733	-2.36614	2.9786e-16	-1.62453	-2.277
11435744	chr19:11435744:T:C	1.55423e-94	-2.60136e-09	0.674818	2.34145e-14	-2.60136e-09	0.462957
11436201	chr19:11436201:GTCC:G	5.11433e-96	-2.73928	-6.54159e-09	1.00928e-15	-2.68116	-6.54159e-09
11436634	chr19:11436634:A:C	2.20679e-95	-2.60136e-09	-1.27721	4.518e-15	-2.60136e-09	-1.18233
11436685	chr19:11436685:C:T	5.7937e-97	-2.69559	-2.22155	8.51882e-17	-2.80303	-2.35026
11436868	chr19:11436868:G:A	1.03793e-95	-2.60136e-09	-2.03152	2.50145e-15	-2.60136e-09	-1.77353
11437300	chr19:11437300:A:G	6.64138e-96	-2.60136e-09	-2.47801	1.23972e-15	-2.60136e-09	-2.47551
11437551	chr19:11437551:T:G	9.0411e-96	-2.60136e-09	-2.16955	1.63012e-15	-2.60136e-09	-2.20175
11437811	chr19:11437811:G:A	7.36523e-96	-2.60136e-09	-2.37456	1.32039e-15	-2.60136e-09	-2.41247
11437853	chr19:11437853:C:A	7.22579e-96	-2.60136e-09	-2.39368	1.31502e-15	-2.60136e-09	-2.41655
11438485	chr19:11438485:G:A	2.46447e-96	-1.14137	-2.32799	2.90266e-16	-1.72711	-2.20025
11439127	chr19:11439127:G:A	6.70087e-96	-2.60136e-09	-2.46909	1.23929e-15	-2.60136e-09	-2.47586
11439769	chr19:11439769:C:T	7.15891e-96	-2.60136e-09	-2.40297	1.43681e-15	-2.60136e-09	-2.32797
11439902	chr19:11439902:A:G	8.26732e-96	-2.60136e-09	-2.25902	1.33983e-15	-2.60136e-09	-2.39785
11440241	chr19:11440241:G:A	7.17988e-96	-2.60136e-09	-2.40005	1.31956e-15	-2.60136e-09	-2.4131
11440273	chr19:11440273:G:A	7.22877e-96	-2.60136e-09	-2.39326	1.55885e-15	-2.60136e-09	-2.24645
11440373	chr19:11440373:C:T	1.27315e-96	-2.08981	-2.04003	1.43306e-16	-2.50331	-2.12986
11440398	chr19:11440398:C:T	6.84234e-96	-2.60136e-09	-2.4482	1.26701e-15	-2.60136e-09	-2.45374
11441463	chr19:11441463:C:T	7.30491e-96	-2.60136e-09	-2.38278	1.41348e-15	-2.60136e-09	-2.34434
11441654	chr19:11441654:G:A	7.36568e-96	-2.60136e-09	-2.3745	1.35064e-15	-2.60136e-09	-2.38982
11442095	chr19:11442095:A:G	5.66155e-97	-2.66045	-2.27977	1.24682e-16	-2.80514	-1.96724
11442195	chr19:11442195:C:T	8.22354e-96	-2.60136e-09	-2.26433	1.56458e-15	-2.60136e-09	-2.24278
11442905	chr19:11442905:T:C	5.85684e-96	-2.60372	-6.54159e-09	1.01986e-15	-2.67073	-6.54159e-09
11443270	chr19:11443270:G:A	6.79816e-96	-2.60136e-09	-2.45468	1.261e-15	-2.60136e-09	-2.45849
11443856	chr19:11443856:A:G	1.71341e-96	-1.42317	-2.40968	2.04232e-16	-1.93753	-2.34137
11444329	chr19:11444329:G:A	8.2136e-95	-2.60136e-09	0.037045	2.06975e-14	-2.60136e-09	0.339614
11444706	chr19:11444706:T:C	1.9795e-96	-1.39362	-2.29487	2.50775e-16	-1.9157	-2.15789
11445316	chr19:11445316:C:T	1.09281e-95	-1.97999	-6.54159e-09	1.56194e-15	-2.24447	-6.54159e-09
11445984	chr19:11445984:G:T	7.00081e-96	-2.60136e-09	-2.42531	1.29788e-15	-2.60136e-09	-2.42967
11446566	chr19:11446566:C:T	9.77295e-96	-2.60136e-09	-2.09171	2.28812e-15	-2.60136e-09	-1.86266
11446882	chr19:11446882:T:C	2.89545e-96	-0.830023	-2.47817	2.18791e-16	-1.73402	-2.47601
11446898	chr19:11446898:C:T	1.01877e-96	-2.48496	-1.86778	1.17425e-16	-2.7097	-2.12265
11447237	chr19:11447237:T:C	2.47512e-96	-0.995384	-2.46966	1.93018e-16	-1.86852	-2.46685
11447333	chr19:11447333:G:A	1.76946e-93	-2.60136e-09	3.1071	2.56643e-13	-2.60136e-09	2.85729
11447460	chr19:11447460:G:A	5.67936e-97	-2.47357	-2.46351	9.41025e-17	-2.65113	-2.40264
11447636	chr19:11447636:A:G	5.33353e-96	-2.69732	-6.54159e-09	9.32596e-16	-2.76018	-6.54159e-09
11447656	chr19:11447656:G:A	1.5637e-95	-1.62169	-6.54159e-09	4.05088e-15	-1.29146	-6.54159e-09
11448343	chr19:11448343:A:G	8.51147e-96	0.163019	-2.39294	5.25987e-16	-0.928503	-2.40437
11448674	chr19:11448674:C:T	2.83541e-94	-1.42994	2.70597	3.15693e-14	-1.95151	2.7133
11448881	chr19:11448881:G:A	1.13097e-95	-1.94567	-6.54159e-09	3.71767e-15	-1.3773	-6.54159e-09
11449476	chr19:11449476:C:T	7.00384e-96	-2.60136e-09	-2.42487	1.2755e-15	-2.60136e-09	-2.44706
11449845	chr19:11449845:T:C	6.79733e-96	-2.60136e-09	-2.4548	1.23816e-15	-2.60136e-09	-2.47677
11450604	chr19:11450604:A:G	6.02931e-95	-2.60136e-09	-0.272113	1.40069e-14	-2.60136e-09	-0.05085
11450616	chr19:11450616:C:T	7.27202e-95	-2.60136e-09	-0.0847127	1.77473e-14	-2.60136e-09	0.185836
11450733	chr19:11450733:G:A	7.88422e-96	-2.60136e-09	-2.30647	1.40368e-15	-2.60136e-09	-2.3513
11450810	chr19:11450810:G:A	6.89749e-96	-2.60136e-09	-2.44017	1.23847e-15	-2.60136e-09	-2.47652
11450814	chr19:11450814:T:C	1.21198e-95	0.236027	-2.11252	7.50882e-16	-0.843071	-2.13383
11451226	chr19:11451226:C:A	1.60333e-96	-1.72001	-2.17924	1.84584e-16	-2.16205	-2.218
11451287	chr19:11451287:C:T	7.54839e-96	-2.60136e-09	-2.35	1.40332e-15	-2.60136e-09	-2.35156
11451644	chr19:11451644:C:T	4.95349e-96	-0.33501	-2.43623	3.89704e-16	-1.26132	-2.37145
11453379	chr19:11453379:G:A	6.77109e-97	-2.285	-2.47626	7.6261e-17	-2.82241	-2.44158
11453475	chr19:11453475:G:A	5.61886e-97	-2.4919	-2.45589	8.97363e-17	-2.78529	-2.31599
11454178	chr19:11454178:G:A	9.95878e-97	-2.3528	-2.02267	1.85743e-16	-2.83816	-1.53563
11455324	chr19:11455324:G:A	3.34622e-96	-1.47852	-1.68498	2.427e-16	-2.10625	-2.00007
11455325	chr19:11455325:G:A	7.40455e-96	-2.60136e-09	-2.36924	1.31429e-15	-2.60136e-09	-2.4171
11455445	chr19:11455445:G:A	1.12732e-94	0.353678	-6.54159e-09	5.49725e-15	-0.986148	-6.54159e-09
11455680	chr19:11455680:A:G	2.97356e-96	-1.52876	-1.75281	2.3932e-16	-2.13713	-1.98322
11456128	chr19:11456128:C:T	8.0921e-96	-2.28044	-6.54159e-09	1.37466e-15	-2.37219	-6.54159e-09
11456260	chr19:11456260:G:A	8.02929e-96	-0.494467	-1.79377	5.6334e-16	-1.25582	-2.00845
11456327	chr19:11456327:G:A	3.7889e-96	-1.30868	-1.73057	2.92121e-16	-1.96516	-1.95583
11456355	chr19:11456355:C:T	3.86941e-94	-2.60136e-09	1.58694	7.34854e-14	-2.60136e-09	1.60669
11456925	chr19:11456925:G:A	4.3066e-97	-2.82704	-2.38673	8.234e-17	-2.83264	-2.35466
11457188	chr19:11457188:C:T	1.12149e-95	-2.60136e-09	-1.95409	3.07229e-15	-2.60136e-09	-1.56797
11457373	chr19:11457373:C:T	1.15206e-95	-2.60136e-09	-1.9272	3.24817e-15	-2.60136e-09	-1.5123
11457607	chr19:11457607:C:T	4.908e-96	-1.34172	-1.43874	4.12578e-16	-1.80367	-1.77206
11457657	chr19:11457657:C:T	1.526e-95	-2.60136e-09	-1.6461	2.48168e-15	-2.60136e-09	-1.78146
11457707	chr19:11457707:A:G	1.31648e-96	-1.62902	-2.46735	2.86266e-16	-1.5204	-2.42083
11457796	chr19:11457796:G:T	4.7854e-97	-2.8208	-2.28755	7.45437e-17	-2.83241	-2.45436
11458237	chr19:11458237:G:A	8.89391e-96	-2.60136e-09	-2.18596	2.38299e-15	-2.60136e-09	-1.82204
11458321	chr19:11458321:C:G	6.87817e-96	-2.60136e-09	-2.44298	1.43938e-15	-2.60136e-09	-2.32619
11458501	chr19:11458501:G:A	5.11837e-97	-2.83007	-2.21101	2.80801e-16	-2.12774	-1.83276
11458582	chr19:11458582:G:A	4.22298e-96	-1.48698	-1.44381	5.72527e-16	-1.91448	-1.33362
11458903	chr19:11458903:G:A	2.99589e-94	-2.60136e-09	1.33108	7.122e-14	-2.60136e-09	1.57538
11459057	chr19:11459057:A:G	7.05041e-96	-2.60136e-09	-2.41825	1.5245e-15	-2.60136e-09	-2.26873
11459430	chr19:11459430:A:G	4.365e-97	-2.83929	-2.36101	9.85823e-17	-2.81324	-2.19402
11459514	chr19:11459514:G:A	1.09937e-96	-2.09994	-2.17666	1.08919e-16	-2.55254	-2.35501
11459616	chr19:11459616:TTACC:T	1.12645e-96	-2.06754	-2.18472	1.11075e-16	-2.53086	-2.35709
11459652	chr19:11459652:G:A	7.31468e-97	-2.26058	-2.42345	1.29595e-16	-2.2568	-2.47694
11460002	chr19:11460002:G:C	6.79148e-96	-2.60136e-09	-2.45566	1.23382e-15	-2.60136e-09	-2.48028
11460095	chr19:11460095:G:A	4.51495e-97	-2.81587	-2.35065	1.0011e-16	-2.83889	-2.153
11460106	chr19:11460106:G:A	1.07149e-94	-2.60136e-09	0.302885	1.16821e-14	-2.60136e-09	-0.232341
11460148	chr19:11460148:T:C	7.58601e-96	-2.60136e-09	-2.34503	1.38996e-15	-2.60136e-09	-2.36112
11460275	chr19:11460275:A:G	4.20905e-97	-2.8413	-2.39538	9.70324e-17	-2.77195	-2.25115
11460430	chr19:11460430:AC:A	7.02378e-96	-2.60136e-09	-2.42203	1.29517e-15	-2.60136e-09	-2.43176
11460598	chr19:11460598:C:A	1.30486e-94	-2.60136e-09	0.499936	1.38904e-14	-2.60136e-09	-0.0592012
11460969	chr19:11460969:C:T	3.39803e-96	-0.669069	-2.47907	4.73393e-16	-0.961236	-2.47699
11461047	chr19:11461047:T:C	3.95789e-96	-0.518679	-2.47694	4.83797e-16	-0.941079	-2.47541
11461902	chr19:11461902:G:A	8.99387e-97	-2.7627	-1.71467	1.42274e-16	-2.64683	-1.99357
11462684	chr19:11462684:A:G	3.88088e-97	-2.8383	-2.47955	7.60684e-17	-2.83115	-2.43537
11462797	chr19:11462797:A:T	6.7834e-97	-2.58507	-2.17437	1.121e-16	-2.7306	-2.14816
11462932	chr19:11462932:A:G	7.73e-97	-2.67406	-1.95475	1.59088e-16	-2.30661	-2.22208
11462957	chr19:11462957:G:A	4.70141e-96	-2.82347	-6.54159e-09	9.45267e-16	-2.74668	-6.54159e-09
11463146	chr19:11463146:A:G	1.09908e-96	-2.79788	-1.47897	1.60738e-16	-2.702	-1.81638
11463320	chr19:11463320:A:G	6.38209e-97	-2.4046	-2.41582	1.025e-16	-2.78192	-2.18637
11463406	chr19:11463406:C:T	6.655e-96	-2.60136e-09	-2.47596	1.26576e-15	-2.60136e-09	-2.45472
11463680	chr19:11463680:C:T	1.35591e-95	-2.60136e-09	-1.76427	2.73033e-15	-2.60136e-09	-1.68598
11463798	chr19:11463798:T:C	7.16886e-97	-2.73573	-1.96844	1.53245e-16	-2.80278	-1.76334
11463859	chr19:11463859:C:T	6.48674e-97	-2.83521	-1.96895	9.24071e-17	-2.7569	-2.31505
11463917	chr19:11463917:C:T	6.62723e-96	-2.60136e-09	-2.48014	1.24191e-15	-2.60136e-09	-2.47375
11464060	chr19:11464060:G:C	3.93555e-97	-2.83276	-2.4711	7.31995e-17	-2.837	-2.46796
11465351	chr19:11465351:C:T	1.20338e-96	-2.77552	-1.41068	1.82192e-16	-2.66664	-1.72645
11465445	chr19:11465445:A:G	9.67513e-97	-2.71844	-1.68591	1.35056e-16	-2.48134	-2.21113
11465882	chr19:11465882:C:T	1.46763e-96	-2.54008	-1.44761	2.71814e-16	-2.46245	-1.53058
11465982	chr19:11465982:G:A	4.02433e-97	-2.81202	-2.46954	8.65199e-17	-2.83384	-2.30393
11466211	chr19:11466211:G:A	8.4185e-95	-2.60136e-09	0.0616855	1.16316e-14	-2.60136e-09	-0.236672
11467315	chr19:11467315:G:A	7.0105e-96	-2.60136e-09	-2.42392	1.24886e-15	-2.60136e-09	-2.46816
11467336	chr19:11467336:T:C	5.93155e-97	-2.76472	-2.12891	1.00248e-16	-2.56519	-2.42531
11467519	chr19:11467519:T:C	1.19608e-96	-2.83899	-1.3533	1.58024e-16	-2.79477	-1.74064
11467858	chr19:11467858:A:C	8.96649e-96	-2.60136e-09	-2.17784	1.75352e-15	-2.60136e-09	-2.12877
11468027	chr19:11468027:T:C	6.17064e-97	-2.77642	-2.07769	9.73182e-17	-2.81111	-2.20906
11468563	chr19:11468563:C:T	8.62594e-97	-2.33451	-2.18463	1.53915e-16	-2.58385	-1.97791
11468577	chr19:11468577:C:G	6.88264e-96	-2.60136e-09	-2.44233	1.25698e-15	-2.60136e-09	-2.46168
11468675	chr19:11468675:T:C	6.3092e-97	-2.65108	-2.18083	7.84704e-17	-2.76566	-2.46977
11468908	chr19:11468908:C:A	7.73251e-96	-2.60136e-09	-2.3259	1.35078e-15	-2.60136e-09	-2.38971
11468951	chr19:11468951:G:A	1.12965e-95	-1.94684	-6.54159e-09	2.43899e-15	-1.79881	-6.54159e-09
11469291	chr19:11469291:G:A	4.36231e-97	-2.73244	-2.46847	7.90202e-17	-2.7982	-2.43025
11469986	chr19:11469986:G:A	9.7819e-96	-2.60136e-09	-2.0908	1.68745e-15	-2.60136e-09	-2.16718
11470183	chr19:11470183:C:T	6.26187e-95	-0.234267	-6.54159e-09	4.06394e-15	-1.28824	-6.54159e-09
11470247	chr19:11470247:C:T	9.84278e-96	-2.60136e-09	-2.08459	1.69755e-15	-2.60136e-09	-2.16121
11470818	chr19:11470818:C:T	8.8147e-96	-2.60136e-09	-2.19491	1.5054e-15	-2.60136e-09	-2.28134
11470912	chr19:11470912:T:C	1.00612e-96	-2.07802	-2.28721	2.44346e-16	-1.63644	-2.46312
11471018	chr19:11471018:A:T	4.47034e-97	-2.82863	-2.34783	1.43937e-16	-2.19718	-2.4316
11471474	chr19:11471474:G:A	8.09108e-96	-2.60136e-09	-2.28057	1.44633e-15	-2.60136e-09	-2.32137
11471734	chr19:11471734:A:T	7.56523e-96	-2.60136e-09	-2.34777	1.36414e-15	-2.60136e-09	-2.37987
11471816	chr19:11471816:T:C	7.64261e-96	-2.60136e-09	-2.33759	1.37653e-15	-2.60136e-09	-2.37083
11472356	chr19:11472356:A:G	5.98374e-97	-2.63723	-2.24764	1.3229e-16	-2.70487	-2.00829
11472422	chr19:11472422:A:C	7.80706e-96	-2.60136e-09	-2.3163	1.40255e-15	-2.60136e-09	-2.3521
11472602	chr19:11472602:G:C	7.48693e-96	-2.60136e-09	-2.35817	1.61758e-15	-2.60136e-09	-2.20947
11473041	chr19:11473041:T:C	7.75279e-97	-2.68598	-1.93989	2.08791e-16	-2.79256	-1.46426
11473147	chr19:11473147:C:T	5.45209e-97	-2.59323	-2.38468	1.49736e-16	-2.25184	-2.33744
11473222	chr19:11473222:G:A	6.66331e-96	-2.60136e-09	-2.47471	1.25622e-15	-2.60136e-09	-2.46229
11473234	chr19:11473234:G:A	7.45709e-96	-2.60136e-09	-2.36217	1.42506e-15	-2.60136e-09	-2.33618
11473295	chr19:11473295:A:G	1.34659e-95	-2.60136e-09	-1.77117	1.69101e-15	-2.60136e-09	-2.16507
11473378	chr19:11473378:A:G	3.94391e-97	-2.8369	-2.46484	1.3583e-16	-2.27074	-2.41602
11474003	chr19:11474003:C:T	8.58243e-96	-2.22161	-6.54159e-09	1.45327e-15	-2.31658	-6.54159e-09
11474124	chr19:11474124:C:T	1.0457e-95	-2.60136e-09	-2.02406	2.51609e-15	-2.60136e-09	-1.76769
11474664	chr19:11474664:G:A	4.63579e-96	-2.83753	-6.54159e-09	9.07925e-16	-2.78699	-6.54159e-09
11474787	chr19:11474787:G:A	8.31684e-96	-2.60136e-09	-2.25305	1.38014e-15	-2.60136e-09	-2.36821
11474899	chr19:11474899:A:G	8.0524e-97	-2.76618	-1.82176	4.10273e-16	-2.17155	-1.40978
11474915	chr19:11474915:G:A	1.07656e-96	-2.59755	-1.70001	1.71367e-16	-2.6464	-1.80794
11475358	chr19:11475358:C:T	1.75578e-95	-2.60136e-09	-1.50584	4.03075e-15	-2.60136e-09	-1.29645
11475707	chr19:11475707:A:C	8.08578e-96	-2.60136e-09	-2.28122	1.80641e-15	-2.60136e-09	-2.09906
11475811	chr19:11475811:T:C	8.91898e-97	-2.68643	-1.7993	5.44774e-16	-1.97618	-1.3216
11475851	chr19:11475851:A:G	8.30885e-97	-2.71982	-1.83677	4.87925e-16	-2.04147	-1.36652
11475893	chr19:11475893:G:T	3.94474e-96	-2.74405	-0.254901	5.51722e-16	-2.82776	-0.457348
11476087	chr19:11476087:G:C	7.71227e-96	-2.60136e-09	-2.32852	1.38647e-15	-2.60136e-09	-2.36364
11476603	chr19:11476603:G:A	4.64959e-96	-2.83455	-6.54159e-09	9.02337e-16	-2.79316	-6.54159e-09
11476697	chr19:11476697:G:A	1.44788e-95	-2.60136e-09	-1.69865	2.32818e-15	-2.60136e-09	-1.84531
11476699	chr19:11476699:G:A	1.44788e-95	-2.60136e-09	-1.69865	2.32818e-15	-2.60136e-09	-1.84531
11476741	chr19:11476741:A:G	4.68354e-96	-2.82728	-6.54159e-09	8.59906e-16	-2.84133	-6.54159e-09
11476822	chr19:11476822:C:T	7.08541e-97	-2.68043	-2.03545	1.0508e-16	-2.74696	-2.19647
11477309	chr19:11477309:T:C	1.02039e-95	-2.60136e-09	-2.04856	1.66349e-15	-2.60136e-09	-2.18148
11477988	chr19:11477988:T:A	4.98892e-95	-2.60136e-09	-0.461528	4.35948e-15	-2.60136e-09	-1.21804
11478225	chr19:11478225:C:T	6.62566e-96	-2.60136e-09	-2.48038	1.23538e-15	-2.60136e-09	-2.47902
11478543	chr19:11478543:A:G	4.55732e-97	-2.70545	-2.45173	9.98233e-17	-2.68694	-2.30781
11479029	chr19:11479029:C:A	1.2814e-95	-2.60136e-09	-1.82079	2.0144e-15	-2.60136e-09	-1.99007
11479857	chr19:11479857:C:A	8.43547e-96	-2.60136e-09	-2.23889	1.63615e-15	-2.60136e-09	-2.19805
11479884	chr19:11479884:C:T	5.56345e-95	-2.60136e-09	-0.352528	1.18936e-14	-2.60136e-09	-0.214398
11480381	chr19:11480381:C:T	3.01385e-95	-2.60136e-09	-0.965527	5.2824e-15	-2.60136e-09	-1.02602
11480757	chr19:11480757:C:T	1.22553e-95	-1.86537	-6.54159e-09	2.54605e-15	-1.75585	-6.54159e-09
11481388	chr19:11481388:C:A	4.00302e-97	-2.83982	-2.44705	9.18053e-17	-2.81011	-2.26837
11481457	chr19:11481457:G:A	9.21093e-96	-2.60136e-09	-2.15094	1.77785e-15	-2.60136e-09	-2.11499
11481763	chr19:11481763:C:T	1.13683e-95	-2.60136e-09	-1.9405	2.48039e-15	-2.60136e-09	-1.78198
11482405	chr19:11482405:G:A	8.20866e-96	-2.26614	-6.54159e-09	1.46446e-15	-2.30891	-6.54159e-09
11482516	chr19:11482516:C:G	8.43662e-96	-2.60136e-09	-2.23875	1.94459e-15	-2.60136e-09	-2.02534
11483043	chr19:11483043:C:T	2.8809e-96	-1.69768	-1.61555	8.09901e-16	-1.54373	-1.35751
11483230	chr19:11483230:T:C	7.24727e-97	-2.21693	-2.47636	8.73621e-17	-2.65153	-2.47656
11483675	chr19:11483675:A:G	7.80578e-96	-2.31647	-6.54159e-09	1.57416e-15	-2.23667	-6.54159e-09
11483929	chr19:11483929:G:A	2.25788e-95	-2.60136e-09	-1.25432	5.13173e-15	-2.60136e-09	-1.05495
11484306	chr19:11484306:G:A	1.79765e-96	-2.05385	-1.73101	2.31417e-16	-2.18842	-1.96551
11484482	chr19:11484482:A:G	1.71011e-94	-2.60136e-09	0.770398	2.39826e-14	-2.60136e-09	0.486932
11484822	chr19:11484822:T:C	1.7513e-96	-1.96512	-1.84585	2.04772e-16	-2.03254	-2.24371
11484828	chr19:11484828:G:A	7.33055e-97	-2.20386	-2.478	1.24648e-16	-2.35291	-2.41975
11485091	chr19:11485091:C:A	9.01813e-97	-2.84228	-1.6324	1.16087e-16	-2.79337	-2.05045
11485108	chr19:11485108:T:A	7.19466e-96	-2.60136e-09	-2.39799	1.75604e-15	-2.60136e-09	-2.12733
11485113	chr19:11485113:T:C	5.26334e-96	-1.37177	-1.3388	4.57393e-16	-1.71364	-1.75897
11485224	chr19:11485224:G:A	3.76191e-95	-0.743818	-6.54159e-09	6.18081e-15	-0.868948	-6.54159e-09
11485355	chr19:11485355:C:T	1.33004e-95	-2.60136e-09	-1.78354	1.90563e-15	-2.60136e-09	-2.04558
11485482	chr19:11485482:G:A	6.94205e-97	-2.25714	-2.47918	1.18121e-16	-2.40118	-2.42526
11485824	chr19:11485824:G:A	1.39195e-95	-2.60136e-09	-1.73804	2.75367e-15	-2.60136e-09	-1.67746
11486095	chr19:11486095:C:T	1.28913e-95	-2.60136e-09	-1.81478	1.621e-15	-2.60136e-09	-2.20736
11486352	chr19:11486352:C:T	6.72626e-95	-2.60136e-09	-0.162727	9.925e-15	-2.60136e-09	-0.395341
11486896	chr19:11486896:C:T	4.22898e-97	-2.77335	-2.4586	1.24851e-16	-2.4415	-2.32953
11486973	chr19:11486973:G:A	8.49199e-96	-2.60136e-09	-2.23221	1.63475e-15	-2.60136e-09	-2.19891
11487303	chr19:11487303:TCGATGCCTG:T	1.02106e-95	-2.60136e-09	-2.04791	1.70979e-15	-2.60136e-09	-2.15403
11487310	chr19:11487310:C:T	7.87258e-96	-2.60136e-09	-2.30795	1.53326e-15	-2.60136e-09	-2.263
11487320	chr19:11487320:G:A	3.74365e-95	-2.60136e-09	-0.748686	7.8517e-15	-2.60136e-09	-0.629666
11487409	chr19:11487409:C:T	4.61511e-96	-2.842	-6.54159e-09	8.85425e-16	-2.81208	-6.54159e-09
11487668	chr19:11487668:T:C	9.92812e-97	-2.17639	-2.20215	1.6332e-16	-2.0661	-2.43634
11487785	chr19:11487785:C:T	1.05367e-96	-2.67038	-1.64867	1.5384e-16	-2.72252	-1.83972
11487842	chr19:11487842:A:G	5.08476e-96	-2.74508	-6.54159e-09	9.92879e-16	-2.69754	-6.54159e-09
11488251	chr19:11488251:G:A	7.30289e-96	-2.60136e-09	-2.38306	1.80966e-15	-2.60136e-09	-2.09726
11488610	chr19:11488610:T:C	8.03581e-96	-2.83404	0.54662	6.31653e-16	-2.83466	-0.315149
11488876	chr19:11488876:A:G	2.34109e-95	-2.60136e-09	-1.21813	5.33308e-15	-2.60136e-09	-1.01647
11488992	chr19:11488992:T:C	7.97946e-96	-2.82769	0.533231	6.97384e-16	-2.82632	-0.2245
11489060	chr19:11489060:T:C	7.18945e-96	-2.60136e-09	-2.39872	1.75117e-15	-2.60136e-09	-2.13011
11489138	chr19:11489138:G:A	5.52147e-97	-2.80337	-2.1619	1.10115e-16	-2.79957	-2.09706
11489418	chr19:11489418:C:T	1.76095e-95	-2.60136e-09	-1.50289	2.97244e-15	-2.60136e-09	-1.60101
11489461	chr19:11489461:A:G	1.00558e-96	-1.94676	-2.41901	1.2856e-16	-2.26167	-2.48008
11489971	chr19:11489971:G:A	9.71326e-96	-2.60136e-09	-2.09784	1.41196e-15	-2.60136e-09	-2.34542
11490221	chr19:11490221:G:A	7.557e-95	-2.60136e-09	-0.0462722	1.14204e-14	-2.60136e-09	-0.254996
11491533	chr19:11491533:G:T	7.06434e-96	-2.60136e-09	-2.41627	1.24723e-15	-2.60136e-09	-2.46947
11491974	chr19:11491974:C:T	5.40033e-97	-2.72416	-2.2633	8.69292e-17	-2.77273	-2.36032
11492137	chr19:11492137:T:C	5.31153e-97	-2.73956	-2.26448	8.57369e-17	-2.78362	-2.36325
11492334	chr19:11492334:C:T	4.6017e-97	-2.76883	-2.37867	7.77508e-17	-2.805	-2.43964
11492506	chr19:11492506:A:G	9.30984e-97	-2.39501	-2.04783	1.9503e-16	-1.93514	-2.38986
11492819	chr19:11492819:C:G	2.58911e-95	-2.60136e-09	-1.11743	5.82922e-15	-2.60136e-09	-0.927513
11492855	chr19:11492855:G:C	8.83202e-97	-2.65543	-1.8401	1.29935e-16	-2.71235	-2.01877
11493143	chr19:11493143:C:T	5.15973e-97	-2.7479	-2.28513	8.40953e-17	-2.78942	-2.37679
11493326	chr19:11493326:G:A	5.91231e-96	-2.80793	0.213633	5.4639e-16	-2.8039	-0.490923
11493357	chr19:11493357:CT:C	5.53614e-97	-2.73161	-2.23101	8.83593e-17	-2.77753	-2.33921
11493362	chr19:11493362:T:G	5.16964e-97	-2.77514	-2.25598	8.40576e-17	-2.80917	-2.35748
11493608	chr19:11493608:G:A	1.42828e-95	-2.60136e-09	-1.71228	4.04561e-15	-2.60136e-09	-1.29276
11494148	chr19:11494148:C:T	7.21223e-96	-2.60136e-09	-2.39555	1.76223e-15	-2.60136e-09	-2.12382
11494217	chr19:11494217:G:C	2.10436e-94	-2.60136e-09	0.97785	2.19378e-14	-2.60136e-09	0.397812
11494484	chr19:11494484:A:C	7.89029e-96	-2.60136e-09	-2.3057	1.70414e-15	-2.60136e-09	-2.15733
11494760	chr19:11494760:C:T	6.00563e-97	-2.40293	-2.47829	1.03765e-16	-2.53774	-2.41829
11494782	chr19:11494782:A:G	1.17672e-96	-2.45319	-1.75541	1.83874e-16	-2.58533	-1.79857
11494967	chr19:11494967:A:G	6.14767e-97	-2.38367	-2.47417	1.07121e-16	-2.52262	-2.40158
11495520	chr19:11495520:A:AG	7.4671e-96	-2.60136e-09	-2.36082	1.68221e-15	-2.60136e-09	-2.17029
11495871	chr19:11495871:T:C	7.19925e-96	-2.60136e-09	-2.39735	1.75803e-15	-2.60136e-09	-2.12621
11496187	chr19:11496187:G:T	9.28214e-96	-2.60136e-09	-2.14324	1.50474e-15	-2.60136e-09	-2.28178
11496196	chr19:11496196:A:G	7.17931e-96	-2.55324	0.153113	9.99058e-16	-2.617	-0.0743392
11496502	chr19:11496502:G:A	6.54873e-97	-2.32251	-2.47213	1.13114e-16	-2.47326	-2.3965
11496721	chr19:11496721:G:A	6.19618e-97	-2.37594	-2.47404	1.07858e-16	-2.51523	-2.4021
11496952	chr19:11496952:C:T	6.65969e-96	-2.60136e-09	-2.47526	1.29973e-15	-2.60136e-09	-2.42824
11497363	chr19:11497363:G:A	4.50761e-97	-2.74776	-2.42039	1.43615e-16	-2.38065	-2.25036
11497601	chr19:11497601:T:C	2.13815e-95	-2.60136e-09	-1.30881	4.85587e-15	-2.60136e-09	-1.11021
11497611	chr19:11497611:G:A	1.39397e-94	-2.60136e-09	0.565994	1.98306e-14	-2.60136e-09	0.296829
11497904	chr19:11497904:A:G	1.13577e-96	-2.20594	-2.03808	1.26354e-16	-2.52357	-2.2355
11497911	chr19:11497911:G:A	7.19951e-96	-2.60136e-09	-2.39732	1.75186e-15	-2.60136e-09	-2.12972
11498456	chr19:11498456:C:CCTTTT	6.92475e-97	-2.26564	-2.47318	1.12304e-16	-2.40919	-2.46776
11498725	chr19:11498725:T:C	6.95227e-97	-2.26087	-2.47398	1.12998e-16	-2.40437	-2.46641
11498847	chr19:11498847:T:C	6.74787e-97	-2.29292	-2.47177	1.09649e-16	-2.43176	-2.4691
11499005	chr19:11499005:G:A	1.23315e-95	-2.47552	0.616348	2.35367e-15	-2.5517	0.717281
11499054	chr19:11499054:C:A	1.04741e-96	-2.62031	-1.7047	1.7407e-16	-2.68293	-1.75576
11499109	chr19:11499109:T:C	9.60074e-97	-2.12188	-2.2902	1.70556e-16	-1.98976	-2.46933
11499557	chr19:11499557:G:A	8.06754e-96	-2.28348	-6.54159e-09	1.36183e-15	-2.38157	-6.54159e-09
11499667	chr19:11499667:G:A	8.70112e-96	-2.60136e-09	-2.20788	1.68107e-15	-2.60136e-09	-2.17096
11499672	chr19:11499672:G:C	7.3089e-96	-2.60136e-09	-2.38224	1.80578e-15	-2.60136e-09	-2.09941
11499690	chr19:11499690:T:C	9.19233e-96	-2.60136e-09	-2.15296	1.77591e-15	-2.60136e-09	-2.11609
11499691	chr19:11499691:C:T	1.42014e-94	-2.60136e-09	0.584592	2.01206e-14	-2.60136e-09	0.311346
11500400	chr19:11500400:T:C	6.29442e-96	-2.53167	-6.54159e-09	1.40404e-15	-2.35104	-6.54159e-09
11500572	chr19:11500572:G:T	3.52172e-96	-2.80958	-0.302803	3.09275e-16	-2.81217	-1.05175
11500863	chr19:11500863:G:A	7.66231e-96	-2.59987	0.264855	1.06118e-15	-2.65691	0.0258955
11501015	chr19:11501015:C:T	7.45445e-96	-2.5461	0.18358	1.03561e-15	-2.60949	-0.0459137
11501166	chr19:11501166:TC:T	1.87621e-95	-2.60136e-09	-1.43949	3.59992e-15	-2.60136e-09	-1.40948
11501237	chr19:11501237:G:A	4.26062e-97	-2.78279	-2.44171	1.27216e-16	-2.46096	-2.29131
11501498	chr19:11501498:T:C	1.5557e-96	-1.69135	-2.23805	3.61564e-16	-1.33154	-2.37617
11501651	chr19:11501651:A:G	4.85289e-97	-2.77722	-2.31712	8.94764e-17	-2.66539	-2.43879
11501683	chr19:11501683:C:T	5.26668e-97	-2.57827	-2.43424	1.55867e-16	-2.33117	-2.21798
11501750	chr19:11501750:G:A	4.69992e-96	-2.82379	-6.54159e-09	9.14142e-16	-2.78017	-6.54159e-09
11501959	chr19:11501959:T:TA	7.26424e-97	-2.66204	-2.02891	1.09932e-16	-2.71674	-2.18155
11501961	chr19:11501961:A:C	4.22512e-97	-2.79286	-2.44001	1.25375e-16	-2.48436	-2.28248
11502154	chr19:11502154:C:T	8.51336e-96	-2.60136e-09	-2.22969	1.5706e-15	-2.60136e-09	-2.23894
11502240	chr19:11502240:C:T	3.63858e-96	-2.81205	-0.267687	3.16464e-16	-2.81399	-1.02695
11502483	chr19:11502483:G:C	4.88835e-97	-2.77379	-2.31327	1.73855e-16	-2.4444	-1.99553
11502487	chr19:11502487:C:G	4.2297e-96	-2.42569	-0.503506	1.28501e-15	-2.03635	-0.403277
11503047	chr19:11503047:G:GT	9.58039e-97	-2.78946	-1.62474	4.40567e-16	-2.48219	-1.0279
11503506	chr19:11503506:C:G	6.20957e-95	-2.60136e-09	-0.242654	8.97998e-15	-2.60136e-09	-0.495399
11504094	chr19:11504094:G:A	6.95109e-96	-2.60136e-09	-2.43243	1.23825e-15	-2.60136e-09	-2.4767
11504395	chr19:11504395:T:C	7.37404e-96	-1.38549	-0.987872	6.97737e-16	-1.55608	-1.49423
11504830	chr19:11504830:T:C	1.28233e-95	-2.60136e-09	-1.82006	1.82214e-15	-2.60136e-09	-2.09038
11504856	chr19:11504856:G:C	6.96687e-96	-2.60136e-09	-2.43017	1.23903e-15	-2.60136e-09	-2.47607
11505090	chr19:11505090:T:C	8.28925e-96	-2.60136e-09	-2.25637	1.80718e-15	-2.60136e-09	-2.09863
11506034	chr19:11506034:G:A	3.74647e-95	-2.60136e-09	-0.747931	8.72071e-15	-2.60136e-09	-0.524696
11507317	chr19:11507317:T:C	8.05832e-97	-2.31238	-2.27483	1.52459e-16	-2.10428	-2.46698
11507929	chr19:11507929:G:A	2.25788e-95	-2.60136e-09	-1.25432	5.13173e-15	-2.60136e-09	-1.05495
11507951	chr19:11507951:A:C	3.43432e-96	-0.691603	-2.44591	5.01233e-16	-0.941694	-2.43939
11507968	chr19:11507968:T:C	3.21497e-96	-0.759034	-2.44448	4.74357e-16	-0.99984	-2.43635
11508271	chr19:11508271:T:G	3.36819e-96	-0.700762	-2.45619	4.94242e-16	-0.944438	-2.45069
11509110	chr19:11509110:G:A	1.24383e-95	-2.60136e-09	-1.85055	1.69586e-15	-2.60136e-09	-2.16221
11509150	chr19:11509150:G:A	6.67729e-97	-2.61004	-2.16516	1.56104e-16	-2.08479	-2.46284
11509184	chr19:11509184:T:C	4.25547e-97	-2.78599	-2.43972	1.28402e-16	-2.46148	-2.28151
11509641	chr19:11509641:G:T	1.62406e-94	-2.60136e-09	0.718768	2.51819e-14	-2.60136e-09	0.535727
11510314	chr19:11510314:T:C	3.09766e-96	-0.787576	-2.45311	4.57586e-16	-1.02729	-2.4449
11510616	chr19:11510616:C:T	2.87616e-95	-1.01229	-6.54159e-09	2.59178e-15	-1.73805	-6.54159e-09
11511098	chr19:11511098:C:G	3.76343e-95	-2.60136e-09	-0.743414	1.08815e-14	-2.60136e-09	-0.303329
11511723	chr19:11511723:T:C	6.97538e-95	-2.60136e-09	-0.12636	1.01506e-14	-2.60136e-09	-0.372866
11512238	chr19:11512238:G:A	4.68599e-95	-2.60136e-09	-0.524169	1.3638e-14	-2.60136e-09	-0.0775387
11512337	chr19:11512337:C:T	6.96682e-95	-2.60136e-09	-0.127587	1.09357e-14	-2.60136e-09	-0.298368
11512634	chr19:11512634:G:T	8.82795e-96	-2.60136e-09	-2.19341	1.48787e-15	-2.60136e-09	-2.29305
11512866	chr19:11512866:C:T	5.36006e-97	-2.74023	-2.25471	9.81441e-17	-2.73134	-2.28038
11514266	chr19:11514266:C:T	2.26592e-96	-2.8276	-0.725755	1.92399e-16	-2.82664	-1.51194
11514450	chr19:11514450:A:G	1.6492e-96	-2.83454	-1.0365	1.50159e-16	-2.83307	-1.75338
11514465	chr19:11514465:G:A	4.39415e-97	-2.81266	-2.38099	7.89073e-17	-2.84196	-2.38792
11514545	chr19:11514545:C:T	8.35409e-96	-2.60136e-09	-2.24858	1.46303e-15	-2.60136e-09	-2.30989
11514640	chr19:11514640:C:G	6.6784e-97	-2.46432	-2.31072	1.0622e-16	-2.45716	-2.47548
11515040	chr19:11515040:T:C	3.96302e-94	-2.60136e-09	1.61085	6.8778e-14	-2.60136e-09	1.54049
11515179	chr19:11515179:T:C	8.01403e-97	-2.27018	-2.32254	1.59728e-16	-2.047	-2.47768
11515190	chr19:11515190:A:G	1.09349e-95	-1.97937	-6.54159e-09	2.6085e-15	-1.73162	-6.54159e-09
11515202	chr19:11515202:C:G	1.05762e-95	-2.60136e-09	-2.01272	1.37611e-15	-2.60136e-09	-2.37114
11515252	chr19:11515252:T:C	6.62949e-96	-2.60136e-09	-2.4798	1.25302e-15	-2.60136e-09	-2.46484
11515278	chr19:11515278:G:T	5.1106e-94	-2.60136e-09	1.86516	1.37958e-13	-2.60136e-09	2.23655
11515304	chr19:11515304:T:C	7.00187e-96	-2.60136e-09	-2.42515	1.65857e-15	-2.60136e-09	-2.18444
11515880	chr19:11515880:C:T	5.20125e-96	-2.73799	0.0155541	3.92072e-16	-2.75281	-0.873896
11516357	chr19:11516357:T:A	7.34707e-95	-2.60136e-09	-0.0744448	1.20115e-14	-2.60136e-09	-0.20453
11516467	chr19:11516467:T:C	1.06705e-95	-2.60136e-09	-2.00384	2.76315e-15	-2.60136e-09	-1.67403
11516550	chr19:11516550:G:A	7.08496e-97	-2.72116	-1.99478	1.10903e-16	-2.72926	-2.16023
11516559	chr19:11516559:A:G	1.1253e-96	-1.88023	-2.37305	1.3528e-16	-2.21059	-2.48022
11516712	chr19:11516712:G:A	3.01193e-96	-2.42954	-0.839207	3.24068e-16	-2.50382	-1.31338
11516806	chr19:11516806:T:C	7.84165e-96	-2.60136e-09	-2.31188	1.98894e-15	-2.60136e-09	-2.0028
11516815	chr19:11516815:T:C	2.06763e-96	-2.21103	-1.4339	2.50755e-16	-2.35097	-1.72271
11517378	chr19:11517378:T:C	7.61136e-96	-2.60136e-09	-2.34169	1.42877e-15	-2.60136e-09	-2.33359
11517490	chr19:11517490:G:A	4.66363e-96	-2.83154	-6.54159e-09	1.31459e-15	-2.41687	-6.54159e-09
11517854	chr19:11517854:T:C	2.52501e-94	-2.60136e-09	1.16008	3.39576e-14	-2.60136e-09	0.834716
11518689	chr19:11518689:G:C	5.85173e-96	-2.60459	-6.54159e-09	8.69371e-16	-2.83038	-6.54159e-09
11518722	chr19:11518722:C:A	7.76718e-95	-2.60136e-09	-0.018839	1.17794e-14	-2.60136e-09	-0.224047
11519451	chr19:11519451:C:T	7.9252e-96	-2.60136e-09	-2.30128	1.44777e-15	-2.60136e-09	-2.32037
11519742	chr19:11519742:C:T	9.30486e-97	-2.25864	-2.18474	4.73753e-16	-0.95727	-2.4802
11519770	chr19:11519770:C:T	2.44632e-94	-2.60136e-09	1.12842	3.22601e-14	-2.60136e-09	0.783435
11519784	chr19:11519784:A:G	7.1356e-97	-2.70595	-2.00287	1.13267e-16	-2.71643	-2.15197
11520265	chr19:11520265:G:A	5.95048e-96	-2.58786	-6.54159e-09	8.99434e-16	-2.79639	-6.54159e-09
11520297	chr19:11520297:G:A	3.61921e-95	-2.60136e-09	-0.782491	6.37761e-15	-2.60136e-09	-0.837604
11520754	chr19:11520754:G:A	3.66528e-95	-2.60136e-09	-0.769843	6.37201e-15	-2.60136e-09	-0.838482
11520952	chr19:11520952:C:T	7.39112e-97	-2.55596	-2.11768	1.16428e-16	-2.57488	-2.26599
11521392	chr19:11521392:G:A	9.12435e-97	-2.6859	-1.77707	1.39817e-16	-2.70533	-1.95249
11521551	chr19:11521551:G:A	8.71469e-97	-2.72669	-1.78222	1.35392e-16	-2.73559	-1.95439
11521773	chr19:11521773:C:T	7.2742e-96	-2.60136e-09	-2.387	1.73847e-15	-2.60136e-09	-2.13739
11522096	chr19:11522096:C:T	2.63244e-94	-2.60136e-09	1.20175	3.47825e-14	-2.60136e-09	0.858717
11523024	chr19:11523024:TCC:T	1.03164e-95	-2.0376	-6.54159e-09	2.31109e-15	-1.85268	-6.54159e-09
11523029	chr19:11523029:C:CGT	9.95187e-96	-2.07357	-6.54159e-09	2.22118e-15	-1.89236	-6.54159e-09
11523319	chr19:11523319:A:T	2.50216e-94	-2.60136e-09	1.15099	3.31537e-14	-2.60136e-09	0.810759
11524626	chr19:11524626:G:A	2.68083e-95	-2.60136e-09	-1.08262	8.54648e-15	-2.60136e-09	-0.544878
11525639	chr19:11525639:C:T	8.06523e-96	-2.60136e-09	-2.28377	2.06952e-15	-2.60136e-09	-1.96308
11525748	chr19:11525748:A:C	8.1955e-96	-2.60136e-09	-2.26775	1.57259e-15	-2.60136e-09	-2.23767
11525751	chr19:11525751:A:C	7.84051e-96	-2.60136e-09	-2.31203	1.50635e-15	-2.60136e-09	-2.2807
11525754	chr19:11525754:A:C	4.7859e-95	-2.60136e-09	-0.503073	8.59861e-15	-2.60136e-09	-0.538797
11525899	chr19:11525899:G:A	8.45184e-96	-2.60136e-09	-2.23695	2.2501e-15	-2.60136e-09	-1.87942
11526051	chr19:11526051:G:A	8.37717e-97	-2.27456	-2.27385	7.27542e-17	-2.84155	-2.46951
11526206	chr19:11526206:A:G	9.45109e-96	-2.1252	-6.54159e-09	1.57287e-15	-2.23749	-6.54159e-09
11527181	chr19:11527181:G:T	4.42649e-97	-2.79983	-2.38648	7.4301e-17	-2.80981	-2.48022
11527199	chr19:11527199:G:A	1.6324e-95	-2.60136e-09	-1.5787	4.66664e-15	-2.60136e-09	-1.14996
11527376	chr19:11527376:G:A	8.28293e-96	-2.60136e-09	-2.25713	1.64975e-15	-2.60136e-09	-2.18977
11527689	chr19:11527689:C:T	8.16108e-95	-2.60136e-09	0.0306298	2.23854e-14	-2.60136e-09	0.418013
11528646	chr19:11528646:G:GTA	8.7393e-96	-2.60136e-09	-2.2035	1.57844e-15	-2.60136e-09	-2.23396
11529295	chr19:11529295:G:A	4.21607e-97	-2.83257	-2.40245	7.24022e-17	-2.8372	-2.47872
11529393	chr19:11529393:A:T	1.75415e-95	-2.60136e-09	-1.50676	4.99204e-15	-2.60136e-09	-1.08255
11529401	chr19:11529401:A:C	6.00384e-95	-2.60136e-09	-0.276347	1.62797e-14	-2.60136e-09	0.0995214
11529433	chr19:11529433:C:T	7.92339e-96	-2.60136e-09	-2.30151	1.45137e-15	-2.60136e-09	-2.31789
11529739	chr19:11529739:T:C	9.75147e-96	-2.60136e-09	-2.09391	1.96919e-15	-2.60136e-09	-2.01277
11529755	chr19:11529755:T:G	1.168e-96	-1.87855	-2.33749	1.37966e-16	-2.19527	-2.47588
11529792	chr19:11529792:G:A	3.28751e-95	-2.60136e-09	-0.878617	5.58322e-15	-2.60136e-09	-0.970631
11529824	chr19:11529824:A:G	1.87412e-95	-2.60136e-09	-1.44061	4.24453e-15	-2.60136e-09	-1.24477
11530236	chr19:11530236:T:C	4.14243e-97	-2.83136	-2.42128	7.27054e-17	-2.83566	-2.47608
11530488	chr19:11530488:CTG:C	8.07799e-96	-2.60136e-09	-2.28219	2.11356e-15	-2.60136e-09	-1.94203
11530495	chr19:11530495:G:A	7.91815e-96	-2.60136e-09	-2.30217	1.4505e-15	-2.60136e-09	-2.31849
11530894	chr19:11530894:T:G	6.6911e-96	-2.60136e-09	-2.47055	1.46913e-15	-2.60136e-09	-2.30573
11531034	chr19:11531034:G:A	1.34477e-94	-2.60136e-09	0.530066	1.8162e-14	-2.60136e-09	0.208932
11531271	chr19:11531271:C:T	2.15425e-96	-2.39305	-1.21084	2.50892e-16	-2.47379	-1.59934
11532262	chr19:11532262:G:A	7.27813e-96	-2.60136e-09	-2.38646	1.30541e-15	-2.60136e-09	-2.42388
11532598	chr19:11532598:C:T	1.07698e-95	-2.60136e-09	-1.99458	2.76585e-15	-2.60136e-09	-1.67305
11532609	chr19:11532609:G:A	7.52329e-95	-2.60136e-09	-0.0507421	1.18505e-14	-2.60136e-09	-0.21803
11533137	chr19:11533137:T:C	7.05881e-95	-2.60136e-09	-0.11447	1.1232e-14	-2.60136e-09	-0.271626
11533428	chr19:11533428:T:G	1.58795e-94	-2.60136e-09	0.696281	2.10929e-14	-2.60136e-09	0.358541
11534191	chr19:11534191:C:T	3.45275e-95	-2.60136e-09	-0.829576	5.98741e-15	-2.60136e-09	-0.900738
11534579	chr19:11534579:A:G	6.78134e-96	-2.60136e-09	-2.45716	1.48598e-15	-2.60136e-09	-2.29432
11534816	chr19:11534816:GA:G	7.87653e-96	-2.60136e-09	-2.30744	1.62221e-15	-2.60136e-09	-2.2066
11535334	chr19:11535334:G:A	2.96663e-95	-2.60136e-09	-0.98132	5.0191e-15	-2.60136e-09	-1.07715
11535772	chr19:11535772:T:G	2.12726e-96	-2.43182	-1.18467	2.45283e-16	-2.50659	-1.58915
11535843	chr19:11535843:G:A	8.88194e-96	-2.60136e-09	-2.18731	1.83666e-15	-2.60136e-09	-2.08245
11536010	chr19:11536010:C:G	2.6399e-96	-2.40851	-0.992084	2.99993e-16	-2.48502	-1.40938
11536112	chr19:11536112:T:C	2.56946e-96	-2.40476	-1.02288	2.88112e-16	-2.48167	-1.45313
11536521	chr19:11536521:A:T	5.39867e-95	-2.60136e-09	-0.382593	1.67616e-14	-2.60136e-09	0.128696
11536684	chr19:11536684:G:T	2.53879e-96	-2.41351	-1.02614	2.85107e-16	-2.4893	-1.45598
11536947	chr19:11536947:A:C	3.26394e-96	-2.27499	-0.913404	3.57387e-16	-2.34648	-1.37285
11537055	chr19:11537055:A:C	7.09717e-96	-2.41163	-6.54159e-09	1.31739e-15	-2.41474	-6.54159e-09
11537146	chr19:11537146:C:T	4.6123e-96	-2.8426	-6.54159e-09	8.7348e-16	-2.82567	-6.54159e-09
11537611	chr19:11537611:T:C	2.22443e-96	-1.18929	-2.38254	2.81676e-16	-1.47701	-2.48039
11537892	chr19:11537892:T:G	3.46487e-96	-2.22197	-0.906684	3.77373e-16	-2.29725	-1.36766
11538047	chr19:11538047:T:G	1.06617e-95	-2.60136e-09	-2.00467	2.21206e-15	-2.60136e-09	-1.89647
11538144	chr19:11538144:T:C	3.33473e-96	-2.25405	-0.912891	3.65546e-16	-2.32543	-1.37133
11538179	chr19:11538179:G:A	3.09568e-95	-0.93874	-6.54159e-09	4.39223e-15	-1.21056	-6.54159e-09
11538474	chr19:11538474:G:A	7.62007e-96	-2.34055	-6.54159e-09	1.24605e-15	-2.47042	-6.54159e-09
11538541	chr19:11538541:G:A	3.38236e-96	-2.23935	-0.913404	3.70054e-16	-2.31165	-1.37285
11538719	chr19:11538719:GA:G	1.44217e-96	-1.63366	-2.37152	1.71317e-16	-1.9768	-2.47784
11539128	chr19:11539128:A:G	8.0035e-95	-2.60136e-09	0.0111331	1.18045e-14	-2.60136e-09	-0.221918
11539189	chr19:11539189:G:T	3.01262e-95	-2.60136e-09	-0.965935	5.26472e-15	-2.60136e-09	-1.02937
11539759	chr19:11539759:G:C	6.64127e-96	-2.60136e-09	-2.47803	1.33958e-15	-2.60136e-09	-2.39804
11540262	chr19:11540262:C:T	4.57693e-96	-2.29773	-0.552571	4.79458e-16	-2.36645	-1.05905
11540995	chr19:11540995:A:G	1.18698e-96	-1.7565	-2.44342	1.57328e-16	-2.07142	-2.4684
11541380	chr19:11541380:A:G	3.92078e-97	-2.83829	-2.46933	7.47722e-17	-2.84044	-2.44327
11541443	chr19:11541443:T:C	6.6774e-96	-2.60136e-09	-2.4726	1.23862e-15	-2.60136e-09	-2.4764
11541519	chr19:11541519:T:A	4.52751e-96	-2.31436	-0.546803	4.6301e-16	-2.38087	-1.07954
11541657	chr19:11541657:C:T	4.95032e-96	-2.28589	-0.485987	4.97906e-16	-2.35938	-1.02836
11541675	chr19:11541675:G:A	6.70704e-95	-2.60136e-09	-0.165588	1.89162e-14	-2.60136e-09	0.249621
11541698	chr19:11541698:C:T	1.29819e-95	-2.60136e-09	-1.80778	2.44661e-15	-2.60136e-09	-1.7957
11541889	chr19:11541889:G:A	7.9631e-96	-2.60136e-09	-2.29651	1.52153e-15	-2.60136e-09	-2.27068
11542183	chr19:11542183:C:T	1.10225e-95	-2.60136e-09	-1.97139	1.70503e-15	-2.60136e-09	-2.15681
11542197	chr19:11542197:TTCTTCTTTTTTTTGAGATGGAGTCTTCCTCTG:T	2.93924e-95	-2.60136e-09	-0.990595	5.25139e-15	-2.60136e-09	-1.0319
11542268	chr19:11542268:C:T	3.53588e-95	-2.60136e-09	-0.805785	9.52873e-15	-2.60136e-09	-0.436085
11542903	chr19:11542903:C:T	8.61593e-96	-2.60136e-09	-2.21772	1.67264e-15	-2.60136e-09	-2.17599
11542915	chr19:11542915:T:C	6.63572e-96	-2.60136e-09	-2.47886	1.32146e-15	-2.60136e-09	-2.41166
11543556	chr19:11543556:G:A	6.63379e-96	-2.60136e-09	-2.47915	1.23387e-15	-2.60136e-09	-2.48024
11543596	chr19:11543596:C:T	5.10083e-96	-2.19308	-0.54885	5.20682e-16	-2.27308	-1.06993
11543656	chr19:11543656:G:A	2.49836e-95	-2.60136e-09	-1.15311	6.09369e-15	-2.60136e-09	-0.883143
11543845	chr19:11543845:A:C	1.17872e-95	-1.33293	-0.571387	8.98268e-16	-1.71007	-1.08761
11543993	chr19:11543993:A:C	6.67861e-96	-2.47242	-6.54159e-09	1.01906e-15	-2.67151	-6.54159e-09
11544141	chr19:11544141:C:T	1.22439e-96	-2.33917	-1.82972	1.75623e-16	-2.37101	-2.0588
11544195	chr19:11544195:A:T	2.19103e-96	-2.15457	-1.43239	6.57213e-16	-1.62565	-1.48449
11544412	chr19:11544412:G:A	4.98945e-97	-2.82479	-2.2418	8.97641e-17	-2.69599	-2.40497
11544692	chr19:11544692:C:T	5.17273e-97	-2.82464	-2.20588	9.52753e-17	-2.66377	-2.37761
11544883	chr19:11544883:C:T	3.09506e-94	-2.60136e-09	1.36365	6.77749e-14	-2.60136e-09	1.52579
11545157	chr19:11545157:C:T	6.96823e-96	-2.60136e-09	-2.42997	1.26948e-15	-2.60136e-09	-2.45179
11545219	chr19:11545219:T:G	7.56057e-96	-2.60136e-09	-2.34838	1.39606e-15	-2.60136e-09	-2.35675
11545222	chr19:11545222:G:C	4.86547e-95	-0.486584	-6.54159e-09	1.40812e-14	-0.0455539	-6.54159e-09
11545223	chr19:11545223:G:C	3.51701e-95	-2.60136e-09	-0.811136	8.92554e-15	-2.60136e-09	-0.50148
11546073	chr19:11546073:T:C	5.83012e-97	-2.83014	-2.08074	1.04979e-16	-2.64902	-2.29537
11546180	chr19:11546180:T:C	5.35295e-97	-2.6334	-2.36287	2.72071e-16	-2.02672	-1.96537
11546244	chr19:11546244:G:A	3.42277e-95	-2.60136e-09	-0.838295	8.89199e-15	-2.60136e-09	-0.505246
11546492	chr19:11546492:C:T	5.64902e-97	-2.81612	-2.12632	9.77909e-17	-2.69019	-2.32513
11546525	chr19:11546525:G:A	6.96934e-96	-2.60136e-09	-2.42981	1.2394e-15	-2.60136e-09	-2.47577
11546541	chr19:11546541:G:A	7.39713e-96	-2.60136e-09	-2.37024	1.29429e-15	-2.60136e-09	-2.43243
11546580	chr19:11546580:C:T	4.754e-95	-2.60136e-09	-0.509761	1.24726e-14	-2.60136e-09	-0.166859
11546999	chr19:11546999:T:C	5.78287e-97	-2.83356	-2.08545	1.06212e-16	-2.63457	-2.29814
11547064	chr19:11547064:G:A	4.24091e-97	-2.82315	-2.40598	8.3062e-17	-2.78269	-2.39587
11547266	chr19:11547266:G:A	5.81091e-97	-2.83521	-2.07897	1.07622e-16	-2.6253	-2.29423
11548272	chr19:11548272:G:A	7.18238e-95	-2.60136e-09	-0.0971159	1.99308e-14	-2.60136e-09	0.301869
11548442	chr19:11548442:A:G	6.01945e-97	-2.83764	-2.04128	1.116e-16	-2.61312	-2.27011
11548507	chr19:11548507:A:T	6.05031e-97	-2.83574	-2.03807	1.10562e-16	-2.6249	-2.26767
11548520	chr19:11548520:C:T	6.9155e-96	-2.60136e-09	-2.43757	1.23417e-15	-2.60136e-09	-2.48
11548604	chr19:11548604:G:A	7.53903e-96	-2.60136e-09	-2.35124	1.37469e-15	-2.60136e-09	-2.37217
11548720	chr19:11548720:C:T	1.89689e-95	-2.60136e-09	-1.42853	2.51445e-15	-2.60136e-09	-1.76834
11548743	chr19:11548743:A:C	6.94107e-97	-2.46892	-2.26754	1.10137e-16	-2.47386	-2.42257
11548895	chr19:11548895:C:A	1.06263e-96	-1.85227	-2.45831	2.37492e-16	-1.67281	-2.45521
11549398	chr19:11549398:C:T	6.09265e-97	-2.83336	-2.03347	1.08948e-16	-2.63688	-2.2704
11549496	chr19:11549496:G:A	6.10698e-97	-2.83276	-2.03172	1.08515e-16	-2.64217	-2.26909
11549723	chr19:11549723:G:T	1.55975e-96	-2.827	-1.09981	6.75771e-16	-2.80164	-0.280656
11550056	chr19:11550056:C:T	6.49128e-97	-2.83646	-1.967	1.18452e-16	-2.61312	-2.21052
11550111	chr19:11550111:G:A	4.96422e-96	-2.76907	-6.54159e-09	8.58829e-16	-2.84258	-6.54159e-09
11550552	chr19:11550552:C:T	4.85952e-95	-2.60136e-09	-0.487807	1.31964e-14	-2.60136e-09	-0.110453
11551023	chr19:11551023:C:T	8.76812e-96	-2.60136e-09	-2.20021	2.10276e-15	-2.60136e-09	-1.94715
11551031	chr19:11551031:TG:T	5.05258e-96	-2.04547	-0.70596	1.49376e-15	-1.78796	-0.501143
11551075	chr19:11551075:A:G	1.0211e-96	-1.90322	-2.44723	2.30785e-16	-1.71425	-2.44242
11551197	chr19:11551197:C:T	8.99679e-94	-2.60136e-09	2.43071	2.01922e-13	-2.60136e-09	2.61749
11551503	chr19:11551503:G:A	6.05961e-97	-2.8351	-2.03717	1.08558e-16	-2.62883	-2.28204
11551857	chr19:11551857:G:T	1.64321e-96	-1.40821	-2.46647	7.45841e-16	-0.532432	-2.45121
11552174	chr19:11552174:C:T	3.2989e-96	-2.55159	-0.626154	5.86724e-16	-2.03361	-1.18999
11552290	chr19:11552290:G:GGAGGGTCTGGCACTGCCCCAGGTT	1.07509e-95	-2.60136e-09	-1.99634	2.00696e-15	-2.60136e-09	-1.99378
11552385	chr19:11552385:G:A	1.12313e-95	-2.60136e-09	-1.95262	2.10613e-15	-2.60136e-09	-1.94554
11552405	chr19:11552405:A:C	3.78844e-96	-2.67062	-0.368761	6.01568e-16	-2.24322	-0.955392
11552569	chr19:11552569:G:A	9.71414e-96	-2.60136e-09	-2.09775	2.35061e-15	-2.60136e-09	-1.83572
11552663	chr19:11552663:T:C	5.86579e-97	-2.58133	-2.32345	8.83911e-17	-2.6626	-2.45378
11552696	chr19:11552696:A:G	4.16486e-97	-2.84159	-2.40565	1.54829e-16	-2.36978	-2.18605
11553908	chr19:11553908:C:T	6.97552e-95	-2.60136e-09	-0.126339	1.97466e-14	-2.60136e-09	0.292583
11554794	chr19:11554794:A:T	2.29165e-94	-2.60136e-09	1.06311	2.93713e-14	-2.60136e-09	0.689622
11555677	chr19:11555677:G:A	1.76726e-96	-1.3803	-2.4216	1.22147e-15	-0.353327	-2.13701
11555776	chr19:11555776:C:T	1.78879e-96	-1.92895	-1.86084	6.5119e-16	-0.918268	-2.20108
11556101	chr19:11556101:T:C	6.9794e-96	-2.60136e-09	-2.42837	1.32617e-15	-2.60136e-09	-2.4081
11556589	chr19:11556589:A:G	1.95198e-96	-1.86599	-1.8365	7.4597e-16	-0.794352	-2.18911
11557009	chr19:11557009:A:G	9.44356e-96	-2.60136e-09	-2.126	1.70223e-15	-2.60136e-09	-2.15846
11558101	chr19:11558101:T:C	1.72228e-96	-1.95992	-1.86776	5.25726e-16	-1.12401	-2.20936
11558156	chr19:11558156:G:A	1.20343e-95	-2.68837	0.804804	2.02424e-15	-2.42532	0.440118
11559452	chr19:11559452:T:C	8.03061e-95	-2.60136e-09	0.0145144	2.44863e-14	-2.60136e-09	0.507716
11560149	chr19:11560149:TG:T	1.18115e-93	-2.60136e-09	2.70291	3.0322e-13	-2.60136e-09	3.02406
11560422	chr19:11560422:A:G	8.1786e-95	-2.60136e-09	0.0327752	2.50126e-14	-2.60136e-09	0.528982
11560489	chr19:11560489:C:T	1.59092e-96	-1.46357	-2.44345	1.18869e-15	-0.33374	-2.18381
11560593	chr19:11560593:AG:A	6.31221e-97	-2.64049	-2.19094	1.22508e-16	-2.36897	-2.42101
11560612	chr19:11560612:A:G	2.12117e-96	-2.08123	-1.53813	6.87093e-16	-1.62457	-1.44111
11561950	chr19:11561950:CT:C	4.79899e-97	-2.84227	-2.26325	1.05309e-16	-2.52682	-2.41443
11562529	chr19:11562529:A:G	2.07924e-95	-2.60136e-09	-1.33674	4.72336e-15	-2.60136e-09	-1.13788
11563009	chr19:11563009:CT:C	7.96752e-96	-0.788663	-1.5073	2.35086e-15	0.0342962	-1.86991
11563189	chr19:11563189:C:T	4.79604e-97	-2.84112	-2.26501	9.90197e-17	-2.58797	-2.41486
11563394	chr19:11563394:G:A	5.17271e-96	-2.72793	-6.54159e-09	8.71112e-16	-2.82838	-6.54159e-09
11563479	chr19:11563479:G:A	1.73849e-96	-1.35795	-2.46037	1.0618e-15	-0.1927	-2.43773
11563802	chr19:11563802:G:A	6.70581e-96	-2.60136e-09	-2.46836	1.23404e-15	-2.60136e-09	-2.48011
11564047	chr19:11564047:A:G	4.25608e-97	-2.83352	-2.39205	9.54643e-17	-2.63698	-2.40242
11564084	chr19:11564084:T:G	6.3156e-95	-2.60136e-09	-0.225724	1.02907e-14	-2.60136e-09	-0.359152
11564332	chr19:11564332:G:A	6.00305e-96	-2.84211	0.263042	1.62465e-15	-2.5923	0.38719
11564609	chr19:11564609:CA:C	1.12439e-96	-1.99328	-2.26081	2.67823e-16	-1.74025	-2.26758
11564640	chr19:11564640:C:T	4.7771e-96	-2.8075	-6.54159e-09	8.92488e-16	-2.80414	-6.54159e-09
11564974	chr19:11564974:G:GGCAT	9.67372e-96	-2.79158	0.68966	1.93955e-15	-2.76275	0.734811
11565401	chr19:11565401:A:G	1.39097e-94	-2.7787	3.34254	5.43417e-14	-2.59944	3.90433
11565836	chr19:11565836:G:A	6.84879e-96	-2.60136e-09	-2.44726	1.23647e-15	-2.60136e-09	-2.47813
11566017	chr19:11566017:T:C	1.01163e-96	-2.0368	-2.32297	2.32572e-16	-1.82323	-2.32572
11566330	chr19:11566330:T:C	4.01963e-97	-2.82233	-2.4604	7.39579e-17	-2.82451	-2.47015
11566636	chr19:11566636:T:C	7.83458e-97	-2.40189	-2.21348	1.07274e-16	-2.52613	-2.39664
11567184	chr19:11567184:T:C	1.09563e-96	-1.94843	-2.33158	2.709e-16	-1.81245	-2.18395
11567323	chr19:11567323:C:A	1.91756e-96	-1.28785	-2.43243	1.53555e-15	-0.131227	-2.13028
11567377	chr19:11567377:C:T	3.9914e-97	-2.84237	-2.44741	1.589e-16	-2.20405	-2.32583
11567511	chr19:11567511:G:A	8.90234e-95	-2.60136e-09	0.117568	2.38961e-14	-2.60136e-09	0.48332
11567647	chr19:11567647:C:T	1.67055e-94	-2.60136e-09	0.746994	4.68915e-14	-2.60136e-09	1.15744
11568288	chr19:11568288:C:A	2.35208e-96	-1.05817	-2.45786	2.17359e-15	0.26517	-2.17919
11568307	chr19:11568307:A:G	5.94013e-96	-2.5896	-6.54159e-09	9.89588e-16	-2.70086	-6.54159e-09
11568446	chr19:11568446:G:A	2.30116e-95	-2.60136e-09	-1.23533	2.75652e-15	-2.60136e-09	-1.67643
11568655	chr19:11568655:G:C	6.66008e-96	-2.60136e-09	-2.4752	1.24684e-15	-2.60136e-09	-2.46979
11569122	chr19:11569122:G:A	6.59735e-97	-2.83914	-1.94811	1.22351e-16	-2.81917	-1.9721
11569359	chr19:11569359:A:G	9.71859e-96	-2.60136e-09	-2.09729	2.31231e-15	-2.60136e-09	-1.85215
11569541	chr19:11569541:G:A	4.69739e-96	-2.82432	-6.54159e-09	9.08552e-16	-2.7863	-6.54159e-09
11569593	chr19:11569593:C:G	2.69217e-95	-2.60136e-09	-1.0784	2.66035e-15	-2.60136e-09	-1.71194
11569716	chr19:11569716:T:C	5.99721e-97	-2.40808	-2.47454	8.97802e-17	-2.66146	-2.43933
11569741	chr19:11569741:C:T	1.03708e-95	-2.60136e-09	-2.03234	3.65159e-15	-2.60136e-09	-1.39523
11569807	chr19:11569807:A:C	7.91369e-96	-2.60136e-09	-2.30274	1.55286e-15	-2.60136e-09	-2.2503
11569944	chr19:11569944:A:G	2.92921e-96	-2.18573	-1.11087	7.16141e-16	-2.30398	-0.720293
11570018	chr19:11570018:G:A	7.73947e-96	-2.60136e-09	-2.325	1.33926e-15	-2.60136e-09	-2.39828
11570186	chr19:11570186:G:A	1.38605e-95	-2.60136e-09	-1.74229	2.2697e-15	-2.60136e-09	-1.87075
11570215	chr19:11570215:G:T	9.81099e-96	-2.60136e-09	-2.08783	3.30922e-15	-2.60136e-09	-1.49368
11571010	chr19:11571010:T:C	5.14291e-97	-2.62926	-2.40704	9.07909e-17	-2.77798	-2.31161
11571225	chr19:11571225:A:C	9.44041e-96	-1.93833	-0.188002	2.80179e-15	-2.33204	0.671897
11571434	chr19:11571434:T:C	1.1394e-96	-2.5427	-1.69813	1.80661e-16	-2.66024	-1.7413
11571680	chr19:11571680:T:G	1.83546e-95	-1.46145	-6.54159e-09	1.46341e-15	-2.30962	-6.54159e-09
11571784	chr19:11571784:C:T	6.34261e-95	-2.60136e-09	-0.221456	1.10811e-14	-2.60136e-09	-0.285156
11571970	chr19:11571970:C:T	7.78555e-97	-2.77136	-1.85029	1.96132e-16	-2.83932	-1.48005
11572345	chr19:11572345:T:C	2.50412e-96	-1.14561	-2.30778	2.73897e-16	-1.85232	-2.13308
11572439	chr19:11572439:C:T	6.79762e-96	-2.60136e-09	-2.45476	1.24599e-15	-2.60136e-09	-2.47047
11572715	chr19:11572715:C:T	5.10554e-96	-2.74101	-6.54159e-09	8.70986e-16	-2.82853	-6.54159e-09
11573720	chr19:11573720:T:C	4.24641e-96	-2.03193	-0.893332	1.18284e-15	-2.40678	-0.115693
11573831	chr19:11573831:C:T	4.56338e-97	-2.77462	-2.38123	8.84214e-17	-2.83818	-2.27786
11574055	chr19:11574055:C:T	9.80438e-96	-2.60136e-09	-2.0885	3.20788e-15	-2.60136e-09	-1.52479
11574139	chr19:11574139:C:G	2.28555e-96	-1.25639	-2.28834	1.8832e-16	-1.96055	-2.39946
11574155	chr19:11574155:G:A	1.92786e-95	-2.60136e-09	-1.41234	6.11152e-15	-2.60136e-09	-0.880221
11574601	chr19:11574601:G:A	1.11258e-95	-2.60136e-09	-1.96206	3.80824e-15	-2.60136e-09	-1.35323
11574868	chr19:11574868:CA:C	3.80876e-94	-2.60136e-09	1.57114	5.3361e-14	-2.60136e-09	1.28668
11575133	chr19:11575133:A:G	2.86673e-95	-2.60136e-09	-1.01557	3.14369e-15	-2.60136e-09	-1.545
11575519	chr19:11575519:T:C	1.63706e-95	-2.60136e-09	-1.57584	2.55571e-15	-2.60136e-09	-1.75207
11575590	chr19:11575590:G:T	4.78685e-96	-2.80546	-6.54159e-09	9.01189e-16	-2.79444	-6.54159e-09
11576317	chr19:11576317:C:T	6.91381e-96	-2.60136e-09	-2.43781	1.58133e-15	-2.60136e-09	-2.23213
11576536	chr19:11576536:C:T	2.03085e-96	-1.74245	-1.92042	2.20551e-16	-2.05355	-2.14847
11576829	chr19:11576829:G:A	7.06798e-96	-2.60136e-09	-2.41576	1.43097e-15	-2.60136e-09	-2.33204
11577002	chr19:11577002:C:T	7.64254e-96	-2.60136e-09	-2.3376	2.15197e-15	-2.60136e-09	-1.92402
11577093	chr19:11577093:G:A	2.14019e-96	-1.63445	-1.97598	2.00297e-16	-2.09398	-2.20437
11577385	chr19:11577385:G:A	1.13688e-96	-2.23485	-2.00819	4.09578e-16	-1.60489	-1.97813
11577520	chr19:11577520:G:A	3.53242e-96	-2.80624	-0.30311	1.10517e-15	-2.05357	-0.536834
11577645	chr19:11577645:T:C	9.24995e-97	-2.13387	-2.31542	1.46309e-16	-2.3249	-2.28753
11577689	chr19:11577689:A:G	1.42096e-95	-2.60136e-09	-1.71742	1.95945e-15	-2.60136e-09	-2.01773
11579096	chr19:11579096:G:A	9.24589e-97	-2.06984	-2.3799	1.34846e-16	-2.33983	-2.35419
11579142	chr19:11579142:G:A	1.16998e-96	-1.75878	-2.45557	1.37325e-16	-2.1957	-2.4801
11579309	chr19:11579309:TCTC:T	8.55174e-97	-2.64004	-1.88774	1.06985e-16	-2.84148	-2.08398
11579861	chr19:11579861:T:C	1.00676e-96	-1.94644	-2.41815	1.32981e-16	-2.23586	-2.47209
11579875	chr19:11579875:T:C	6.551e-96	-2.1894	-0.302312	9.89589e-16	-2.60457	-0.0962898
11579924	chr19:11579924:C:T	7.72629e-96	-2.60136e-09	-2.3267	1.54993e-15	-2.60136e-09	-2.25219
11579980	chr19:11579980:G:A	1.25991e-96	-2.13273	-2.00756	4.67682e-16	-1.47117	-1.9792
11580032	chr19:11580032:G:A	6.9357e-97	-2.3743	-2.36294	2.38797e-16	-1.87022	-2.25232
11580041	chr19:11580041:GAGGTC:G	1.18501e-95	-2.60136e-09	-1.89899	1.77546e-15	-2.60136e-09	-2.11633
11580078	chr19:11580078:A:G	4.00651e-97	-2.81314	-2.47285	8.02868e-17	-2.8335	-2.37905
11580081	chr19:11580081:A:T	9.73879e-95	-2.60136e-09	0.207371	1.7137e-14	-2.60136e-09	0.150846
11580120	chr19:11580120:G:A	1.73673e-96	-2.82261	-0.996711	5.40226e-16	-2.12491	-1.18125
11580165	chr19:11580165:T:C	1.1026e-95	-1.97108	-6.54159e-09	2.62038e-15	-1.72708	-6.54159e-09
11580263	chr19:11580263:A:C	4.06233e-96	-2.68196	-0.287614	1.07382e-15	-2.62367	0.00449585
11580994	chr19:11580994:G:A	1.07844e-96	-1.83219	-2.46363	1.45764e-16	-2.13653	-2.47964
11581022	chr19:11581022:C:T	3.05289e-96	-1.48208	-1.77316	2.32655e-16	-2.14265	-2.00595
11581073	chr19:11581073:C:T	6.48162e-96	-2.50236	-6.54159e-09	8.5894e-16	-2.84245	-6.54159e-09
11581093	chr19:11581093:A:G	1.04709e-96	-1.8614	-2.46391	1.42258e-16	-2.16096	-2.47955
11581164	chr19:11581164:A:G	9.51069e-96	-1.59586	-0.52306	6.45636e-16	-2.22051	-0.907411
11582271	chr19:11582271:G:A	1.21243e-95	-1.55519	-0.320931	8.16037e-16	-2.19196	-0.701736
11582335	chr19:11582335:T:C	6.63278e-96	-2.60136e-09	-2.47931	1.36972e-15	-2.60136e-09	-2.37579
11583006	chr19:11583006:C:T	4.26164e-95	-2.60136e-09	-0.619091	1.17825e-14	-2.60136e-09	-0.22378
11583056	chr19:11583056:C:T	8.7891e-97	-2.04306	-2.45735	1.22638e-16	-2.30862	-2.48029
11583454	chr19:11583454:C:T	7.45808e-96	-2.60136e-09	-2.36203	1.34915e-15	-2.60136e-09	-2.39092
11583486	chr19:11583486:C:T	1.03442e-95	-2.03491	-6.54159e-09	1.6726e-15	-2.17602	-6.54159e-09
11583666	chr19:11583666:C:T	8.71574e-97	-2.03651	-2.47227	1.24406e-16	-2.29865	-2.47595
11583903	chr19:11583903:T:C	6.02086e-96	-2.5761	-6.54159e-09	8.68273e-16	-2.83165	-6.54159e-09
11584439	chr19:11584439:C:T	2.81012e-96	-2.74939	-0.588719	1.00671e-15	-1.84858	-0.835129
11584440	chr19:11584440:G:A	3.28321e-95	-2.60136e-09	-0.879925	4.09465e-15	-2.60136e-09	-1.28071
11584478	chr19:11584478:G:T	2.35341e-96	-2.80791	-0.707554	7.57694e-16	-2.05088	-0.916997
11584875	chr19:11584875:A:G	5.99033e-97	-2.52346	-2.36031	1.02418e-16	-2.64102	-2.32806
11584962	chr19:11584962:C:T	3.03736e-95	-2.60136e-09	-0.957757	7.3904e-15	-2.60136e-09	-0.690215
11585246	chr19:11585246:G:A	6.09513e-96	-2.56384	-6.54159e-09	8.6542e-16	-2.83494	-6.54159e-09
11585349	chr19:11585349:C:A	6.76685e-96	-2.60136e-09	-2.4593	1.23385e-15	-2.60136e-09	-2.48026
11586546	chr19:11586546:A:G	6.92555e-96	-2.60136e-09	-2.43611	1.40964e-15	-2.60136e-09	-2.34706
11586947	chr19:11586947:C:A	8.42839e-97	-2.07498	-2.46733	1.20325e-16	-2.32954	-2.47842
11587296	chr19:11587296:T:A	7.50657e-96	-2.60136e-09	-2.35555	1.88182e-15	-2.60136e-09	-2.05816
11587323	chr19:11587323:G:A	5.49952e-97	-2.64968	-2.31957	1.41783e-16	-2.64429	-1.99957
11587446	chr19:11587446:G:A	9.65235e-97	-1.94579	-2.46093	1.36269e-16	-2.20343	-2.4801
11587864	chr19:11587864:T:G	7.48339e-96	-2.60136e-09	-2.35865	1.35293e-15	-2.60136e-09	-2.38812
11587942	chr19:11587942:A:C	9.69268e-97	-1.93278	-2.46977	1.39738e-16	-2.18098	-2.4774
11588378	chr19:11588378:G:A	5.23499e-96	-1.51269	-1.20327	3.72229e-16	-2.18231	-1.49633
11588706	chr19:11588706:A:C	4.3193e-95	-2.60136e-09	-0.605652	5.36141e-15	-2.60136e-09	-1.01117
11588873	chr19:11588873:C:T	5.06828e-96	-1.60495	-1.14338	3.67673e-16	-2.24138	-1.44958
11588921	chr19:11588921:C:T	6.70572e-96	-2.60136e-09	-2.46837	1.4622e-15	-2.60136e-09	-2.31045
11589235	chr19:11589235:G:A	6.71453e-96	-2.60136e-09	-2.46706	1.45123e-15	-2.60136e-09	-2.31799
11589496	chr19:11589496:G:C	1.32604e-94	-2.60136e-09	0.516039	2.09146e-14	-2.60136e-09	0.350051
11589681	chr19:11589681:C:T	6.11559e-97	-2.7239	-2.13918	2.84244e-16	-1.73112	-2.2172
11589813	chr19:11589813:C:T	8.91206e-97	-2.04839	-2.43812	3.12493e-16	-1.37529	-2.47828
11590023	chr19:11590023:C:T	7.26549e-96	-2.60136e-09	-2.3882	1.37292e-15	-2.60136e-09	-2.37345
11590051	chr19:11590051:C:T	8.9853e-96	-2.60136e-09	-2.17574	1.64199e-15	-2.60136e-09	-2.19449
11590062	chr19:11590062:A:G	8.07526e-96	-2.28253	-6.54159e-09	8.72183e-16	-2.82715	-6.54159e-09
11590855	chr19:11590855:T:C	6.90982e-97	-2.41312	-2.32785	1.11879e-16	-2.54163	-2.3391
11591278	chr19:11591278:T:C	6.74301e-96	-2.46283	-6.54159e-09	8.5883e-16	-2.84258	-6.54159e-09
11591507	chr19:11591507:A:T	6.80169e-97	-2.29724	-2.45951	9.11185e-17	-2.67358	-2.41241
11591569	chr19:11591569:C:T	6.41817e-97	-2.67246	-2.14232	3.32932e-16	-1.57222	-2.218
11591664	chr19:11591664:A:G	7.46964e-97	-2.18269	-2.48038	2.71974e-16	-1.53683	-2.45561
11591854	chr19:11591854:T:C	3.59369e-95	-2.60136e-09	-0.789567	4.49744e-15	-2.60136e-09	-1.18689
11592009	chr19:11592009:G:A	2.38253e-95	-2.60136e-09	-1.20058	3.75931e-15	-2.60136e-09	-1.36616
11592098	chr19:11592098:A:G	7.23306e-97	-2.21676	-2.47849	9.20455e-17	-2.62468	-2.45119
11592197	chr19:11592197:A:T	7.80722e-97	-2.30523	-2.31364	1.24157e-16	-2.44536	-2.33125
11592280	chr19:11592280:T:C	5.67406e-97	-2.45791	-2.4801	8.87605e-17	-2.64633	-2.46588
11592603	chr19:11592603:C:T	4.49278e-96	-1.62101	-1.24785	3.29747e-16	-2.25311	-1.54672
11592923	chr19:11592923:T:C	7.73901e-96	-2.60136e-09	-2.32506	1.64884e-15	-2.60136e-09	-2.19033
11593368	chr19:11593368:G:A	6.49876e-96	-2.49972	-6.54159e-09	8.59211e-16	-2.84214	-6.54159e-09
11593424	chr19:11593424:G:C	5.93639e-96	-2.59023	-6.54159e-09	8.71084e-16	-2.82841	-6.54159e-09
11593653	chr19:11593653:G:A	1.06914e-96	-2.06221	-2.24227	4.60308e-16	-1.41206	-2.0542
11593704	chr19:11593704:C:G	6.76847e-97	-2.62384	-2.1378	3.50327e-16	-1.54947	-2.18981
11593790	chr19:11593790:A:G	8.41955e-97	-2.39906	-2.1443	2.09427e-16	-2.15146	-2.10232
11593815	chr19:11593815:C:T	4.7313e-97	-2.74341	-2.37631	7.3733e-17	-2.84233	-2.45537
11593866	chr19:11593866:A:T	6.63348e-96	-2.60136e-09	-2.4792	1.29828e-15	-2.60136e-09	-2.42936
11594087	chr19:11594087:A:G	7.43609e-96	-2.60136e-09	-2.36499	1.37016e-15	-2.60136e-09	-2.37547
11594114	chr19:11594114:T:C	1.36556e-96	-2.84021	-1.21956	2.64539e-16	-2.81517	-1.205
11594499	chr19:11594499:G:A	5.42446e-97	-2.72646	-2.25654	1.0576e-16	-2.76724	-2.16974
11594873	chr19:11594873:G:A	1.38838e-95	-2.60136e-09	-1.74061	2.84144e-15	-2.60136e-09	-1.64609
11594891	chr19:11594891:G:T	4.52427e-97	-2.83206	-2.3324	8.95589e-17	-2.81696	-2.2863
11594964	chr19:11594964:A:G	1.40504e-95	-2.60136e-09	-1.72868	2.8565e-15	-2.60136e-09	-1.6408
11595248	chr19:11595248:C:T	4.27216e-97	-2.8426	-2.37919	8.89292e-17	-2.72252	-2.38779
11595889	chr19:11595889:G:A	7.24126e-96	-1.71812	-0.673413	4.0014e-15	-0.990142	-0.313611
11595912	chr19:11595912:A:G	6.15277e-96	-2.55443	-6.54159e-09	1.2794e-15	-2.444	-6.54159e-09
11595998	chr19:11595998:T:C	6.72575e-96	-2.00751	-0.457878	3.48551e-15	-1.35752	-0.0842656
11596125	chr19:11596125:G:A	4.27603e-97	-2.84208	-2.37881	8.99353e-17	-2.70191	-2.39715
11596224	chr19:11596224:G:A	9.99869e-96	-2.60136e-09	-2.06888	2.00389e-15	-2.60136e-09	-1.99531
11596232	chr19:11596232:G:GT	1.09106e-95	-2.60136e-09	-1.9816	1.86477e-15	-2.60136e-09	-2.06726
11596247	chr19:11596247:G:A	9.29299e-95	-2.60136e-09	0.160514	1.2674e-14	-2.60136e-09	-0.150846
11596451	chr19:11596451:A:G	4.21634e-97	-2.78403	-2.45092	7.5081e-17	-2.84216	-2.43742
11596519	chr19:11596519:C:T	6.57393e-97	-2.62786	-2.16294	1.33429e-16	-2.61908	-2.08551
11596643	chr19:11596643:A:C	4.23887e-97	-2.77764	-2.45198	8.64706e-17	-2.7148	-2.42354
11597010	chr19:11597010:G:C	6.62743e-96	-2.60136e-09	-2.48011	1.27377e-15	-2.60136e-09	-2.44842
11597546	chr19:11597546:C:T	4.08698e-97	-2.78711	-2.479	7.21088e-17	-2.84213	-2.47784
11597794	chr19:11597794:G:A	3.1946e-95	-2.60136e-09	-0.907284	4.7561e-15	-2.60136e-09	-1.13097
11597891	chr19:11597891:C:T	1.84452e-95	-2.60136e-09	-1.45653	3.15402e-15	-2.60136e-09	-1.54172
11598247	chr19:11598247:T:C	5.0981e-95	-2.60136e-09	-0.439879	1.06374e-14	-2.60136e-09	-0.326018
11598336	chr19:11598336:T:C	9.54291e-97	-2.27816	-2.13996	1.90373e-16	-2.07921	-2.26995
11598526	chr19:11598526:A:T	3.94018e-97	-2.83628	-2.46641	7.23602e-17	-2.84	-2.47649
11598669	chr19:11598669:C:T	5.41292e-96	-2.68254	-6.54159e-09	9.09234e-16	-2.78555	-6.54159e-09
11599250	chr19:11599250:TG:T	6.78828e-96	-2.60136e-09	-2.45613	1.27206e-15	-2.60136e-09	-2.44976
11599389	chr19:11599389:G:GA	6.62673e-96	-2.60136e-09	-2.48022	1.23375e-15	-2.60136e-09	-2.48034
11599494	chr19:11599494:T:C	5.51e-97	-2.84186	-2.12549	1.18407e-16	-2.74271	-2.08132
11599535	chr19:11599535:C:T	6.51472e-97	-2.83552	-1.96434	1.23962e-16	-2.74132	-2.03685
11599537	chr19:11599537:G:A	5.51533e-97	-2.84249	-2.12389	1.19831e-16	-2.73244	-2.07963
11600004	chr19:11600004:T:C	4.85056e-96	-2.79224	-6.54159e-09	8.59449e-16	-2.84186	-6.54159e-09
11600178	chr19:11600178:C:T	7.09707e-96	-2.60136e-09	-2.41165	1.2903e-15	-2.60136e-09	-2.43552
11600198	chr19:11600198:T:G	2.48987e-96	-2.49507	-0.964025	2.64576e-15	-1.10607	-0.611369
11600264	chr19:11600264:C:T	8.61663e-96	-2.60136e-09	-2.21764	2.03321e-15	-2.60136e-09	-1.98078
11600966	chr19:11600966:A:G	4.17796e-97	-2.76895	-2.47515	7.28205e-17	-2.83018	-2.47997
11601587	chr19:11601587:A:G	4.67966e-96	-2.82811	-6.54159e-09	1.68191e-15	-2.17047	-6.54159e-09
11601693	chr19:11601693:A:C	8.83031e-97	-2.3354	-2.16033	1.30963e-16	-2.49743	-2.22581
11601792	chr19:11601792:T:G	4.03921e-97	-2.80116	-2.47671	7.20473e-17	-2.84047	-2.48036
11601842	chr19:11601842:C:T	4.13939e-97	-2.77423	-2.47914	7.33745e-17	-2.83248	-2.47009
11601848	chr19:11601848:A:G	8.1048e-96	-2.60136e-09	-2.27887	1.85652e-15	-2.60136e-09	-2.0717
11602221	chr19:11602221:G:A	1.69518e-94	-2.60136e-09	0.761628	1.90083e-14	-2.60136e-09	0.254479
11603720	chr19:11603720:T:A	3.98745e-97	-2.81166	-2.47911	7.27258e-17	-2.84055	-2.4709
11605143	chr19:11605143:G:A	4.11976e-97	-2.84109	-2.41703	8.43522e-17	-2.73726	-2.42589
11605284	chr19:11605284:A:G	1.17394e-96	-2.0266	-2.18436	2.28827e-16	-1.86092	-2.30427
11605332	chr19:11605332:T:C	4.17949e-97	-2.76372	-2.48	7.28416e-17	-2.82948	-2.48039
11605679	chr19:11605679:T:G	4.03851e-97	-2.80799	-2.47005	7.2061e-17	-2.84219	-2.47845
11606107	chr19:11606107:C:T	3.97321e-97	-2.8172	-2.47715	7.31232e-17	-2.84261	-2.46339
11606196	chr19:11606196:G:T	4.65949e-96	-2.83242	-6.54159e-09	1.61696e-15	-2.20985	-6.54159e-09
11606209	chr19:11606209:C:T	6.72137e-97	-2.31505	-2.45357	1.27981e-16	-2.3803	-2.36597
11606602	chr19:11606602:C:G	6.33055e-97	-2.82574	-2.00279	1.07876e-16	-2.84229	-2.07488
11607079	chr19:11607079:G:A	6.94571e-96	-2.60136e-09	-2.43321	1.43712e-15	-2.60136e-09	-2.32776
11607224	chr19:11607224:C:T	8.96283e-97	-2.36276	-2.11807	1.32735e-16	-2.52011	-2.18969
11607230	chr19:11607230:A:G	4.0193e-97	-2.81513	-2.46768	7.22794e-17	-2.84141	-2.4762
11608230	chr19:11608230:T:C	3.98793e-97	-2.81318	-2.47747	7.30313e-17	-2.84099	-2.46628
11608386	chr19:11608386:G:A	3.9984e-97	-2.82017	-2.46786	7.21966e-17	-2.84218	-2.47658
11608564	chr19:11608564:C:T	6.8343e-96	-2.60136e-09	-2.44938	1.25668e-15	-2.60136e-09	-2.46192
11609151	chr19:11609151:G:A	4.06498e-97	-2.80838	-2.46313	7.49182e-17	-2.83975	-2.442
11609222	chr19:11609222:A:C	3.96276e-97	-2.81806	-2.47892	7.27176e-17	-2.84189	-2.46968
11609555	chr19:11609555:C:T	6.46948e-96	-2.50423	-6.54159e-09	8.62646e-16	-2.83815	-6.54159e-09
11609580	chr19:11609580:T:C	3.8857e-97	-2.83699	-2.47962	7.95482e-17	-2.76859	-2.4532
11609649	chr19:11609649:C:T	7.19814e-96	-2.60136e-09	-2.39751	1.34533e-15	-2.60136e-09	-2.39376
11609751	chr19:11609751:C:A	1.03059e-95	-2.60136e-09	-2.03862	1.653e-15	-2.60136e-09	-2.18781
11609776	chr19:11609776:C:A	2.59747e-96	-2.79323	-0.623558	6.34931e-16	-2.61768	-0.526958
11610172	chr19:11610172:G:T	4.01291e-97	-2.81156	-2.47284	7.20579e-17	-2.84064	-2.48004
11610433	chr19:11610433:C:T	7.41214e-97	-2.46588	-2.20492	1.42757e-16	-2.2896	-2.3474
11610683	chr19:11610683:C:T	8.56238e-96	-2.60136e-09	-2.22395	1.4958e-15	-2.60136e-09	-2.28773
11610737	chr19:11610737:T:C	1.07706e-95	-2.60136e-09	-1.99451	1.88913e-15	-2.60136e-09	-2.05428
11610906	chr19:11610906:G:A	8.56238e-96	-2.60136e-09	-2.22395	1.4958e-15	-2.60136e-09	-2.28773
11611148	chr19:11611148:C:T	1.4173e-96	-2.74471	-1.27787	3.85488e-16	-2.56623	-1.07741
11611242	chr19:11611242:C:T	1.10257e-95	-2.60136e-09	-1.9711	2.44048e-15	-2.60136e-09	-1.7982
11611566	chr19:11611566:T:C	5.20447e-96	-2.72181	-6.54159e-09	1.00931e-15	-2.68113	-6.54159e-09
11612002	chr19:11612002:A:C	1.09601e-95	-2.60136e-09	-1.97707	2.42458e-15	-2.60136e-09	-1.80474
11612719	chr19:11612719:C:T	6.21183e-96	-2.54488	-6.54159e-09	1.16414e-15	-2.53841	-6.54159e-09
11613748	chr19:11613748:T:G	7.17352e-96	-2.60136e-09	-2.40094	1.4636e-15	-2.60136e-09	-2.3095
11613964	chr19:11613964:C:T	8.0888e-96	-2.60136e-09	-2.28085	1.84705e-15	-2.60136e-09	-2.07681
11614209	chr19:11614209:C:T	1.27596e-95	-2.60136e-09	-1.82505	2.82419e-15	-2.60136e-09	-1.65218
11614598	chr19:11614598:G:A	1.74549e-96	-2.81934	-0.994961	3.73276e-16	-2.69538	-0.980455
11614720	chr19:11614720:T:C	1.09837e-95	-2.60136e-09	-1.97492	2.43044e-15	-2.60136e-09	-1.80232
11614738	chr19:11614738:T:TG	1.09379e-95	-2.60136e-09	-1.9791	2.42004e-15	-2.60136e-09	-1.80661
11615008	chr19:11615008:A:G	1.52843e-96	-2.41469	-1.5324	1.99162e-16	-2.46863	-1.8354
11615011	chr19:11615011:A:G	1.12949e-96	-2.81277	-1.43679	2.01577e-16	-2.84202	-1.44997
11615021	chr19:11615021:A:G	4.09004e-95	-2.60136e-09	-0.660192	5.96024e-15	-2.60136e-09	-0.905285
11615219	chr19:11615219:TACAGGCCTGA:T	6.2917e-97	-2.82098	-2.01371	1.18641e-16	-2.81075	-2.0113
11615518	chr19:11615518:G:A	2.81332e-96	-1.66562	-1.67134	3.28092e-16	-1.93877	-1.86608
11616125	chr19:11616125:C:T	2.4022e-95	-2.60136e-09	-1.19236	4.30993e-15	-2.60136e-09	-1.22948
11616163	chr19:11616163:G:A	7.1416e-96	-2.60136e-09	-2.40539	1.51303e-15	-2.60136e-09	-2.27629
11616198	chr19:11616198:T:C	5.11912e-97	-2.80865	-2.23228	9.37068e-17	-2.80259	-2.25539
11616688	chr19:11616688:T:C	4.8089e-97	-2.81138	-2.29207	8.9526e-17	-2.80148	-2.30214
11616885	chr19:11616885:C:G	3.16837e-95	-2.60136e-09	-0.915528	6.73276e-15	-2.60136e-09	-0.783411
11617634	chr19:11617634:G:A	6.62576e-96	-2.60136e-09	-2.48037	1.23379e-15	-2.60136e-09	-2.48031
11617987	chr19:11617987:A:G	4.08635e-97	-2.83622	-2.43005	8.14722e-17	-2.76121	-2.43668
11618382	chr19:11618382:T:C	5.24224e-97	-2.81209	-2.20507	9.64003e-17	-2.80553	-2.22411
11618890	chr19:11618890:A:G	5.02629e-97	-2.81071	-2.24853	9.26857e-17	-2.804	-2.26494
11619397	chr19:11619397:T:G	1.34461e-95	-2.60136e-09	-1.77264	2.72978e-15	-2.60136e-09	-1.68618
11619409	chr19:11619409:C:T	7.7156e-96	-2.32809	-6.54159e-09	1.24114e-15	-2.47436	-6.54159e-09
11619441	chr19:11619441:A:G	5.20603e-97	-2.80964	-2.21446	9.56048e-17	-2.80309	-2.23484
11619611	chr19:11619611:C:T	4.9919e-97	-2.79215	-2.27395	9.33826e-17	-2.78083	-2.28062
11619847	chr19:11619847:A:G	1.07603e-96	-2.84066	-1.45739	3.17099e-16	-2.39526	-1.44368
11619875	chr19:11619875:C:T	5.08302e-97	-2.81938	-2.22863	9.36045e-17	-2.81333	-2.24574
11620298	chr19:11620298:T:C	7.98561e-97	-2.40026	-2.19601	1.51092e-16	-2.22544	-2.35483
11620319	chr19:11620319:A:G	4.56781e-97	-2.78985	-2.36503	8.51557e-17	-2.78251	-2.37116
11620549	chr19:11620549:G:A	6.91874e-96	-2.60136e-09	-2.4371	1.44502e-15	-2.60136e-09	-2.32228
11620576	chr19:11620576:G:A	5.01765e-97	-2.81797	-2.24299	9.26505e-17	-2.81174	-2.25758
11621248	chr19:11621248:C:T	9.89079e-96	-2.60136e-09	-2.07973	2.14942e-15	-2.60136e-09	-1.9252
11621285	chr19:11621285:G:A	1.55638e-96	-2.81945	-1.10952	3.2387e-16	-2.70207	-1.11574
11621456	chr19:11621456:C:T	6.84888e-96	-2.44725	-6.54159e-09	1.45195e-15	-2.31749	-6.54159e-09
11621582	chr19:11621582:T:C	5.06304e-97	-2.81534	-2.23661	9.33651e-17	-2.80932	-2.25231
11621639	chr19:11621639:C:A	7.14066e-96	-2.60136e-09	-2.40553	1.63968e-15	-2.60136e-09	-2.19589
11621795	chr19:11621795:T:C	7.23891e-96	-2.60136e-09	-2.39186	1.36766e-15	-2.60136e-09	-2.3773
11621957	chr19:11621957:C:G	4.64653e-96	-2.83521	-6.54159e-09	8.94263e-16	-2.80215	-6.54159e-09
11622048	chr19:11622048:C:T	5.10197e-97	-2.82042	-2.22387	9.40236e-17	-2.81466	-2.23995
11622380	chr19:11622380:A:C	5.41536e-97	-2.7865	-2.19818	9.70961e-17	-2.77823	-2.24423
11622548	chr19:11622548:T:A	8.94313e-97	-2.3515	-2.13153	1.64998e-16	-2.17546	-2.31676
11622739	chr19:11622739:G:A	1.29964e-96	-2.08489	-2.02435	2.54755e-16	-1.88434	-2.17351
11622886	chr19:11622886:T:A	5.28976e-97	-2.79175	-2.21639	9.46955e-17	-2.78407	-2.26342
11622896	chr19:11622896:A:G	5.31252e-97	-2.78662	-2.21723	9.49865e-17	-2.77937	-2.26504
11622972	chr19:11622972:T:C	5.29974e-97	-2.77969	-2.22657	9.48591e-17	-2.77186	-2.2739
11623023	chr19:11623023:G:T	2.65038e-96	-1.19242	-2.2042	3.47475e-16	-1.76991	-1.97755
11623485	chr19:11623485:A:G	5.02857e-97	-2.79047	-2.26831	9.03812e-17	-2.78416	-2.30995
11623520	chr19:11623520:CAG:C	4.96491e-97	-2.80165	-2.26987	8.92439e-17	-2.79525	-2.31153
11624698	chr19:11624698:T:C	3.49364e-95	-2.15088	1.33308	4.9222e-15	-2.3829	1.28626
11624713	chr19:11624713:G:A	6.66117e-96	-2.60136e-09	-2.47504	1.23402e-15	-2.60136e-09	-2.48012
11624743	chr19:11624743:C:T	4.85379e-97	-2.82419	-2.26997	1.10345e-16	-2.76064	-2.1339
11625204	chr19:11625204:A:T	7.11763e-96	-2.60136e-09	-2.40876	1.26737e-15	-2.60136e-09	-2.45346
11625521	chr19:11625521:C:T	2.90362e-95	-2.60136e-09	-1.00279	5.8464e-15	-2.60136e-09	-0.924571
11625821	chr19:11625821:C:T	4.75979e-97	-2.74669	-2.36702	8.60485e-17	-2.81598	-2.32726
11625909	chr19:11625909:A:G	1.63433e-95	-2.60136e-09	-1.57751	4.83538e-15	-2.60136e-09	-1.11444
11625920	chr19:11625920:C:T	3.7383e-95	-2.60136e-09	-0.750115	9.14508e-15	-2.60136e-09	-0.477181
11626099	chr19:11626099:C:A	4.98136e-97	-2.62556	-2.44265	9.99711e-17	-2.6947	-2.29857
11626167	chr19:11626167:G:A	7.37851e-96	-2.60136e-09	-2.37276	1.48865e-15	-2.60136e-09	-2.29252
11626797	chr19:11626797:G:A	5.58394e-97	-2.67821	-2.27581	1.24473e-16	-2.46281	-2.31125
11627112	chr19:11627112:A:G	6.45254e-97	-2.66534	-2.1441	1.47871e-16	-2.44119	-2.16062
11627294	chr19:11627294:AAAG:A	8.3555e-97	-2.72886	-1.82214	1.13114e-16	-2.80764	-2.06212
11627967	chr19:11627967:C:T	9.831e-97	-2.03012	-2.35825	1.14999e-16	-2.51721	-2.33602
11628005	chr19:11628005:T:C	7.86214e-96	-2.60136e-09	-2.30927	1.50878e-15	-2.60136e-09	-2.2791
11628161	chr19:11628161:G:A	5.71193e-96	-2.62877	-6.54159e-09	8.6158e-16	-2.83938	-6.54159e-09
11628244	chr19:11628244:C:T	1.11222e-95	-2.60136e-09	-1.96239	2.68882e-15	-2.60136e-09	-1.70129
11628280	chr19:11628280:T:G	6.94544e-96	-2.43325	-6.54159e-09	8.9414e-16	-2.80229	-6.54159e-09
11628394	chr19:11628394:C:T	7.54904e-96	-2.60136e-09	-2.34991	1.30813e-15	-2.60136e-09	-2.4218
11628411	chr19:11628411:T:C	5.23527e-97	-2.76408	-2.25442	1.1433e-16	-2.58944	-2.26963
11628449	chr19:11628449:T:A	3.04233e-95	-2.60136e-09	-0.956124	4.06965e-15	-2.60136e-09	-1.28684
11628494	chr19:11628494:G:A	2.21616e-96	-1.45242	-2.12314	2.05072e-16	-2.01325	-2.26155
11628527	chr19:11628527:T:A	4.80637e-97	-2.77708	-2.3269	1.03917e-16	-2.6148	-2.33976
11628529	chr19:11628529:T:A	9.67176e-96	-2.60136e-09	-2.10212	1.81439e-15	-2.60136e-09	-2.09465
11628598	chr19:11628598:G:A	5.08584e-97	-2.76945	-2.278	1.1164e-16	-2.59605	-2.28682
11628674	chr19:11628674:G:C	8.04038e-97	-2.14565	-2.44379	1.42251e-16	-2.17642	-2.46414
11628733	chr19:11628733:C:T	5.59516e-97	-2.5384	-2.41362	1.10171e-16	-2.43968	-2.45644
11629136	chr19:11629136:T:A	7.09853e-96	-2.60136e-09	-2.41144	1.23676e-15	-2.60136e-09	-2.4779
11629176	chr19:11629176:C:T	1.01993e-96	-1.91515	-2.43645	1.8243e-16	-1.93576	-2.45602
11629208	chr19:11629208:G:A	1.9567e-96	-2.8165	-0.883575	4.17624e-16	-2.62741	-0.936157
11629468	chr19:11629468:T:C	4.40304e-97	-2.7615	-2.43012	9.02242e-17	-2.80587	-2.28999
11629773	chr19:11629773:G:A	7.30711e-96	-2.60136e-09	-2.38248	1.24666e-15	-2.60136e-09	-2.46993
11630182	chr19:11630182:T:A	6.62856e-96	-2.60136e-09	-2.47994	1.23903e-15	-2.60136e-09	-2.47607
11630505	chr19:11630505:C:A	6.83894e-97	-2.78473	-1.96656	3.17303e-16	-2.47238	-1.36592
11630961	chr19:11630961:T:C	1.32232e-93	-2.60136e-09	2.81581	1.56655e-13	-2.60136e-09	2.36365
11631347	chr19:11631347:C:T	1.0312e-95	-2.60136e-09	-2.03802	2.48866e-15	-2.60136e-09	-1.77865
11631781	chr19:11631781:T:A	6.23135e-96	-2.69599	0.154248	9.60251e-16	-2.83682	0.105863
11631788	chr19:11631788:C:A	4.25527e-96	-2.84093	-0.0822462	8.44694e-16	-2.723	-0.136181
11631790	chr19:11631790:T:A	4.20906e-96	-2.84261	-0.0914827	8.24483e-16	-2.75195	-0.131447
11632061	chr19:11632061:C:T	9.03384e-96	-2.60136e-09	-2.17035	1.63265e-15	-2.60136e-09	-2.20019
11632738	chr19:11632738:G:A	9.03384e-96	-2.60136e-09	-2.17035	1.63265e-15	-2.60136e-09	-2.20019
11632756	chr19:11632756:C:T	9.03384e-96	-2.60136e-09	-2.17035	1.63265e-15	-2.60136e-09	-2.20019
11634572	chr19:11634572:C:T	6.07277e-96	-2.56752	-6.54159e-09	1.25085e-15	-2.46658	-6.54159e-09
11634685	chr19:11634685:T:C	7.37047e-96	-2.60136e-09	-2.37385	1.50722e-15	-2.60136e-09	-2.28013
11634753	chr19:11634753:G:A	7.85765e-96	-2.60136e-09	-2.30984	1.73941e-15	-2.60136e-09	-2.13685
11634846	chr19:11634846:C:T	5.17143e-96	-2.72818	-6.54159e-09	1.99325e-15	-2.00063	-6.54159e-09
11635007	chr19:11635007:C:T	7.81394e-96	-2.60136e-09	-2.31542	1.73652e-15	-2.60136e-09	-2.13851
11635112	chr19:11635112:C:T	6.44433e-97	-2.33076	-2.47996	1.38905e-16	-2.19008	-2.47429
11635250	chr19:11635250:A:G	4.73981e-96	-2.8321	0.0167636	9.96888e-16	-2.64255	-0.0509619
11635903	chr19:11635903:G:A	3.72817e-95	-2.60136e-09	-0.752828	9.10984e-15	-2.60136e-09	-0.481041
11636892	chr19:11636892:T:C	7.20981e-96	-2.60136e-09	-2.39589	1.59087e-15	-2.60136e-09	-2.22611
11636898	chr19:11636898:T:G	6.62801e-96	-2.60136e-09	-2.48003	1.23467e-15	-2.60136e-09	-2.47959
11637121	chr19:11637121:C:T	6.70758e-96	-2.60136e-09	-2.46809	1.2597e-15	-2.60136e-09	-2.45953
11637145	chr19:11637145:C:T	6.96854e-96	-2.42993	-6.54159e-09	8.65376e-16	-2.83499	-6.54159e-09
11637369	chr19:11637369:C:T	6.98958e-96	-2.60136e-09	-2.42691	1.23372e-15	-2.60136e-09	-2.48036
11637536	chr19:11637536:T:C	4.76529e-96	-2.82239	0.012419	8.31879e-16	-2.83042	-0.0440496
11638445	chr19:11638445:T:C	6.27532e-97	-2.83293	-2.00436	1.08438e-16	-2.80572	-2.10625
11638451	chr19:11638451:A:G	4.11195e-96	-0.739913	-2.21752	3.52184e-16	-1.67032	-2.06368
11638812	chr19:11638812:A:G	7.45023e-96	-2.60136e-09	-2.36309	1.48492e-15	-2.60136e-09	-2.29504
11639027	chr19:11639027:G:T	6.84714e-96	-2.60136e-09	-2.4475	1.24316e-15	-2.60136e-09	-2.47274
11639480	chr19:11639480:C:T	1.73138e-95	-2.60136e-09	-1.51982	2.83847e-15	-2.60136e-09	-1.64713
11639515	chr19:11639515:G:T	1.25324e-95	-2.60136e-09	-1.84302	3.39446e-15	-2.60136e-09	-1.46825
11639751	chr19:11639751:C:T	1.81226e-96	-2.67912	-1.09764	5.1848e-16	-2.33448	-1.01277
11640402	chr19:11640402:C:T	2.47269e-95	-2.60136e-09	-1.16344	3.79857e-15	-2.60136e-09	-1.35577
11640867	chr19:11640867:A:T	1.74156e-96	-1.38847	-2.42808	3.01432e-16	-1.43971	-2.4499
11641173	chr19:11641173:T:C	2.22119e-96	-1.17741	-2.39588	3.7262e-16	-1.24576	-2.43183
11641420	chr19:11641420:C:T	4.80248e-96	-2.8022	-6.54159e-09	1.60921e-15	-2.21465	-6.54159e-09
11641570	chr19:11641570:A:G	1.46822e-95	-1.6847	-6.54159e-09	4.01495e-15	-1.30037	-6.54159e-09
11641659	chr19:11641659:G:T	6.63517e-96	-2.60136e-09	-2.47895	1.23611e-15	-2.60136e-09	-2.47843
11641684	chr19:11641684:C:T	6.63029e-96	-2.60136e-09	-2.47968	1.23375e-15	-2.60136e-09	-2.48034
11642213	chr19:11642213:GA:G	5.6735e-96	-2.63553	-6.54159e-09	8.66805e-16	-2.83334	-6.54159e-09
11642216	chr19:11642216:A:G	5.68295e-96	-2.63386	-6.54159e-09	8.66482e-16	-2.83371	-6.54159e-09
11642762	chr19:11642762:G:A	6.63684e-96	-2.60136e-09	-2.4787	1.23649e-15	-2.60136e-09	-2.47812
11642911	chr19:11642911:G:A	1.67694e-96	-1.43645	-2.41791	2.84003e-16	-1.49941	-2.44975
11642922	chr19:11642922:C:T	2.02436e-95	-2.60136e-09	-1.36349	3.85188e-15	-2.60136e-09	-1.34184
11643059	chr19:11643059:A:G	5.80697e-96	-2.61227	-6.54159e-09	8.62951e-16	-2.83779	-6.54159e-09
11643371	chr19:11643371:C:A	1.02698e-95	-2.60136e-09	-2.04212	1.99119e-15	-2.60136e-09	-2.00166
11643674	chr19:11643674:C:T	7.12512e-96	-2.60136e-09	-2.40771	1.35046e-15	-2.60136e-09	-2.38995
11643988	chr19:11643988:G:A	1.97088e-95	-2.60136e-09	-1.39027	3.7507e-15	-2.60136e-09	-1.36846
11644193	chr19:11644193:T:C	4.72518e-96	-2.81843	-6.54159e-09	8.6729e-16	-2.83278	-6.54159e-09
11644237	chr19:11644237:A:G	8.67708e-96	-2.60136e-09	-2.21065	1.3308e-15	-2.60136e-09	-2.40462
11644343	chr19:11644343:C:T	4.44781e-96	-0.689811	-2.18911	3.58461e-16	-1.70687	-2.00946
11644682	chr19:11644682:C:T	8.1061e-96	-0.76393	-1.51479	6.28728e-16	-1.7183	-1.43615
11644821	chr19:11644821:C:A	8.53753e-96	-2.60136e-09	-2.22686	1.64671e-15	-2.60136e-09	-2.19162
11644922	chr19:11644922:G:C	7.5096e-96	-0.805956	-1.54919	5.85429e-16	-1.75489	-1.47091
11644952	chr19:11644952:G:A	5.23106e-96	-2.71672	-6.54159e-09	8.59294e-16	-2.84204	-6.54159e-09
11645231	chr19:11645231:T:A	4.41894e-96	-1.17671	-1.70872	3.88185e-16	-2.01497	-1.6217
11645256	chr19:11645256:T:C	1.21122e-96	-1.98153	-2.19818	1.73794e-16	-2.41376	-2.02653
11645296	chr19:11645296:A:G	9.26562e-96	-2.60136e-09	-2.14502	2.48801e-15	-2.60136e-09	-1.77892
11645433	chr19:11645433:G:T	4.31126e-96	-0.778369	-2.13173	3.80969e-16	-1.73526	-1.92018
11645521	chr19:11645521:T:G	8.42736e-96	-2.60136e-09	-2.23985	1.63023e-15	-2.60136e-09	-2.20168
11645569	chr19:11645569:C:T	8.17715e-96	-2.60136e-09	-2.26999	1.55906e-15	-2.60136e-09	-2.24631
11645602	chr19:11645602:A:G	1.9168e-96	-1.38199	-2.33868	3.15755e-16	-1.43925	-2.40394
11645657	chr19:11645657:C:T	6.79134e-96	-2.60136e-09	-2.45568	1.28417e-15	-2.60136e-09	-2.44028
11646005	chr19:11646005:C:G	1.22039e-93	-2.60136e-09	2.7356	2.43046e-13	-2.60136e-09	2.80286
11646369	chr19:11646369:C:T	8.99948e-96	-2.60136e-09	-2.17416	2.11339e-15	-2.60136e-09	-1.9421
11646678	chr19:11646678:T:C	7.1411e-96	-2.60136e-09	-2.40546	1.35376e-15	-2.60136e-09	-2.38751
11646827	chr19:11646827:C:T	8.17604e-95	-2.84226	2.87472	2.00154e-14	-2.69569	3.00179
11646969	chr19:11646969:G:A	5.80707e-96	-2.61226	-6.54159e-09	8.62946e-16	-2.8378	-6.54159e-09
11647148	chr19:11647148:C:T	7.63128e-96	-0.8358	-1.50328	5.98763e-16	-1.77703	-1.42626
11647290	chr19:11647290:A:G	8.54443e-95	-2.83895	2.91549	1.87099e-14	-2.66317	2.90183
11647345	chr19:11647345:C:T	9.00352e-96	-2.60136e-09	-2.17372	1.80973e-15	-2.60136e-09	-2.09722
11647536	chr19:11647536:A:G	8.69651e-96	-2.60136e-09	-2.20841	1.65904e-15	-2.60136e-09	-2.18416
11647688	chr19:11647688:A:G	9.1691e-96	-2.60136e-09	-2.15549	2.14386e-15	-2.60136e-09	-1.92779
11647956	chr19:11647956:T:C	8.68116e-96	-2.60136e-09	-2.21018	1.65659e-15	-2.60136e-09	-2.18563
11648058	chr19:11648058:GT:G	3.79886e-95	-2.60136e-09	-0.734044	7.34346e-15	-2.60136e-09	-0.696587
11648697	chr19:11648697:C:T	2.50077e-95	-2.84264	1.69049	4.43926e-15	-2.71253	1.51262
11648740	chr19:11648740:G:A	8.70578e-96	-2.60136e-09	-2.20734	2.28616e-15	-2.60136e-09	-1.86352
11648901	chr19:11648901:T:C	6.97857e-96	-2.60136e-09	-2.42849	1.31746e-15	-2.60136e-09	-2.41469
11648924	chr19:11648924:A:G	1.66359e-96	-1.50084	-2.36152	2.73777e-16	-1.58284	-2.403
11649030	chr19:11649030:G:T	6.52277e-96	-2.49603	-6.54159e-09	1.02303e-15	-2.66763	-6.54159e-09
11649045	chr19:11649045:G:A	7.35494e-96	-2.60136e-09	-2.37596	1.24736e-15	-2.60136e-09	-2.46936
11650008	chr19:11650008:A:G	7.55014e-96	-0.821025	-1.52874	5.88669e-16	-1.76682	-1.45347
11650213	chr19:11650213:C:G	2.24747e-95	-2.60136e-09	-1.25894	3.51644e-15	-2.60136e-09	-1.43295
11650374	chr19:11650374:C:T	6.04171e-94	-2.60136e-09	2.03253	7.95444e-14	-2.60136e-09	1.68592
11650506	chr19:11650506:A:G	7.32631e-96	-0.836435	-1.54342	5.72867e-16	-1.77984	-1.46766
11650591	chr19:11650591:A:G	8.13989e-96	-2.60136e-09	-2.27455	1.47045e-15	-2.60136e-09	-2.30483
11651287	chr19:11651287:C:A	7.04269e-96	-0.915799	-1.50354	5.66395e-16	-1.83833	-1.42053
11651674	chr19:11651674:C:G	9.9338e-96	-2.60136e-09	-2.07539	1.90939e-15	-2.60136e-09	-2.04361
11652195	chr19:11652195:T:C	1.49068e-96	-1.49627	-2.47583	3.65231e-16	-1.21948	-2.47814
11652226	chr19:11652226:G:T	8.68116e-96	-2.60136e-09	-2.21018	1.65659e-15	-2.60136e-09	-2.18563
11652762	chr19:11652762:C:A	5.6606e-96	-2.6378	-6.54159e-09	8.67362e-16	-2.8327	-6.54159e-09
11653166	chr19:11653166:T:C	2.99156e-96	-1.0401	-2.23544	4.88151e-16	-1.10394	-2.30359
11653225	chr19:11653225:C:T	8.65528e-96	-2.60136e-09	-2.21316	1.76476e-15	-2.60136e-09	-2.12238
11653424	chr19:11653424:AT:A	4.88397e-96	-2.78537	-6.54159e-09	8.59932e-16	-2.8413	-6.54159e-09
11653483	chr19:11653483:G:A	8.68116e-96	-2.60136e-09	-2.21018	1.65659e-15	-2.60136e-09	-2.18563
11653541	chr19:11653541:G:A	6.62612e-96	-2.60136e-09	-2.48031	1.30968e-15	-2.60136e-09	-2.42062
11653681	chr19:11653681:C:T	1.37304e-95	-2.84097	1.08925	2.63892e-15	-2.68367	0.963644
11654536	chr19:11654536:A:G	7.53828e-96	-2.60136e-09	-2.35134	1.44394e-15	-2.60136e-09	-2.32302
11654543	chr19:11654543:C:T	3.88877e-95	-2.60136e-09	-0.710654	7.53389e-15	-2.60136e-09	-0.670986
11654740	chr19:11654740:C:A	2.16271e-95	-2.60136e-09	-1.29739	3.52353e-15	-2.60136e-09	-1.43093
11655070	chr19:11655070:T:C	1.70358e-95	-2.60136e-09	-1.53601	3.40129e-15	-2.60136e-09	-1.46624
11655337	chr19:11655337:A:G	2.07544e-96	-1.43969	-2.20147	4.67252e-16	-1.1866	-2.26468
11655661	chr19:11655661:T:A	6.63029e-96	-2.60136e-09	-2.47968	1.23375e-15	-2.60136e-09	-2.48034
11655852	chr19:11655852:C:T	1.22039e-93	-2.60136e-09	2.7356	2.43046e-13	-2.60136e-09	2.80286
11656547	chr19:11656547:A:G	4.7062e-96	-2.82245	-6.54159e-09	9.11979e-16	-2.78253	-6.54159e-09
11656719	chr19:11656719:A:T	2.52564e-94	1.16034	-6.54159e-09	8.19508e-15	-0.586863	-6.54159e-09
11656854	chr19:11656854:T:C	5.43456e-96	-0.760404	-1.91815	3.64261e-16	-1.74486	-1.95542
11656862	chr19:11656862:C:T	2.03747e-96	-2.62495	-1.03467	6.06781e-16	-2.24525	-0.944732
11656957	chr19:11656957:G:T	5.83645e-96	-2.60721	-6.54159e-09	8.6229e-16	-2.83856	-6.54159e-09
11657039	chr19:11657039:A:C	8.66341e-96	-2.60136e-09	-2.21222	1.65366e-15	-2.60136e-09	-2.18741
11657184	chr19:11657184:A:G	1.86471e-96	-1.3197	-2.42853	3.24197e-16	-1.37836	-2.43844
11657236	chr19:11657236:T:C	7.75647e-95	-2.60136e-09	-0.0202184	7.73241e-15	-2.60136e-09	-0.644976
11657292	chr19:11657292:G:A	4.98549e-96	-2.7648	-6.54159e-09	1.33908e-15	-2.39841	-6.54159e-09
11657433	chr19:11657433:G:A	8.92523e-96	-2.60136e-09	-2.18245	1.71636e-15	-2.60136e-09	-2.15019
11658122	chr19:11658122:G:C	2.00191e-95	-1.37465	-6.54159e-09	5.69621e-15	-0.950596	-6.54159e-09
11658130	chr19:11658130:A:G	1.35523e-95	-2.60136e-09	-1.76477	3.59852e-15	-2.60136e-09	-1.40987
11658163	chr19:11658163:T:A	2.01807e-95	-2.60136e-09	-1.3666	3.84062e-15	-2.60136e-09	-1.34476
11658501	chr19:11658501:C:T	6.47534e-96	-2.50333	-6.54159e-09	8.96174e-16	-2.80002	-6.54159e-09
11658680	chr19:11658680:G:A	1.48103e-95	-2.60136e-09	-1.67601	3.96526e-15	-2.60136e-09	-1.31283
11658687	chr19:11658687:C:T	2.12025e-95	-2.60281	1.28559	2.0388e-15	-2.78745	0.80942
11658829	chr19:11658829:T:C	2.47235e-95	-2.75438	1.5908	2.69144e-15	-2.83992	1.1396
11658961	chr19:11658961:C:T	4.96742e-96	-2.76843	-6.54159e-09	9.01258e-16	-2.79436	-6.54159e-09
11659030	chr19:11659030:G:A	1.86746e-95	-2.60136e-09	-1.44417	3.54198e-15	-2.60136e-09	-1.42571
11659061	chr19:11659061:G:A	1.22937e-95	-2.56607	0.703829	1.28245e-15	-2.77352	0.331887
11659120	chr19:11659120:T:C	1.97684e-95	-2.55579	1.16854	1.94052e-15	-2.76672	0.739277
11659502	chr19:11659502:T:C	5.83855e-95	-2.72177	2.41751	6.76237e-15	-2.79281	2.01379
11659522	chr19:11659522:G:A	6.7514e-96	-2.60136e-09	-2.46158	1.23657e-15	-2.60136e-09	-2.47806
11659537	chr19:11659537:T:A	3.00842e-95	-2.55716	1.58983	2.85495e-15	-2.67677	1.03543
11659563	chr19:11659563:C:T	6.83443e-96	-2.60136e-09	-2.44936	1.24204e-15	-2.60136e-09	-2.47364
11659565	chr19:11659565:G:T	1.60249e-95	-2.67341	1.07623	1.6948e-15	-2.76782	0.604984
11659566	chr19:11659566:C:T	1.6081e-95	-2.66992	1.07623	1.69878e-15	-2.76547	0.604984
11659593	chr19:11659593:C:A	6.78089e-96	-2.60136e-09	-2.45722	1.27949e-15	-2.60136e-09	-2.44393
11659764	chr19:11659764:C:T	1.38586e-95	-2.66413	0.921701	1.47618e-15	-2.76017	0.459227
11659827	chr19:11659827:C:T	6.73152e-96	-2.60136e-09	-2.46453	1.25486e-15	-2.60136e-09	-2.46337
11660045	chr19:11660045:C:G	1.11395e-95	-2.6167	0.655861	1.22935e-15	-2.72843	0.244518
11660143	chr19:11660143:C:T	4.65146e-96	-2.83415	-6.54159e-09	8.68924e-16	-2.8309	-6.54159e-09
11660392	chr19:11660392:CATTT:C	8.50772e-96	-2.64331	0.412956	9.64908e-16	-2.74448	0.0183574
11660448	chr19:11660448:T:C	8.86061e-96	-2.64723	0.457514	1.00025e-15	-2.74707	0.0569243
11660505	chr19:11660505:A:G	9.16884e-96	-2.63407	0.478547	1.02898e-15	-2.7383	0.0764734
11660667	chr19:11660667:C:A	9.51443e-97	-2.18522	-2.23589	1.1089e-16	-2.49842	-2.3912
11660853	chr19:11660853:G:T	3.599e-95	-2.67628	1.88819	4.15024e-15	-2.76032	1.49309
11661256	chr19:11661256:C:T	7.05974e-96	-2.60136e-09	-2.41692	1.30728e-15	-2.60136e-09	-2.42245
11661674	chr19:11661674:C:G	6.62568e-96	-2.60136e-09	-2.48038	1.25239e-15	-2.60136e-09	-2.46534
11661898	chr19:11661898:A:C	1.57251e-95	-2.6471	1.03103	2.00939e-15	-2.74541	0.752844
11661910	chr19:11661910:C:G	9.28606e-96	-2.60136e-09	-2.14282	1.834e-15	-2.60136e-09	-2.0839
11662261	chr19:11662261:G:A	4.2383e-96	-1.1739	-1.75327	4.40579e-16	-1.91645	-1.59361
11662310	chr19:11662310:T:G	5.37063e-96	-0.985406	-1.70498	5.51107e-16	-1.73551	-1.55071
11662765	chr19:11662765:T:A	1.34203e-96	-2.4303	-1.64684	1.67306e-16	-2.52613	-1.9522
11662982	chr19:11662982:C:T	6.14324e-95	-2.67482	2.42142	6.44729e-15	-2.77458	1.94785
11663532	chr19:11663532:C:T	1.43079e-95	-2.60136e-09	-1.71052	3.94819e-15	-2.60136e-09	-1.31714
11663741	chr19:11663741:G:T	3.52946e-95	-2.60136e-09	-0.807601	5.26042e-15	-2.60136e-09	-1.03019
11664012	chr19:11664012:C:T	4.01232e-95	-2.60136e-09	-0.679376	5.95622e-15	-2.60136e-09	-0.905961
11664791	chr19:11664791:CAAT:C	6.45159e-97	-2.54475	-2.26484	8.32032e-17	-2.77624	-2.40062
11664934	chr19:11664934:A:G	7.15727e-96	-2.60136e-09	-2.4032	1.30396e-15	-2.60136e-09	-2.42499
11665000	chr19:11665000:G:T	3.14606e-95	-2.61319	1.69059	2.91978e-15	-2.6107	0.991808
11665071	chr19:11665071:T:C	9.39884e-97	-2.18657	-2.24676	1.33411e-16	-2.37078	-2.33393
11665200	chr19:11665200:G:T	7.14022e-96	-2.60136e-09	-2.40559	1.30094e-15	-2.60136e-09	-2.42731
11665817	chr19:11665817:G:A	6.57635e-96	-2.48785	-6.54159e-09	8.61056e-16	-2.83999	-6.54159e-09
11667074	chr19:11667074:T:C	5.83415e-95	-1.94274	1.63773	2.32931e-15	-2.4974	0.652576
11667080	chr19:11667080:C:T	1.23497e-96	-2.71307	-1.44722	6.13876e-16	-2.46117	-0.717188
11667211	chr19:11667211:G:C	1.74022e-95	-2.32898	0.814249	9.50411e-16	-2.55268	-0.188575
11667224	chr19:11667224:C:T	3.43317e-95	-2.60136e-09	-0.835261	5.87771e-15	-2.60136e-09	-0.919229
11667469	chr19:11667469:TTTTG:T	7.19105e-96	-2.60136e-09	-2.39849	1.25377e-15	-2.60136e-09	-2.46424
11667648	chr19:11667648:T:C	1.24336e-95	-2.68817	0.837241	8.62147e-16	-2.79176	-0.0469635
11667812	chr19:11667812:G:A	2.43913e-96	-1.84136	-1.63833	3.31503e-16	-2.0577	-1.73682
11667852	chr19:11667852:C:T	4.13695e-96	-1.69262	-1.25875	2.24409e-16	-2.45241	-1.73227
11668236	chr19:11668236:G:A	4.61413e-96	-2.84221	-6.54159e-09	9.90081e-16	-2.70037	-6.54159e-09
11668251	chr19:11668251:C:G	1.99571e-95	-2.60136e-09	-1.37775	2.74395e-15	-2.60136e-09	-1.681
11668585	chr19:11668585:C:T	6.71486e-96	-2.60136e-09	-2.46701	1.33404e-15	-2.60136e-09	-2.40219
11668613	chr19:11668613:G:A	6.68555e-96	-2.60136e-09	-2.47138	1.36819e-15	-2.60136e-09	-2.37691
11668756	chr19:11668756:G:A	6.75789e-96	-2.60136e-09	-2.46062	1.31819e-15	-2.60136e-09	-2.41414
11669356	chr19:11669356:A:G	6.64519e-96	-2.60136e-09	-2.47744	1.37998e-15	-2.60136e-09	-2.36833
11669735	chr19:11669735:T:C	3.64702e-95	-2.56528	1.79045	1.71693e-15	-2.64704	0.497187
11670073	chr19:11670073:C:T	6.8516e-96	-2.60136e-09	-2.44685	1.24331e-15	-2.60136e-09	-2.47262
11670264	chr19:11670264:G:A	1.73659e-95	-2.60136e-09	-1.51682	2.51285e-15	-2.60136e-09	-1.76898
11670555	chr19:11670555:A:G	9.93673e-96	-2.60136e-09	-2.07509	1.30293e-15	-2.60136e-09	-2.42578
11670717	chr19:11670717:T:G	7.24788e-96	-2.60136e-09	-2.39062	1.2602e-15	-2.60136e-09	-2.45913
11670946	chr19:11670946:A:G	7.19508e-96	-2.60136e-09	-2.39793	1.26006e-15	-2.60136e-09	-2.45924
11671121	chr19:11671121:TC:T	4.55741e-95	-2.60136e-09	-0.551993	1.15406e-14	-2.60136e-09	-0.244523
11671539	chr19:11671539:A:G	7.22771e-95	-2.40025	2.30942	2.49799e-15	-2.75605	0.981138
11671582	chr19:11671582:A:C	5.36114e-95	-2.60136e-09	-0.38957	1.50585e-14	-2.60136e-09	0.0215425
11671585	chr19:11671585:C:A	4.40211e-95	-2.42354	1.83688	1.88554e-15	-2.60858	0.552393
11671878	chr19:11671878:G:C	6.68176e-96	-2.60136e-09	-2.47195	1.23821e-15	-2.60136e-09	-2.47673
11671884	chr19:11671884:A:G	3.53736e-95	-2.45016	1.64479	1.54499e-15	-2.62967	0.374291
11671929	chr19:11671929:C:A	6.93576e-96	-2.60136e-09	-2.43464	1.26074e-15	-2.60136e-09	-2.4587
11671973	chr19:11671973:G:A	1.22936e-93	-2.60136e-09	2.74291	2.02198e-13	-2.60136e-09	2.61885
11672030	chr19:11672030:C:T	6.95081e-96	-2.60136e-09	-2.43247	1.23467e-15	-2.60136e-09	-2.47959
11672068	chr19:11672068:C:T	6.94351e-96	-2.60136e-09	-2.43352	1.23379e-15	-2.60136e-09	-2.48031
11672177	chr19:11672177:G:A	8.30478e-96	-2.60136e-09	-2.2545	1.54987e-15	-2.60136e-09	-2.25223
11672238	chr19:11672238:C:T	7.09441e-95	-2.60136e-09	-0.109439	1.93415e-14	-2.60136e-09	0.271854
11672312	chr19:11672312:C:T	7.2057e-95	-2.60136e-09	-0.0938742	1.96975e-14	-2.60136e-09	0.290096
11673334	chr19:11673334:G:C	6.9838e-95	-2.60136e-09	-0.125153	1.89427e-14	-2.60136e-09	0.251022
11673583	chr19:11673583:A:C	4.67706e-96	-2.82866	-6.54159e-09	1.05807e-15	-2.63395	-6.54159e-09
11674358	chr19:11674358:A:G	1.41482e-96	-2.14963	-1.87469	9.84462e-17	-2.66683	-2.34181
11674486	chr19:11674486:G:A	8.28963e-96	-2.60136e-09	-2.25633	1.54892e-15	-2.60136e-09	-2.25284
11674498	chr19:11674498:A:T	1.18917e-95	-2.60136e-09	-1.89549	2.96552e-15	-2.60136e-09	-1.60334
11674617	chr19:11674617:A:G	6.76074e-96	-2.60136e-09	-2.4602	1.3751e-15	-2.60136e-09	-2.37187
11675563	chr19:11675563:G:A	2.52191e-95	-2.60136e-09	-1.14373	1.00682e-14	-2.60136e-09	-0.381011
11675665	chr19:11675665:T:C	8.26798e-96	-2.60136e-09	-2.25894	1.54753e-15	-2.60136e-09	-2.25374
11675969	chr19:11675969:G:A	6.62598e-96	-2.60136e-09	-2.48033	1.32257e-15	-2.60136e-09	-2.41082
11676292	chr19:11676292:T:G	4.63711e-96	-2.83724	-6.54159e-09	1.10482e-15	-2.59071	-6.54159e-09
11676405	chr19:11676405:T:C	8.34589e-95	-2.60136e-09	0.0530226	2.26336e-14	-2.60136e-09	0.429038
11676418	chr19:11676418:T:C	8.20892e-95	-2.60136e-09	0.0364747	2.22357e-14	-2.60136e-09	0.411302
11676427	chr19:11676427:T:A	6.6373e-96	-2.60136e-09	-2.47863	1.26913e-15	-2.60136e-09	-2.45207
11676432	chr19:11676432:T:C	7.82566e-95	-2.60136e-09	-0.0113387	2.09631e-14	-2.60136e-09	0.352365
11676448	chr19:11676448:T:C	8.39505e-96	-2.60136e-09	-2.24369	1.24656e-15	-2.60136e-09	-2.47001
11676487	chr19:11676487:G:C	2.76972e-95	-2.44288	1.39288	1.2877e-15	-2.61673	0.17919
11676896	chr19:11676896:G:A	7.09676e-96	-2.60136e-09	-2.41169	1.244e-15	-2.60136e-09	-2.47207
11677129	chr19:11677129:A:G	3.08146e-95	-2.423	1.47966	1.41163e-15	-2.60888	0.263231
11677135	chr19:11677135:G:A	8.15115e-96	-2.60136e-09	-2.27317	1.52616e-15	-2.60136e-09	-2.26764
11677163	chr19:11677163:A:G	2.01015e-95	-2.59602	1.22549	9.70093e-16	-2.73005	0.00928569
11677168	chr19:11677168:A:G	5.65725e-96	-2.33647	-0.301928	5.84781e-16	-2.57063	-0.656285
11677174	chr19:11677174:G:A	2.14664e-95	-1.30484	-6.54159e-09	2.42912e-15	-1.80287	-6.54159e-09
11677282	chr19:11677282:C:T	7.08265e-96	-2.60136e-09	-2.41368	1.25388e-15	-2.60136e-09	-2.46415
11677304	chr19:11677304:A:G	1.47611e-94	-2.59042	3.21367	5.38501e-15	-2.82316	1.81638
11677321	chr19:11677321:C:T	5.16044e-96	-0.354824	-2.37549	3.57901e-16	-1.30501	-2.41289
11677335	chr19:11677335:C:T	1.01569e-95	0.367076	-2.42026	1.60866e-15	0.000723529	-2.21572
11677365	chr19:11677365:C:T	6.62719e-96	-2.60136e-09	-2.48015	1.29625e-15	-2.60136e-09	-2.43092
11677438	chr19:11677438:G:A	1.26344e-96	-1.96751	-2.16998	1.11279e-16	-2.6029	-2.28322
11677696	chr19:11677696:G:A	7.10051e-95	-2.60136e-09	-0.108579	1.88589e-14	-2.60136e-09	0.24659
11677745	chr19:11677745:G:A	7.84325e-96	-2.60136e-09	-2.31168	1.30492e-15	-2.60136e-09	-2.42425
11677818	chr19:11677818:TG:T	6.79599e-96	-2.60136e-09	-2.455	1.23522e-15	-2.60136e-09	-2.47915
11678045	chr19:11678045:A:G	1.22329e-95	-2.60136e-09	-1.8672	3.07304e-15	-2.60136e-09	-1.56773
11678200	chr19:11678200:A:G	4.40139e-95	-2.5323	1.94547	1.93811e-15	-2.8088	0.780113
11678337	chr19:11678337:C:T	6.82361e-96	-2.60136e-09	-2.45094	1.23625e-15	-2.60136e-09	-2.47831
11678582	chr19:11678582:G:A	6.97993e-96	-2.60136e-09	-2.42829	1.23923e-15	-2.60136e-09	-2.47591
11678744	chr19:11678744:G:A	1.24353e-96	-1.9494	-2.20397	1.07239e-16	-2.60293	-2.32016
11679011	chr19:11679011:T:A	4.6973e-96	-2.82434	-6.54159e-09	8.58823e-16	-2.84259	-6.54159e-09
11679097	chr19:11679097:G:A	8.86554e-95	-2.54782	2.66125	3.47385e-15	-2.81406	1.36893
11679932	chr19:11679932:C:T	4.71326e-96	-2.82095	-6.54159e-09	1.03455e-15	-2.65643	-6.54159e-09
11679933	chr19:11679933:G:A	7.2062e-96	-2.60136e-09	-2.39639	1.32234e-15	-2.60136e-09	-2.41099
11680358	chr19:11680358:G:T	8.30079e-96	-2.60136e-09	-2.25498	1.55057e-15	-2.60136e-09	-2.25177
11681008	chr19:11681008:G:T	2.65567e-95	-1.09205	-6.54159e-09	4.86771e-15	-1.10777	-6.54159e-09
11681219	chr19:11681219:A:G	4.77283e-96	-2.80839	-6.54159e-09	1.00097e-15	-2.68943	-6.54159e-09
11681341	chr19:11681341:G:A	7.35098e-96	-2.60136e-09	-2.3765	1.23674e-15	-2.60136e-09	-2.47792
11681467	chr19:11681467:T:C	6.19507e-95	-2.37805	2.13306	2.31938e-15	-2.74676	0.89767
11682207	chr19:11682207:T:TG	2.45277e-95	-2.47736	1.30583	1.12852e-15	-2.64194	0.0724477
11682285	chr19:11682285:G:T	1.33999e-95	-2.60136e-09	-1.77609	2.63473e-15	-2.60136e-09	-1.72162
11683259	chr19:11683259:G:T	1.36457e-95	-2.60136e-09	-1.75791	4.12743e-15	-2.60136e-09	-1.27274
11683267	chr19:11683267:C:T	2.50884e-95	-1.14893	-6.54159e-09	2.75586e-15	-1.67667	-6.54159e-09
11683271	chr19:11683271:TAATCCC:T	4.77038e-96	-2.80891	-6.54159e-09	1.00209e-15	-2.68831	-6.54159e-09
11683416	chr19:11683416:T:C	7.94088e-95	-2.60136e-09	0.00327839	2.16429e-14	-2.60136e-09	0.384281
11683419	chr19:11683419:C:T	2.92888e-95	-2.44122	1.44709	1.28717e-15	-2.61639	0.178432
11683786	chr19:11683786:G:T	4.73803e-96	-2.81571	-6.54159e-09	1.01902e-15	-2.67156	-6.54159e-09
11684058	chr19:11684058:A:G	6.13053e-95	-2.60136e-09	-0.255465	1.73701e-14	-2.60136e-09	0.164352
11684107	chr19:11684107:A:G	1.03936e-95	-2.60136e-09	-2.03014	1.93351e-15	-2.60136e-09	-2.03106
11684431	chr19:11684431:G:T	1.44577e-96	-2.01798	-1.98472	1.18628e-16	-2.64155	-2.18061
11684770	chr19:11684770:G:T	6.76686e-96	-2.60136e-09	-2.45929	1.23393e-15	-2.60136e-09	-2.4802
11685082	chr19:11685082:C:G	2.74618e-95	-2.47122	1.41268	1.22602e-15	-2.63808	0.151451
11685511	chr19:11685511:A:G	6.6259e-96	-2.60136e-09	-2.48035	1.32186e-15	-2.60136e-09	-2.41136
11686054	chr19:11686054:G:T	2.45479e-95	-2.47607	1.30536	1.11884e-15	-2.64165	0.0635484
11686297	chr19:11686297:C:T	2.5469e-95	-2.47128	1.33741	1.14932e-15	-2.63824	0.0870075
11686437	chr19:11686437:T:A	1.50754e-96	-2.18092	-1.77993	1.01331e-16	-2.68344	-2.29631
11686654	chr19:11686654:A:C	4.87468e-96	-2.78728	-6.54159e-09	9.65048e-16	-2.72597	-6.54159e-09
11687228	chr19:11687228:C:G	1.22014e-95	-2.60136e-09	-1.86978	3.11681e-15	-2.60136e-09	-1.55359
11687355	chr19:11687355:A:G	6.62943e-96	-2.60136e-09	-2.47981	1.26e-15	-2.60136e-09	-2.45929
11687639	chr19:11687639:C:A	6.8483e-96	-2.60136e-09	-2.44733	1.23572e-15	-2.60136e-09	-2.47874
11687837	chr19:11687837:C:G	7.33352e-96	-2.60136e-09	-2.37888	1.27016e-15	-2.60136e-09	-2.45125
11687845	chr19:11687845:T:C	4.76371e-96	-2.81031	-6.54159e-09	1.00675e-15	-2.68367	-6.54159e-09
11687882	chr19:11687882:T:G	7.10517e-96	-2.60136e-09	-2.41051	1.25053e-15	-2.60136e-09	-2.46683
11687915	chr19:11687915:A:G	8.10613e-95	-2.47071	2.49459	2.76032e-15	-2.78705	1.112
11687950	chr19:11687950:C:T	9.47764e-95	-2.47961	2.6598	3.45946e-15	-2.79102	1.34173
11688132	chr19:11688132:G:A	6.00522e-96	-2.5787	-6.54159e-09	9.78932e-16	-2.71169	-6.54159e-09
11688194	chr19:11688194:C:T	4.61264e-96	-2.84253	-6.54159e-09	1.18147e-15	-2.52364	-6.54159e-09
11688264	chr19:11688264:C:A	4.75594e-96	-2.81194	-6.54159e-09	1.01044e-15	-2.68001	-6.54159e-09
11688467	chr19:11688467:G:C	7.45246e-96	-2.60136e-09	-2.36279	1.71282e-15	-2.60136e-09	-2.15226
11689166	chr19:11689166:T:A	5.63074e-96	-2.64309	-6.54159e-09	8.65515e-16	-2.83483	-6.54159e-09
11689205	chr19:11689205:A:G	4.06047e-97	-2.79646	-2.47616	7.47949e-17	-2.84238	-2.44103
11689315	chr19:11689315:G:A	6.33973e-96	-2.5245	-6.54159e-09	1.13617e-15	-2.56273	-6.54159e-09
11689512	chr19:11689512:A:C	1.86041e-95	-2.49428	1.04633	8.88947e-16	-2.65381	-0.154307
11689642	chr19:11689642:A:G	8.13465e-95	-2.60136e-09	0.0273861	2.18795e-14	-2.60136e-09	0.395151
11690024	chr19:11690024:A:G	1.31661e-96	-2.17311	-1.92317	1.12209e-16	-2.71379	-2.16399
11690097	chr19:11690097:C:T	4.84579e-96	-2.79322	-6.54159e-09	1.00402e-15	-2.68638	-6.54159e-09
11690609	chr19:11690609:G:A	2.98125e-95	-2.60136e-09	-0.976402	5.8738e-15	-2.60136e-09	-0.919895
11691047	chr19:11691047:G:A	8.01911e-96	-2.60136e-09	-2.2895	1.32021e-15	-2.60136e-09	-2.4126
11691736	chr19:11691736:C:T	2.68462e-95	-2.60136e-09	-1.08121	1.98509e-15	-2.60136e-09	-2.00473
11691795	chr19:11691795:A:G	2.51014e-95	-2.46945	1.32104	1.11812e-15	-2.64384	0.0650932
11692008	chr19:11692008:A:T	7.11761e-96	-2.60136e-09	-2.40876	1.24691e-15	-2.60136e-09	-2.46973
11692018	chr19:11692018:A:C	7.11061e-96	-2.60136e-09	-2.40974	1.24652e-15	-2.60136e-09	-2.47004
11693167	chr19:11693167:C:T	1.79404e-95	-2.60136e-09	-1.48428	2.59517e-15	-2.60136e-09	-1.73674
11693419	chr19:11693419:C:T	6.50303e-95	-2.60136e-09	-0.196478	1.84636e-14	-2.60136e-09	0.225403
11693686	chr19:11693686:A:G	3.73512e-95	-2.05903	1.30807	1.71049e-15	-2.22956	0.075944
11693711	chr19:11693711:A:C	4.733e-95	-1.96465	1.45046	2.10251e-15	-2.14564	0.198375
11693871	chr19:11693871:C:T	6.62646e-96	-2.60136e-09	-2.48026	1.31978e-15	-2.60136e-09	-2.41293
11694075	chr19:11694075:G:T	8.7978e-96	-2.60136e-09	-2.19683	1.61088e-15	-2.60136e-09	-2.21361
11694229	chr19:11694229:T:A	4.61402e-96	-2.84223	-6.54159e-09	9.40167e-16	-2.75209	-6.54159e-09
11694363	chr19:11694363:A:T	9.44302e-96	-2.60136e-09	-2.12606	2.05919e-15	-2.60136e-09	-1.96808
11694402	chr19:11694402:T:C	7.27382e-96	-2.60136e-09	-2.38705	1.23505e-15	-2.60136e-09	-2.47929
11694596	chr19:11694596:G:A	6.78788e-96	-2.60136e-09	-2.45619	1.41439e-15	-2.60136e-09	-2.3437
11695128	chr19:11695128:T:TG	3.98942e-97	-2.83756	-2.45271	9.36365e-17	-2.74689	-2.31184
11695345	chr19:11695345:T:C	6.62686e-96	-2.60136e-09	-2.4802	1.32419e-15	-2.60136e-09	-2.40959
11696628	chr19:11696628:T:C	6.78711e-95	-2.60136e-09	-0.153721	1.93274e-14	-2.60136e-09	0.271128
11696696	chr19:11696696:G:A	3.82505e-96	-1.30153	-1.72823	3.06174e-16	-2.2187	-1.6553
11697552	chr19:11697552:C:T	5.22617e-96	-2.71765	-6.54159e-09	9.75158e-16	-2.71555	-6.54159e-09
11697671	chr19:11697671:G:C	7.73853e-96	-2.60136e-09	-2.32512	1.44849e-15	-2.60136e-09	-2.31987
11697731	chr19:11697731:T:C	6.74643e-96	-2.60136e-09	-2.46232	1.23407e-15	-2.60136e-09	-2.48008
11697899	chr19:11697899:A:C	1.6612e-93	-2.60136e-09	3.04396	3.07954e-13	-2.60136e-09	3.03955
11698000	chr19:11698000:G:T	2.45617e-96	-1.29054	-2.18219	1.86219e-16	-2.19587	-2.17536
11698073	chr19:11698073:G:A	6.63131e-96	-2.60136e-09	-2.47953	1.23372e-15	-2.60136e-09	-2.48036
11698540	chr19:11698540:A:T	1.37028e-96	-2.76278	-1.29354	3.19592e-16	-2.78129	-1.04982
11698634	chr19:11698634:A:T	7.92322e-96	-2.60136e-09	-2.30153	1.48376e-15	-2.60136e-09	-2.29582
11698860	chr19:11698860:T:C	4.81802e-96	-2.79897	-6.54159e-09	9.84233e-16	-2.70629	-6.54159e-09
11698868	chr19:11698868:G:A	4.94924e-96	-2.7721	-6.54159e-09	9.49461e-16	-2.74226	-6.54159e-09
11699095	chr19:11699095:G:A	1.2902e-95	-2.60136e-09	-1.81395	3.77958e-15	-2.60136e-09	-1.36078
11699241	chr19:11699241:G:A	6.70208e-96	-2.60136e-09	-2.46891	1.25611e-15	-2.60136e-09	-2.46238
11699353	chr19:11699353:T:C	2.13621e-95	-2.60136e-09	-1.30971	8.24364e-15	-2.60136e-09	-0.580955
11699679	chr19:11699679:G:T	4.64886e-96	-2.83471	-6.54159e-09	8.87835e-16	-2.80937	-6.54159e-09
11700536	chr19:11700536:C:CA	9.36829e-96	-2.60136e-09	-2.134	1.93904e-15	-2.60136e-09	-2.0282
11700811	chr19:11700811:T:C	1.24106e-95	-2.60136e-09	-1.85278	2.15073e-15	-2.60136e-09	-1.92459
11700867	chr19:11700867:G:A	8.9589e-96	-2.60136e-09	-2.17868	1.8501e-15	-2.60136e-09	-2.07516
11700969	chr19:11700969:G:T	7.65501e-96	-2.60136e-09	-2.33597	1.29207e-15	-2.60136e-09	-2.43415
11701099	chr19:11701099:C:T	3.83171e-95	-2.60136e-09	-0.725436	1.00444e-14	-2.60136e-09	-0.383386
11701130	chr19:11701130:G:A	6.83489e-95	-2.60136e-09	-0.146706	1.94076e-14	-2.60136e-09	0.27527
11701194	chr19:11701194:A:G	1.13145e-96	-1.97322	-2.27461	1.96478e-16	-1.89218	-2.42542
11701221	chr19:11701221:C:T	7.7666e-96	-2.60136e-09	-2.3215	1.57423e-15	-2.60136e-09	-2.23663
11701266	chr19:11701266:C:T	8.86784e-96	-2.60136e-09	-2.1889	1.68247e-15	-2.60136e-09	-2.17013
11701504	chr19:11701504:A:G	7.5523e-95	-2.60136e-09	-0.0468935	2.16409e-14	-2.60136e-09	0.384188
11702192	chr19:11702192:C:A	7.60505e-97	-2.75462	-1.89048	1.03768e-16	-2.83998	-2.11601
11702194	chr19:11702194:G:A	7.39116e-97	-2.7624	-1.91124	1.02487e-16	-2.83811	-2.1303
11702329	chr19:11702329:G:A	2.76715e-95	-2.60136e-09	-1.05093	3.8533e-15	-2.60136e-09	-1.34147
11702366	chr19:11702366:T:C	7.10718e-96	-2.68042	0.27019	7.93407e-16	-2.79014	-0.131678
11702972	chr19:11702972:A:G	6.38651e-97	-2.79702	-2.02271	2.07817e-16	-2.63313	-1.62836
11703448	chr19:11703448:A:G	6.9679e-96	-2.60136e-09	-2.43002	1.45575e-15	-2.60136e-09	-2.31487
11703633	chr19:11703633:G:A	1.13657e-96	-2.71096	-1.53235	1.50267e-16	-2.79818	-1.78756
11703665	chr19:11703665:A:G	4.61225e-96	-2.84261	-6.54159e-09	1.17442e-15	-2.52962	-6.54159e-09
11703745	chr19:11703745:C:T	2.40794e-95	-2.60136e-09	-1.18997	6.21294e-15	-2.60136e-09	-0.863763
11704191	chr19:11704191:G:A	8.55573e-96	-2.60136e-09	-2.22473	2.0763e-15	-2.60136e-09	-1.95981
11704290	chr19:11704290:C:T	8.0446e-96	-2.60136e-09	-2.28633	1.32847e-15	-2.60136e-09	-2.40637
11704559	chr19:11704559:G:T	6.97007e-96	-2.60136e-09	-2.42971	1.46213e-15	-2.60136e-09	-2.3105
11704586	chr19:11704586:G:A	2.21992e-96	-1.1742	-2.39966	1.7796e-16	-2.00239	-2.4142
11704774	chr19:11704774:G:A	7.00584e-96	-2.60136e-09	-2.42459	1.47609e-15	-2.60136e-09	-2.301
11704836	chr19:11704836:G:A	2.1406e-95	-2.60136e-09	-1.30766	2.49015e-15	-2.60136e-09	-1.77805
11705131	chr19:11705131:G:C	6.63328e-96	-2.60136e-09	-2.47923	1.2735e-15	-2.60136e-09	-2.44863
11705269	chr19:11705269:T:C	4.02069e-95	-2.60136e-09	-0.677293	4.85997e-15	-2.60136e-09	-1.10936
11705278	chr19:11705278:T:C	2.19363e-96	-1.15245	-2.43333	1.76016e-16	-1.98748	-2.4401
11705315	chr19:11705315:G:A	8.32175e-96	-2.60136e-09	-2.25246	1.56796e-15	-2.60136e-09	-2.24062
11705710	chr19:11705710:A:T	1.27822e-95	-2.65487	0.831593	8.49998e-16	-2.77602	-0.0769035
11705711	chr19:11705711:C:T	6.63404e-96	-2.60136e-09	-2.47912	1.2741e-15	-2.60136e-09	-2.44816
11706253	chr19:11706253:G:T	6.97895e-96	-2.60136e-09	-2.42843	1.24107e-15	-2.60136e-09	-2.47443
11706260	chr19:11706260:G:T	1.39951e-96	-2.7269	-1.30831	1.47166e-16	-2.75448	-1.85212
11706290	chr19:11706290:C:T	7.61974e-96	-2.60136e-09	-2.34059	1.29517e-15	-2.60136e-09	-2.43175
11706311	chr19:11706311:C:T	7.71508e-94	-2.60136e-09	2.27702	1.20306e-13	-2.60136e-09	2.09964
11706594	chr19:11706594:C:T	8.04191e-96	-2.60136e-09	-2.28667	1.3001e-15	-2.60136e-09	-2.42796
11707776	chr19:11707776:G:C	8.61036e-96	-2.60136e-09	-2.21836	1.49886e-15	-2.60136e-09	-2.28569
11707811	chr19:11707811:T:A	8.61036e-96	-2.60136e-09	-2.21836	1.49886e-15	-2.60136e-09	-2.28569
11708944	chr19:11708944:A:G	7.40671e-96	-2.60136e-09	-2.36895	1.48861e-15	-2.60136e-09	-2.29255
11709448	chr19:11709448:C:T	1.4632e-95	-2.60136e-09	-1.68812	2.59453e-15	-2.60136e-09	-1.73699
11709542	chr19:11709542:C:T	1.04884e-94	-2.60136e-09	0.281523	1.05359e-14	-2.60136e-09	-0.335609
11709591	chr19:11709591:A:G	6.62596e-96	-2.60136e-09	-2.48034	1.2762e-15	-2.60136e-09	-2.44651
11709702	chr19:11709702:C:A	5.20453e-97	-2.57943	-2.44496	9.37236e-17	-2.61334	-2.44446
11709778	chr19:11709778:G:A	6.69775e-96	-2.60136e-09	-2.46956	1.24578e-15	-2.60136e-09	-2.47064
11710094	chr19:11710094:G:A	7.13538e-96	-2.40627	-6.54159e-09	8.59799e-16	-2.84145	-6.54159e-09
11710214	chr19:11710214:T:C	6.84093e-97	-2.63938	-2.11161	1.04862e-16	-2.66213	-2.28338
11710344	chr19:11710344:G:A	8.49552e-96	-2.60136e-09	-2.23179	1.34151e-15	-2.60136e-09	-2.3966
11711314	chr19:11711314:A:G	4.01273e-96	-2.50813	-0.473726	6.77708e-16	-2.55125	-0.528188
11711445	chr19:11711445:C:T	6.69265e-96	-2.60136e-09	-2.47032	1.24768e-15	-2.60136e-09	-2.46911
11711497	chr19:11711497:G:C	4.76199e-97	-2.73986	-2.37339	7.58435e-17	-2.80372	-2.46576
11711625	chr19:11711625:T:C	5.77614e-97	-2.5066	-2.41358	1.50027e-16	-2.11185	-2.47549
11712015	chr19:11712015:G:A	6.19436e-96	-2.54769	-6.54159e-09	1.6328e-15	-2.2001	-6.54159e-09
11712208	chr19:11712208:A:G	1.17016e-95	-2.60136e-09	-1.9116	3.22727e-15	-2.60136e-09	-1.51876
11712232	chr19:11712232:T:G	7.81939e-96	-2.60136e-09	-2.31472	1.52788e-15	-2.60136e-09	-2.26651
11712268	chr19:11712268:C:T	5.01061e-96	-2.75977	-6.54159e-09	9.23639e-16	-2.76983	-6.54159e-09
11712692	chr19:11712692:A:G	6.14152e-96	-2.55626	-6.54159e-09	1.58861e-15	-2.22754	-6.54159e-09
11712822	chr19:11712822:C:T	5.39983e-97	-2.61443	-2.37312	1.23229e-16	-2.30636	-2.47775
11713790	chr19:11713790:T:G	3.66826e-95	-0.769029	-6.54159e-09	1.08702e-14	-0.304372	-6.54159e-09
11714115	chr19:11714115:T:A	1.67378e-96	-2.7132	-1.14304	3.63224e-16	-2.71409	-0.989041
11714132	chr19:11714132:A:G	1.20399e-95	-2.60136e-09	-1.8831	1.68251e-15	-2.60136e-09	-2.17011
11714329	chr19:11714329:T:C	6.63945e-96	-2.60136e-09	-2.4783	1.29783e-15	-2.60136e-09	-2.42971
11715492	chr19:11715492:G:A	6.63549e-96	-2.60136e-09	-2.4789	1.24725e-15	-2.60136e-09	-2.46945
11715907	chr19:11715907:A:G	6.86367e-96	-2.60136e-09	-2.44509	1.23505e-15	-2.60136e-09	-2.47928
11716000	chr19:11716000:G:A	9.21322e-97	-2.78248	-1.67079	1.87167e-16	-2.16809	-2.19807
11716143	chr19:11716143:T:C	4.77011e-96	-2.80896	-6.54159e-09	1.51042e-15	-2.27801	-6.54159e-09
11716304	chr19:11716304:T:C	5.62319e-97	-2.79156	-2.15546	1.37942e-16	-2.21909	-2.45223
11716400	chr19:11716400:G:A	1.46082e-95	-2.60136e-09	-1.68975	1.82567e-15	-2.60136e-09	-2.08845
11716403	chr19:11716403:C:T	1.00119e-95	-2.60136e-09	-2.06756	1.75451e-15	-2.60136e-09	-2.12821
11716874	chr19:11716874:C:A	4.1172e-97	-2.83731	-2.42144	8.89247e-17	-2.8425	-2.26786
11716928	chr19:11716928:C:T	1.06108e-96	-2.83044	-1.4816	1.76587e-16	-2.41239	-2.01195
11716984	chr19:11716984:T:C	5.00405e-96	-2.76108	-6.54159e-09	1.74177e-15	-2.13549	-6.54159e-09
11717021	chr19:11717021:G:A	7.84776e-96	-2.60136e-09	-2.3111	1.36839e-15	-2.60136e-09	-2.37676
11717282	chr19:11717282:A:G	1.53343e-96	-2.84249	-1.10134	2.17676e-16	-2.51552	-1.69962
11717348	chr19:11717348:T:C	1.30805e-96	-2.23392	-1.86887	1.46062e-16	-2.47402	-2.14011
11717434	chr19:11717434:G:A	5.05725e-96	-2.75051	-6.54159e-09	1.80698e-15	-2.09874	-6.54159e-09
11717595	chr19:11717595:A:G	1.10845e-96	-2.22805	-2.04032	2.15941e-16	-2.1463	-2.07685
11718631	chr19:11718631:TTA:T	5.0778e-96	-2.74645	-6.54159e-09	1.81649e-15	-2.09349	-6.54159e-09
11718691	chr19:11718691:T:C	2.67589e-95	-2.60136e-09	-1.08446	2.66152e-15	-2.60136e-09	-1.7115
11718940	chr19:11718940:T:C	2.95402e-95	-2.60136e-09	-0.98558	2.89826e-15	-2.60136e-09	-1.62628
11719359	chr19:11719359:G:A	3.57486e-95	-2.60136e-09	-0.794821	5.0346e-15	-2.60136e-09	-1.07406
11719360	chr19:11719360:T:C	3.58792e-95	-2.60136e-09	-0.791173	5.05133e-15	-2.60136e-09	-1.07075
11719499	chr19:11719499:A:G	4.92562e-96	-2.77688	-6.54159e-09	1.66298e-15	-2.18179	-6.54159e-09
11719563	chr19:11719563:C:G	9.15748e-97	-2.83727	-1.62207	1.58206e-16	-2.46352	-2.07073
11720288	chr19:11720288:C:G	2.34994e-95	-2.60136e-09	-1.21436	2.68648e-15	-2.60136e-09	-1.70217
11720574	chr19:11720574:T:C	1.18715e-96	-2.84193	-1.35784	1.77992e-16	-2.5628	-1.85362
11721228	chr19:11721228:G:A	2.17592e-95	-2.60136e-09	-1.2913	2.40573e-15	-2.60136e-09	-1.81254
11721468	chr19:11721468:A:G	1.30604e-96	-2.30325	-1.80108	1.57274e-16	-2.51287	-2.02729
11722575	chr19:11722575:C:T	7.64848e-96	-2.33682	-6.54159e-09	1.10238e-15	-2.59293	-6.54159e-09
11722904	chr19:11722904:G:A	4.87733e-96	-2.78673	-6.54159e-09	1.60917e-15	-2.21468	-6.54159e-09
11723383	chr19:11723383:A:C	1.67761e-95	-2.60136e-09	-1.55138	3.25754e-15	-2.60136e-09	-1.50943
11723480	chr19:11723480:C:T	5.15915e-97	-2.68616	-2.34699	9.0752e-17	-2.7276	-2.36242
11723592	chr19:11723592:T:C	9.07975e-97	-2.82121	-1.64666	1.70878e-16	-2.37186	-2.08534
11723792	chr19:11723792:G:A	2.82583e-95	-2.60136e-09	-1.02994	2.83319e-15	-2.60136e-09	-1.64899
11723906	chr19:11723906:T:C	6.799e-97	-2.29062	-2.46652	1.21563e-16	-2.3209	-2.47682
11724652	chr19:11724652:A:G	4.56507e-95	-2.60136e-09	-0.550312	4.21205e-15	-2.60136e-09	-1.25245
11725511	chr19:11725511:A:G	2.13617e-96	-1.22935	-2.38296	6.16756e-16	-0.990026	-2.18365
11725580	chr19:11725580:T:C	4.59375e-97	-2.7892	-2.36002	8.00575e-17	-2.79715	-2.41826
11725662	chr19:11725662:G:T	1.02258e-96	-2.33958	-2.00942	3.34992e-16	-2.40163	-1.38241
11725772	chr19:11725772:C:G	2.78381e-96	-1.33638	-2.01113	8.39638e-16	-1.11437	-1.75081
11725855	chr19:11725855:A:G	3.60453e-96	-1.09253	-1.99661	1.13318e-15	-0.826459	-1.73891
11725887	chr19:11725887:G:A	4.66239e-96	-2.8318	-6.54159e-09	8.64302e-16	-2.83623	-6.54159e-09
11726112	chr19:11726112:G:A	3.11183e-96	-1.13473	-2.10139	9.48856e-16	-0.875683	-1.86721
11726500	chr19:11726500:G:GGGTTTGGACCTCAGGAAT	3.30639e-96	-1.14577	-2.0297	1.01664e-15	-0.893581	-1.78032
11726565	chr19:11726565:T:G	2.67e-96	-1.30072	-2.08854	7.82563e-16	-1.08021	-1.85537
11726877	chr19:11726877:C:T	3.66232e-96	-1.02543	-2.0478	1.13024e-15	-0.764719	-1.80325
11727485	chr19:11727485:G:A	6.80946e-96	-2.60136e-09	-2.45302	1.47045e-15	-2.60136e-09	-2.30483
11728196	chr19:11728196:A:C	1.34385e-95	-2.65207	0.878857	1.23599e-15	-2.71302	0.234498
11728331	chr19:11728331:G:A	5.95457e-97	-2.41474	-2.47502	1.10546e-16	-2.41251	-2.48021
11728410	chr19:11728410:T:C	4.69084e-95	-2.60136e-09	-0.523135	1.00207e-14	-2.60136e-09	-0.385746
11728586	chr19:11728586:A:T	6.6953e-96	-2.60136e-09	-2.46992	1.40241e-15	-2.60136e-09	-2.3522
11728712	chr19:11728712:A:G	2.97081e-96	-1.17911	-2.10339	8.75309e-16	-0.958414	-1.86516
11728780	chr19:11728780:G:A	2.82216e-96	-1.20037	-2.13346	8.21732e-16	-0.981432	-1.90531
11728795	chr19:11728795:T:G	1.80263e-96	-2.38743	-1.39465	7.46445e-16	-2.43465	-0.548182
11729107	chr19:11729107:G:A	1.07602e-95	-2.60136e-09	-1.99547	1.59421e-15	-2.60136e-09	-2.22402
11729263	chr19:11729263:T:C	7.27715e-96	-2.38659	-6.54159e-09	8.5905e-16	-2.84233	-6.54159e-09
11729950	chr19:11729950:C:T	2.12387e-93	-2.60136e-09	3.28966	1.09939e-13	-2.60136e-09	2.00953
11730567	chr19:11730567:C:T	4.12605e-95	-2.60136e-09	-0.651426	4.66075e-15	-2.60136e-09	-1.15122
11730823	chr19:11730823:T:C	6.69787e-96	-2.60136e-09	-2.46954	1.40418e-15	-2.60136e-09	-2.35094
11731249	chr19:11731249:T:A	8.15189e-96	-2.27308	-6.54159e-09	1.36954e-15	-2.37592	-6.54159e-09
11731508	chr19:11731508:C:T	5.5713e-97	-2.47601	-2.48028	1.03776e-16	-2.47589	-2.48002
11731628	chr19:11731628:C:T	1.01466e-95	-2.60136e-09	-2.05419	1.96423e-15	-2.60136e-09	-2.0153
11731775	chr19:11731775:T:C	2.3978e-95	-2.58475	1.39055	2.14335e-15	-2.66067	0.732639
11732584	chr19:11732584:C:A	5.51998e-97	-2.49135	-2.47419	1.01976e-16	-2.4968	-2.47661
11733091	chr19:11733091:G:A	1.49491e-94	-2.60136e-09	0.635902	9.28853e-15	-2.60136e-09	-0.461617
11733107	chr19:11733107:G:A	7.06245e-96	-2.60136e-09	-2.41654	1.40094e-15	-2.60136e-09	-2.35326
11733791	chr19:11733791:C:T	1.29514e-95	-2.60136e-09	-1.81013	1.8461e-15	-2.60136e-09	-2.07732
11734316	chr19:11734316:A:G	4.24884e-96	-0.972509	-1.95218	1.3243e-15	-0.709351	-1.70016
11734630	chr19:11734630:C:T	8.42976e-96	-2.60136e-09	-2.23956	1.4358e-15	-2.60136e-09	-2.32867
11734819	chr19:11734819:G:A	2.60023e-95	-2.60136e-09	-1.11315	2.76173e-15	-2.60136e-09	-1.67454
11734835	chr19:11734835:T:G	4.16831e-96	-1.00416	-1.93966	1.30894e-15	-0.74101	-1.68017
11734862	chr19:11734862:C:T	7.30492e-96	-2.60136e-09	-2.38278	1.29628e-15	-2.60136e-09	-2.4309
11735158	chr19:11735158:C:T	7.27692e-96	-2.60136e-09	-2.38662	1.30018e-15	-2.60136e-09	-2.4279
11735230	chr19:11735230:A:G	3.97562e-96	-1.43512	-1.55603	2.95288e-16	-1.70674	-2.20346
11735284	chr19:11735284:A:AC	8.15722e-97	-2.29229	-2.28272	1.58445e-16	-2.25709	-2.27565
11735682	chr19:11735682:G:A	4.57901e-96	-0.908603	-1.94125	1.42431e-15	-0.650301	-1.68641
11735714	chr19:11735714:C:T	1.22398e-94	-2.60136e-09	0.435951	8.33649e-15	-2.60136e-09	-0.569754
11736007	chr19:11736007:A:ATCTCTACTAAAAAACAAGTC	4.47193e-95	-2.60136e-09	-0.570925	4.42844e-15	-2.60136e-09	-1.20235
11736162	chr19:11736162:T:A	3.42487e-96	-1.17323	-1.96704	1.01945e-15	-0.958263	-1.71287
11736166	chr19:11736166:T:C	3.41464e-96	-1.17021	-1.97305	1.01668e-15	-0.95515	-1.7187
11736201	chr19:11736201:C:T	8.72841e-96	-2.60136e-09	-2.20475	1.40143e-15	-2.60136e-09	-2.35291
11736362	chr19:11736362:C:CA	2.60704e-96	-1.61191	-1.8012	7.3106e-16	-1.53487	-1.46878
11736441	chr19:11736441:C:T	1.64846e-96	-2.61477	-1.25672	2.53514e-16	-2.63902	-1.42371
11736513	chr19:11736513:C:T	4.74201e-95	-2.60136e-09	-0.512285	4.63999e-15	-2.60136e-09	-1.15569
11736604	chr19:11736604:T:C	1.16552e-96	-1.79723	-2.42094	2.83061e-16	-1.74509	-2.2074
11736800	chr19:11736800:G:A	1.37703e-96	-1.85163	-2.19977	1.58808e-16	-2.06135	-2.4691
11736875	chr19:11736875:C:A	8.16764e-96	-2.60136e-09	-2.27115	1.34079e-15	-2.60136e-09	-2.39714
11736912	chr19:11736912:GAAGAA:G	6.62802e-96	-2.60136e-09	-2.48002	1.32346e-15	-2.60136e-09	-2.41015
11737313	chr19:11737313:G:A	5.2621e-96	-2.7108	-6.54159e-09	1.93234e-15	-2.03166	-6.54159e-09
11737581	chr19:11737581:TTTC:T	6.24432e-97	-2.3798	-2.46245	1.24364e-16	-2.32496	-2.44998
11737609	chr19:11737609:T:A	1.6302e-95	-1.58005	-6.54159e-09	8.46934e-15	-0.553944	-6.54159e-09
11737824	chr19:11737824:G:A	5.53628e-96	-2.66001	-6.54159e-09	2.17982e-15	-1.91115	-6.54159e-09
11738429	chr19:11738429:T:G	3.82104e-96	-1.75499	-1.27582	1.05397e-15	-1.56204	-1.07579
11738679	chr19:11738679:G:A	8.51191e-96	-2.60136e-09	-2.22986	1.37352e-15	-2.60136e-09	-2.37302
11739020	chr19:11739020:A:G	7.56678e-97	-2.19924	-2.45091	1.72635e-16	-2.09769	-2.34928
11739026	chr19:11739026:C:A	6.82151e-97	-2.41263	-2.34121	1.33318e-16	-2.40573	-2.29968
11739342	chr19:11739342:C:T	5.91482e-95	-2.60136e-09	-0.291285	4.86713e-15	-2.60136e-09	-1.10789
11739760	chr19:11739760:G:A	1.20354e-95	-2.60136e-09	-1.88348	2.17283e-15	-2.60136e-09	-1.91437
11739928	chr19:11739928:C:G	4.3496e-94	-2.60136e-09	1.70392	3.05792e-14	-2.60136e-09	0.729923
11740306	chr19:11740306:A:G	1.48722e-94	-2.60136e-09	0.630749	3.20636e-14	-2.60136e-09	0.777326
11740730	chr19:11740730:A:G	1.6738e-96	-1.37971	-2.47653	3.22606e-16	-1.34199	-2.47973
11740885	chr19:11740885:A:G	9.04858e-96	-2.60136e-09	-2.16872	2.27664e-15	-2.60136e-09	-1.86769
11741033	chr19:11741033:T:C	1.25978e-96	-1.68509	-2.45531	2.38461e-16	-1.65911	-2.46484
11741049	chr19:11741049:C:T	1.16092e-96	-2.12947	-2.09265	4.88384e-16	-1.19089	-2.21616
11741220	chr19:11741220:C:T	6.64114e-96	-2.60136e-09	-2.47805	1.23626e-15	-2.60136e-09	-2.47831
11741328	chr19:11741328:G:A	1.08187e-96	-1.83694	-2.4557	2.05091e-16	-1.8094	-2.4653
11741392	chr19:11741392:C:G	9.12582e-97	-2.24162	-2.22119	3.69336e-16	-1.36495	-2.3215
11741634	chr19:11741634:A:G	1.07458e-96	-1.84808	-2.45132	2.03112e-16	-1.8226	-2.4618
11741734	chr19:11741734:C:T	6.64224e-96	-2.60136e-09	-2.47788	1.23644e-15	-2.60136e-09	-2.47816
11741779	chr19:11741779:C:A	4.16187e-97	-2.81098	-2.43697	7.57405e-17	-2.84258	-2.42826
11741839	chr19:11741839:A:G	9.12859e-96	-2.60136e-09	-2.15992	2.31866e-15	-2.60136e-09	-1.84941
11741955	chr19:11741955:T:TTG	1.14457e-96	-1.7657	-2.4706	2.17808e-16	-1.73947	-2.47507
11742366	chr19:11742366:A:G	5.21641e-96	-2.71952	-6.54159e-09	8.7891e-16	-2.81947	-6.54159e-09
11742643	chr19:11742643:C:T	1.14747e-96	-1.80036	-2.43341	2.16219e-16	-1.77577	-2.44609
11742903	chr19:11742903:C:T	1.12551e-96	-1.80797	-2.44513	2.1272e-16	-1.78198	-2.45619
11743202	chr19:11743202:A:G	1.12199e-96	-1.81147	-2.44475	2.12077e-16	-1.786	-2.4552
11743225	chr19:11743225:C:G	1.72922e-96	-2.43289	-1.39077	3.03065e-16	-2.24099	-1.64321
11743229	chr19:11743229:A:G	1.53133e-95	-2.60136e-09	-1.64261	2.23798e-15	-2.60136e-09	-1.88482
11743497	chr19:11743497:C:T	4.93166e-95	-2.60136e-09	-0.473071	4.75814e-15	-2.60136e-09	-1.13054
11743517	chr19:11743517:C:T	9.06489e-96	-2.60136e-09	-2.16692	2.27939e-15	-2.60136e-09	-1.86649
11743573	chr19:11743573:T:C	1.1838e-96	-1.75813	-2.44447	2.23054e-16	-1.73297	-2.45777
11743718	chr19:11743718:T:C	1.11484e-96	-1.82063	-2.44199	2.11292e-16	-1.79186	-2.45305
11743803	chr19:11743803:T:G	5.19561e-96	-2.72352	-6.54159e-09	8.78607e-16	-2.81981	-6.54159e-09
11744204	chr19:11744204:A:G	1.50362e-95	-2.60136e-09	-1.66087	2.22411e-15	-2.60136e-09	-1.89104
11744336	chr19:11744336:C:T	4.9495e-96	-2.77204	-6.54159e-09	8.71884e-16	-2.8275	-6.54159e-09
11744360	chr19:11744360:C:T	6.90083e-96	-2.60136e-09	-2.43969	1.37908e-15	-2.60136e-09	-2.36898
11744510	chr19:11744510:A:G	1.11744e-96	-1.81471	-2.44558	2.11417e-16	-1.78872	-2.4556
11744530	chr19:11744530:A:G	1.12923e-96	-1.80502	-2.44478	2.13465e-16	-1.77958	-2.4551
11744581	chr19:11744581:G:C	1.09167e-96	-1.84578	-2.43784	2.06023e-16	-1.8203	-2.44986
11744587	chr19:11744587:A:G	1.09166e-96	-1.84579	-2.43784	2.05994e-16	-1.82045	-2.44986
11744644	chr19:11744644:C:T	1.10192e-96	-1.8401	-2.43418	2.08005e-16	-1.81439	-2.44619
11744663	chr19:11744663:C:T	2.71647e-95	-2.60136e-09	-1.06941	2.79369e-15	-2.60136e-09	-1.66303
11745086	chr19:11745086:C:A	1.59981e-96	-1.54738	-2.35406	2.94436e-16	-1.52957	-2.38352
11745164	chr19:11745164:G:A	6.6398e-96	-2.60136e-09	-2.47825	1.23602e-15	-2.60136e-09	-2.4785
11745343	chr19:11745343:C:T	1.41667e-96	-1.59239	-2.43063	2.73351e-16	-1.54559	-2.44181
11745455	chr19:11745455:A:G	6.31736e-97	-2.64571	-2.1849	9.07803e-17	-2.7861	-2.30361
11745469	chr19:11745469:G:A	1.37967e-96	-1.62618	-2.42331	2.64263e-16	-1.58487	-2.43633
11745514	chr19:11745514:G:A	1.29318e-96	-1.67041	-2.44382	2.47379e-16	-1.6327	-2.45453
11745518	chr19:11745518:C:T	4.01957e-95	-2.60136e-09	-0.677572	4.52235e-15	-2.60136e-09	-1.18137
11745576	chr19:11745576:C:A	1.20556e-95	-1.8818	-6.54159e-09	3.1401e-15	-1.54614	-6.54159e-09
11745595	chr19:11745595:A:G	1.3966e-95	-2.60136e-09	-1.73471	1.97002e-15	-2.60136e-09	-2.01235
11745832	chr19:11745832:A:C	6.83861e-96	-2.60136e-09	-2.44875	1.27742e-15	-2.60136e-09	-2.44555
11745870	chr19:11745870:T:C	1.131e-96	-1.81304	-2.43519	2.15974e-16	-1.77672	-2.44627
11746287	chr19:11746287:A:T	1.91656e-95	-1.41822	-6.54159e-09	1.13018e-15	-2.56802	-6.54159e-09
11746408	chr19:11746408:T:A	9.89457e-96	-2.60136e-09	-2.07934	1.51059e-15	-2.60136e-09	-2.2779
11746431	chr19:11746431:T:G	1.1034e-95	-2.60136e-09	-1.97035	2.55942e-15	-2.60136e-09	-1.75061
11746558	chr19:11746558:G:T	1.52647e-96	-1.56308	-2.38529	2.96828e-16	-1.4959	-2.4091
11746693	chr19:11746693:A:G	1.19314e-96	-1.75678	-2.43796	2.2871e-16	-1.71784	-2.44786
11746697	chr19:11746697:C:T	9.8257e-96	-2.60136e-09	-2.08633	1.73883e-15	-2.60136e-09	-2.13718
11746782	chr19:11746782:T:C	1.26008e-96	-1.73649	-2.40366	2.41339e-16	-1.69748	-2.41447
11746898	chr19:11746898:C:T	9.96945e-96	-2.60136e-09	-2.07181	1.84195e-15	-2.60136e-09	-2.07957
11747024	chr19:11747024:G:A	7.16593e-96	-2.60136e-09	-2.40199	1.57109e-15	-2.60136e-09	-2.23863
11747071	chr19:11747071:C:T	9.90051e-96	-2.60136e-09	-2.07874	1.55747e-15	-2.60136e-09	-2.24733
11747440	chr19:11747440:C:T	6.80233e-96	-2.60136e-09	-2.45407	1.27051e-15	-2.60136e-09	-2.45098
11747467	chr19:11747467:A:G	1.53128e-96	-2.77048	-1.17475	2.34197e-16	-2.83521	-1.30678
11747669	chr19:11747669:A:G	1.24647e-96	-1.72489	-2.42613	2.37993e-16	-1.68738	-2.43854
11747812	chr19:11747812:A:G	8.09104e-97	-2.11367	-2.46949	2.09507e-16	-1.92044	-2.33296
11748299	chr19:11748299:A:G	4.66032e-96	-2.83225	-6.54159e-09	8.60866e-16	-2.84021	-6.54159e-09
11748631	chr19:11748631:A:C	6.85955e-96	-2.60136e-09	-2.44569	1.28194e-15	-2.60136e-09	-2.44202
11748775	chr19:11748775:G:C	1.21103e-96	-1.74538	-2.43447	2.3178e-16	-1.70694	-2.44542
11748779	chr19:11748779:T:C	5.55474e-97	-2.61031	-2.34895	1.11871e-16	-2.5202	-2.36061
11748837	chr19:11748837:T:C	1.28565e-96	-1.69487	-2.4252	2.45852e-16	-1.65662	-2.43681
11748843	chr19:11748843:C:T	4.62569e-96	-2.83971	-6.54159e-09	8.67188e-16	-2.8329	-6.54159e-09
11748846	chr19:11748846:A:G	5.70671e-97	-2.57206	-2.36022	1.16073e-16	-2.47542	-2.36851
11748859	chr19:11748859:C:G	1.21949e-96	-1.69373	-2.47917	2.36045e-16	-1.65462	-2.47951
11748944	chr19:11748944:G:T	1.23232e-96	-1.71673	-2.4457	2.358e-16	-1.67962	-2.45555
11748982	chr19:11748982:C:T	1.30962e-96	-1.6351	-2.4665	2.52248e-16	-1.59335	-2.47439
11749085	chr19:11749085:G:A	1.43247e-96	-1.57081	-2.44111	2.77064e-16	-1.52689	-2.44701
11749200	chr19:11749200:T:C	1.46397e-95	-2.60136e-09	-1.68759	2.1451e-15	-2.60136e-09	-1.92721
11749418	chr19:11749418:A:G	6.8381e-97	-2.57005	-2.18136	1.36296e-16	-2.4737	-2.20962
11749516	chr19:11749516:TG:T	1.28116e-96	-1.69817	-2.42539	2.44847e-16	-1.65973	-2.43778
11749979	chr19:11749979:G:A	1.25666e-96	-1.71239	-2.43048	2.39164e-16	-1.67864	-2.44236
11750167	chr19:11750167:A:AT	5.21552e-96	-2.71969	-6.54159e-09	8.80587e-16	-2.81756	-6.54159e-09
11750326	chr19:11750326:G:A	7.58727e-96	-2.60136e-09	-2.34486	1.37644e-15	-2.60136e-09	-2.37089
11750471	chr19:11750471:C:T	5.21057e-96	-2.72064	-6.54159e-09	8.80174e-16	-2.81803	-6.54159e-09
11750788	chr19:11750788:T:C	1.36996e-95	-2.60136e-09	-1.75397	2.73317e-15	-2.60136e-09	-1.68494
11750908	chr19:11750908:C:T	9.64792e-96	-2.60136e-09	-2.10459	1.91561e-15	-2.60136e-09	-2.04036
11751051	chr19:11751051:G:T	9.80515e-96	-2.60136e-09	-2.08842	1.50153e-15	-2.60136e-09	-2.28391
11751120	chr19:11751120:C:T	1.27826e-96	-1.69782	-2.42802	2.446e-16	-1.65887	-2.43966
11751129	chr19:11751129:GTTC:G	1.16873e-96	-1.78961	-2.42581	2.23067e-16	-1.75264	-2.43804
11751288	chr19:11751288:A:G	1.18859e-95	-2.60136e-09	-1.89598	2.23734e-15	-2.60136e-09	-1.88511
11751529	chr19:11751529:CA:C	1.29422e-96	-1.67342	-2.44001	2.47968e-16	-1.63513	-2.44972
11751626	chr19:11751626:T:C	7.51711e-96	-2.60136e-09	-2.35415	1.32946e-15	-2.60136e-09	-2.40562
11752215	chr19:11752215:G:A	1.46712e-96	-2.7798	-1.20823	2.2187e-16	-2.8378	-1.35827
11752414	chr19:11752414:G:C	1.31523e-96	-1.66987	-2.42745	2.52421e-16	-1.62803	-2.43902
11752950	chr19:11752950:A:G	2.22811e-96	-2.01451	-1.55566	6.12148e-16	-2.08601	-1.09517
11753062	chr19:11753062:T:C	1.2378e-96	-1.72181	-2.43619	2.37063e-16	-1.68402	-2.44581
11753396	chr19:11753396:T:C	7.54033e-96	-2.60136e-09	-2.35107	1.45254e-15	-2.60136e-09	-2.31709
11753444	chr19:11753444:A:G	1.32184e-96	-1.6599	-2.43241	2.53064e-16	-1.6212	-2.44331
11753509	chr19:11753509:C:T	1.28803e-96	-1.69347	-2.42475	2.46323e-16	-1.65548	-2.43603
11753697	chr19:11753697:C:A	5.44119e-96	-2.67733	-6.54159e-09	9.40841e-16	-2.75138	-6.54159e-09
11754117	chr19:11754117:T:C	1.47379e-96	-2.52094	-1.46256	2.29453e-16	-2.48965	-1.6728
11754192	chr19:11754192:T:G	1.29068e-96	-1.69927	-2.41689	2.46314e-16	-1.66108	-2.43046
11754683	chr19:11754683:C:A	1.21846e-96	-1.74748	-2.42626	2.30994e-16	-1.71168	-2.44408
11754744	chr19:11754744:G:A	1.39483e-96	-2.76106	-1.2775	2.11938e-16	-2.83332	-1.40854
11754792	chr19:11754792:T:G	1.27171e-96	-1.699	-2.43197	2.43283e-16	-1.66098	-2.44294
11755042	chr19:11755042:T:C	1.25793e-96	-1.71514	-2.42672	2.40529e-16	-1.67723	-2.43808
11755086	chr19:11755086:G:A	1.49242e-95	-2.60136e-09	-1.66834	2.12403e-15	-2.60136e-09	-1.93708
11755095	chr19:11755095:T:A	7.43896e-97	-2.33854	-2.32864	1.34648e-16	-2.35531	-2.34017
11755171	chr19:11755171:T:G	1.34097e-96	-1.65609	-2.42185	2.55722e-16	-1.61984	-2.43422
11755323	chr19:11755323:AAAAAAAAAAAAAAAAAG:A	7.40595e-96	-2.60136e-09	-2.36905	1.50445e-15	-2.60136e-09	-2.28197
11755395	chr19:11755395:C:G	1.29902e-96	-1.63313	-2.4766	2.5091e-16	-1.59369	-2.47937
11755599	chr19:11755599:A:G	1.32121e-96	-1.66363	-2.42915	2.53006e-16	-1.62479	-2.43995
11755695	chr19:11755695:G:T	1.28925e-96	-1.70125	-2.41602	2.46567e-16	-1.66314	-2.42738
11755724	chr19:11755724:C:T	1.3893e-96	-1.61296	-2.42957	2.69117e-16	-1.56269	-2.44032
11756659	chr19:11756659:G:T	1.28517e-96	-1.68848	-2.43196	2.46026e-16	-1.64969	-2.44303
11756698	chr19:11756698:A:T	1.20965e-96	-1.75056	-2.43044	2.31257e-16	-1.71353	-2.44109
11756964	chr19:11756964:G:A	1.31328e-96	-1.67431	-2.42449	2.48921e-16	-1.64525	-2.43576
11756970	chr19:11756970:C:T	4.7059e-96	-2.82251	-6.54159e-09	1.33766e-15	-2.39948	-6.54159e-09
11757037	chr19:11757037:G:T	1.27618e-96	-1.69869	-2.42877	2.44185e-16	-1.66062	-2.43961
11757063	chr19:11757063:T:C	8.8643e-96	-2.60136e-09	-2.1893	1.55155e-15	-2.60136e-09	-2.25115
11757422	chr19:11757422:A:G	1.45034e-95	-2.60136e-09	-1.69695	2.1528e-15	-2.60136e-09	-1.92363
11757812	chr19:11757812:AT:A	1.22287e-96	-1.72644	-2.44369	2.34837e-16	-1.68762	-2.45164
11757824	chr19:11757824:C:T	6.93392e-96	-2.60136e-09	-2.43491	1.48396e-15	-2.60136e-09	-2.29568
11757998	chr19:11757998:C:A	1.22083e-96	-1.72297	-2.44882	2.34628e-16	-1.68382	-2.45633
11758161	chr19:11758161:A:G	1.15816e-96	-1.7769	-2.4476	2.22563e-16	-1.73721	-2.45573
11758171	chr19:11758171:A:G	1.14704e-96	-2.12824	-2.10591	1.10772e-16	-2.69854	-2.19214
11758321	chr19:11758321:C:T	4.61433e-96	-2.84216	-6.54159e-09	8.72348e-16	-2.82696	-6.54159e-09
11758457	chr19:11758457:C:T	9.35061e-96	-2.60136e-09	-2.13589	1.66405e-15	-2.60136e-09	-2.18115
11758670	chr19:11758670:C:G	1.12722e-96	-2.53443	-1.71715	1.18066e-16	-2.72781	-2.0991
11759020	chr19:11759020:T:C	5.15145e-96	-2.73205	-6.54159e-09	8.76108e-16	-2.82266	-6.54159e-09
11759203	chr19:11759203:A:G	2.99709e-95	-2.60136e-09	-0.971105	2.99363e-15	-2.60136e-09	-1.59391
11759549	chr19:11759549:CA:C	7.06803e-96	-2.60136e-09	-2.41575	1.33289e-15	-2.60136e-09	-2.40304
11759576	chr19:11759576:A:T	5.37082e-96	-0.51627	-2.17408	9.36095e-16	-0.437262	-2.31917
11759665	chr19:11759665:C:T	3.53608e-96	-0.677398	-2.43092	6.79382e-16	-0.605144	-2.47182
11759719	chr19:11759719:T:C	5.94872e-96	-0.608719	-1.97944	1.04814e-15	-0.499826	-2.14355
11759746	chr19:11759746:T:C	2.63969e-96	-1.91881	-1.48186	4.34029e-16	-1.86733	-1.65771
11759768	chr19:11759768:T:C	4.33395e-96	-0.571585	-2.33327	8.31821e-16	-0.498351	-2.37618
11759836	chr19:11759836:G:A	1.98806e-95	0.647869	-2.02945	5.99808e-15	1.10189	-2.00085
11759902	chr19:11759902:A:T	4.32709e-95	-0.105763	-0.498089	8.07159e-15	0.0473123	-0.649359
11759911	chr19:11759911:A:G	1.93044e-96	-2.84058	-0.873001	2.37713e-16	-2.80429	-1.3228
11760242	chr19:11760242:T:A	2.02161e-95	-2.60136e-09	-1.36485	4.71086e-15	-2.60136e-09	-1.14053
11760286	chr19:11760286:T:A	1.98071e-96	-1.67809	-2.00978	4.90651e-16	-1.35232	-2.0501
11760328	chr19:11760328:T:A	2.59893e-95	-2.60136e-09	-1.11365	3.99815e-15	-2.60136e-09	-1.30456
11760355	chr19:11760355:A:G	3.71164e-96	-1.55442	-1.50544	1.10383e-15	-1.20014	-1.39147
11760586	chr19:11760586:G:C	7.11213e-97	-2.53796	-2.17416	1.65126e-16	-2.35715	-2.13429
11760786	chr19:11760786:C:T	4.14939e-96	-1.51814	-1.43023	1.23112e-15	-1.1377	-1.34477
11760787	chr19:11760787:A:G	4.15108e-96	-1.48942	-1.45854	1.23765e-15	-1.1072	-1.36998
11760824	chr19:11760824:C:T	6.66582e-96	-2.60136e-09	-2.47434	1.23601e-15	-2.60136e-09	-2.47851
11760939	chr19:11760939:C:A	4.39255e-96	-1.4893	-1.40212	1.30458e-15	-1.1135	-1.31101
11760992	chr19:11760992:A:G	3.4119e-96	-1.42096	-1.7231	1.02013e-15	-1.05235	-1.61811
11761032	chr19:11761032:A:G	3.44132e-96	-1.4059	-1.72958	1.03107e-15	-1.03478	-1.62503
11761195	chr19:11761195:TG:T	3.79218e-96	-1.24836	-1.79003	1.23483e-15	-0.786426	-1.69304
11761328	chr19:11761328:T:G	3.53099e-96	-1.37539	-1.73437	1.05577e-15	-1.00598	-1.63014
11761346	chr19:11761346:G:T	3.44792e-96	-1.40255	-1.73101	1.02828e-15	-1.03595	-1.62656
11761375	chr19:11761375:G:T	3.49735e-96	-1.40407	-1.71525	1.0482e-15	-1.03358	-1.60974
11761436	chr19:11761436:A:G	1.98254e-95	-2.60136e-09	-1.38437	2.45244e-15	-2.60136e-09	-1.79331
11761592	chr19:11761592:C:T	6.75882e-96	-2.60136e-09	-2.46048	1.24243e-15	-2.60136e-09	-2.47333
11761978	chr19:11761978:G:A	6.82935e-96	-2.60136e-09	-2.4501	1.25073e-15	-2.60136e-09	-2.46667
11762567	chr19:11762567:A:C	3.60642e-96	-1.38457	-1.70404	1.09401e-15	-1.00878	-1.59177
11762844	chr19:11762844:C:T	1.97681e-95	-2.60136e-09	-1.38726	3.63188e-15	-2.60136e-09	-1.40065
11763307	chr19:11763307:C:T	1.47147e-96	-2.80286	-1.18221	2.02606e-16	-2.72757	-1.55932
11763350	chr19:11763350:A:G	6.66966e-96	-2.60136e-09	-2.47376	1.23646e-15	-2.60136e-09	-2.47815
11763419	chr19:11763419:A:G	6.66966e-96	-2.60136e-09	-2.47376	1.23646e-15	-2.60136e-09	-2.47815
11763636	chr19:11763636:T:A	1.57316e-95	-2.60136e-09	-1.61566	3.53503e-15	-2.60136e-09	-1.42767
11763926	chr19:11763926:A:G	1.53301e-96	-2.80869	-1.13541	2.08816e-16	-2.73649	-1.52021
11763927	chr19:11763927:T:C	1.42536e-95	-2.60136e-09	-1.71432	3.18811e-15	-2.60136e-09	-1.53097
11763953	chr19:11763953:T:C	1.58707e-95	-2.60136e-09	-1.60685	3.56749e-15	-2.60136e-09	-1.41854
11764054	chr19:11764054:A:T	6.66909e-96	-2.60136e-09	-2.47385	1.23638e-15	-2.60136e-09	-2.47821
11764142	chr19:11764142:C:T	1.5821e-95	-2.60136e-09	-1.60999	3.5572e-15	-2.60136e-09	-1.42142
11764232	chr19:11764232:T:C	7.80216e-96	-2.60136e-09	-2.31693	1.60672e-15	-2.60136e-09	-2.2162
11764305	chr19:11764305:G:C	1.10281e-95	-2.60136e-09	-1.97088	1.79389e-15	-2.60136e-09	-2.10601
11764372	chr19:11764372:C:T	1.5211e-95	-2.60136e-09	-1.64931	3.16886e-15	-2.60136e-09	-1.53702
11764527	chr19:11764527:T:C	6.65239e-96	-2.60136e-09	-2.47636	1.23483e-15	-2.60136e-09	-2.47947
11764552	chr19:11764552:T:C	2.12084e-95	-2.60136e-09	-1.31693	3.99068e-15	-2.60136e-09	-1.30643
11764644	chr19:11764644:C:T	6.62784e-96	-2.60136e-09	-2.48005	1.23874e-15	-2.60136e-09	-2.4763
11764654	chr19:11764654:G:A	1.76065e-95	-2.60136e-09	-1.50306	4.01829e-15	-2.60136e-09	-1.29954
11764718	chr19:11764718:A:G	8.32604e-96	-2.60136e-09	-2.25194	1.4818e-15	-2.60136e-09	-2.29714
11764886	chr19:11764886:A:C	6.76382e-96	-2.60136e-09	-2.45974	1.24295e-15	-2.60136e-09	-2.47291
11764894	chr19:11764894:T:C	6.76595e-96	-2.60136e-09	-2.45943	1.24318e-15	-2.60136e-09	-2.47273
11765218	chr19:11765218:G:A	1.95772e-95	-2.60136e-09	-1.39697	2.42829e-15	-2.60136e-09	-1.80321
11765301	chr19:11765301:G:A	6.78235e-96	-2.60136e-09	-2.45701	1.27727e-15	-2.60136e-09	-2.44567
11765412	chr19:11765412:T:C	6.66138e-96	-2.60136e-09	-2.475	1.24205e-15	-2.60136e-09	-2.47363
11765571	chr19:11765571:G:GCTC	1.02961e-95	-2.60136e-09	-2.03957	2.32278e-15	-2.60136e-09	-1.84763
11765685	chr19:11765685:C:T	6.8732e-96	-2.60136e-09	-2.4437	1.27199e-15	-2.60136e-09	-2.44981
11765693	chr19:11765693:T:G	6.68151e-96	-2.60136e-09	-2.47199	1.2359e-15	-2.60136e-09	-2.4786
11765891	chr19:11765891:A:G	9.78631e-96	-2.60136e-09	-2.09035	1.71508e-15	-2.60136e-09	-2.15094
11765940	chr19:11765940:A:G	8.47584e-96	-2.23411	-6.54159e-09	1.63601e-15	-2.19814	-6.54159e-09
11766042	chr19:11766042:G:A	1.92935e-95	-1.41156	-6.54159e-09	6.59214e-15	-0.804518	-6.54159e-09
11766110	chr19:11766110:G:A	5.85478e-96	-2.60407	-6.54159e-09	9.45023e-16	-2.74694	-6.54159e-09
11766305	chr19:11766305:C:T	2.9019e-96	-2.72144	-0.584523	4.09861e-16	-2.7997	-0.782633
11766310	chr19:11766310:C:G	3.31322e-95	-2.60136e-09	-0.870825	5.12348e-15	-2.60136e-09	-1.05656
11767280	chr19:11767280:T:G	2.60865e-96	-2.7987	-0.6138	4.33888e-16	-2.82846	-0.696909
11767312	chr19:11767312:G:A	6.72385e-96	-2.60136e-09	-2.46567	1.23883e-15	-2.60136e-09	-2.47623
11767365	chr19:11767365:G:C	6.65661e-96	-2.60136e-09	-2.47572	1.2525e-15	-2.60136e-09	-2.46525
11767666	chr19:11767666:T:C	6.63655e-96	-2.60136e-09	-2.47874	1.24484e-15	-2.60136e-09	-2.47139
11767767	chr19:11767767:T:C	6.7379e-96	-2.60136e-09	-2.46358	1.23921e-15	-2.60136e-09	-2.47592
11767964	chr19:11767964:G:A	1.63361e-95	-2.60136e-09	-1.57796	2.80947e-15	-2.60136e-09	-1.6574
11768595	chr19:11768595:C:T	4.57139e-95	-2.60136e-09	-0.548929	6.67214e-15	-2.60136e-09	-0.792456
11768605	chr19:11768605:G:T	3.53814e-96	-2.70898	-0.398749	5.20804e-16	-2.79115	-0.551626
11768799	chr19:11768799:C:CT	6.83349e-96	-2.60136e-09	-2.4495	1.2827e-15	-2.60136e-09	-2.44143
11768817	chr19:11768817:G:A	3.39254e-96	-2.70496	-0.444788	5.43224e-16	-2.78538	-0.515252
11768914	chr19:11768914:T:C	2.08089e-96	-2.7185	-0.920039	3.7488e-16	-2.76828	-0.903267
11768998	chr19:11768998:A:C	7.17178e-96	-2.60136e-09	-2.40118	1.29067e-15	-2.60136e-09	-2.43524
11769110	chr19:11769110:A:G	2.90117e-95	-2.84005	1.83642	4.54599e-15	-2.64753	1.47138
11769197	chr19:11769197:C:T	3.297e-96	-2.70924	-0.469081	5.28991e-16	-2.78806	-0.53912
11769233	chr19:11769233:A:C	6.83349e-96	-2.60136e-09	-2.4495	1.2827e-15	-2.60136e-09	-2.44143
11769489	chr19:11769489:A:G	1.13908e-95	-2.60136e-09	-1.93853	1.91865e-15	-2.60136e-09	-2.03877
11769659	chr19:11769659:C:G	6.66533e-95	-2.83875	2.66692	9.85071e-15	-2.57265	2.16979
11769761	chr19:11769761:C:T	2.41111e-96	-2.81343	-0.677813	4.40963e-16	-2.53716	-0.972033
11769864	chr19:11769864:C:T	6.29981e-95	-2.83876	2.61053	9.31616e-15	-2.57432	2.11567
11769925	chr19:11769925:C:T	5.53779e-95	-2.83233	2.47518	7.8795e-15	-2.61157	1.98544
11769963	chr19:11769963:C:T	2.93418e-96	-2.70339	-0.591509	4.60189e-16	-2.78367	-0.682846
11770094	chr19:11770094:C:G	6.83349e-96	-2.60136e-09	-2.4495	1.2827e-15	-2.60136e-09	-2.44143
11770099	chr19:11770099:A:G	1.80044e-96	-2.78927	-0.994027	3.53135e-16	-2.60169	-1.12961
11770335	chr19:11770335:C:T	3.41045e-96	-2.7279	-0.416591	5.02056e-16	-2.80184	-0.577597
11770342	chr19:11770342:T:C	5.9499e-95	-2.84057	2.5552	9.04918e-15	-2.55543	2.06771
11770397	chr19:11770397:T:C	5.82187e-95	-2.83785	2.53073	8.59997e-15	-2.57996	2.04132
11770531	chr19:11770531:A:G	5.66154e-95	-2.83546	2.50041	8.22483e-15	-2.59576	2.01252
11770621	chr19:11770621:A:G	5.51277e-95	-2.83738	2.47571	8.1274e-15	-2.58422	1.98906
11770648	chr19:11770648:A:G	8.71313e-96	-2.60136e-09	-2.2065	1.56626e-15	-2.60136e-09	-2.2417
11770709	chr19:11770709:C:T	5.91626e-95	-2.84262	2.55157	9.29208e-15	-2.50922	2.04798
11770902	chr19:11770902:T:C	2.51645e-95	-2.60136e-09	-1.1459	4.81415e-15	-2.60136e-09	-1.11884
11771304	chr19:11771304:A:G	4.64049e-96	-2.83651	-6.54159e-09	9.08895e-16	-2.78592	-6.54159e-09
11771374	chr19:11771374:C:G	1.00373e-96	-2.74021	-1.6274	1.76691e-16	-2.61694	-1.80681
11771425	chr19:11771425:G:A	6.54879e-95	-2.83889	2.64942	9.86905e-15	-2.57054	2.16954
11771441	chr19:11771441:G:A	9.5281e-96	-2.60136e-09	-2.11709	1.53176e-15	-2.60136e-09	-2.26398
11771477	chr19:11771477:A:G	5.78565e-95	-2.84051	2.52714	8.80821e-15	-2.55263	2.03791
11771546	chr19:11771546:C:T	5.87711e-95	-2.84152	2.54384	9.07317e-15	-2.53885	2.05378
11771604	chr19:11771604:G:A	6.83382e-96	-2.60136e-09	-2.44945	1.28359e-15	-2.60136e-09	-2.44073
11771665	chr19:11771665:A:AAG	6.85927e-96	-2.60136e-09	-2.44573	1.2882e-15	-2.60136e-09	-2.43715
11771727	chr19:11771727:C:T	9.48817e-97	-2.74147	-1.6824	1.78138e-16	-2.62665	-1.78894
11771762	chr19:11771762:T:A	9.89651e-97	-2.74197	-1.63976	1.85737e-16	-2.62594	-1.74788
11771781	chr19:11771781:A:G	9.28242e-97	-2.74879	-1.697	1.74434e-16	-2.63659	-1.80002
11771792	chr19:11771792:A:G	1.09553e-96	-2.74255	-1.53754	1.96885e-16	-2.61923	-1.6963
11771851	chr19:11771851:A:G	9.51861e-96	-2.60136e-09	-2.11808	1.53044e-15	-2.60136e-09	-2.26484
11771904	chr19:11771904:T:C	9.53605e-97	-2.74912	-1.66971	1.7851e-16	-2.63638	-1.77713
11771939	chr19:11771939:C:G	8.79719e-97	-2.74343	-1.75605	1.6231e-16	-2.62968	-1.87897
11771971	chr19:11771971:T:C	9.60368e-97	-2.74294	-1.66883	1.79831e-16	-2.62983	-1.77631
11772017	chr19:11772017:C:T	9.99738e-97	-2.74172	-1.62987	1.87958e-16	-2.62609	-1.73585
11772140	chr19:11772140:A:C	9.60576e-97	-2.74219	-1.66936	1.80039e-16	-2.62634	-1.77864
11772192	chr19:11772192:C:CTT	9.42148e-97	-2.7415	-1.68943	1.77233e-16	-2.6252	-1.79548
11772348	chr19:11772348:G:A	9.51723e-97	-2.74775	-1.67306	1.78262e-16	-2.63465	-1.78025
11772824	chr19:11772824:T:C	5.58391e-96	-2.83776	0.186321	8.00562e-16	-2.69471	-0.218131
11772845	chr19:11772845:A:G	9.27874e-97	-2.76244	-1.68375	1.72591e-16	-2.65702	-1.7902
11772897	chr19:11772897:C:A	1.07464e-95	-2.60136e-09	-1.99676	2.20031e-15	-2.60136e-09	-1.9018
11772940	chr19:11772940:T:C	9.17762e-97	-2.75186	-1.70529	1.71189e-16	-2.64215	-1.81323
11773080	chr19:11773080:T:C	9.39214e-97	-2.74216	-1.69188	1.77e-16	-2.62801	-1.79399
11773108	chr19:11773108:A:G	8.6051e-97	-2.81614	-1.70542	1.53747e-16	-2.74442	-1.81843
11773203	chr19:11773203:G:A	8.77398e-97	-2.74069	-1.76143	1.63556e-16	-2.6362	-1.8648
11773329	chr19:11773329:T:G	8.72685e-96	-2.60136e-09	-2.20493	1.568e-15	-2.60136e-09	-2.2406
11773709	chr19:11773709:C:T	9.67936e-97	-2.72697	-1.67695	1.75237e-16	-2.65007	-1.78194
11774338	chr19:11774338:T:A	2.1276e-95	-1.31375	-6.54159e-09	3.02688e-15	-1.58287	-6.54159e-09
11774424	chr19:11774424:A:G	1.02714e-96	-2.74849	-1.59606	1.79342e-16	-2.63311	-1.77575
11774449	chr19:11774449:T:G	3.18951e-95	-2.60136e-09	-0.908879	4.70952e-15	-2.60136e-09	-1.14081
11774450	chr19:11774450:C:G	9.43092e-97	-2.74637	-1.68355	1.76484e-16	-2.63491	-1.79001
11774556	chr19:11774556:G:A	4.56236e-95	-2.60136e-09	-0.550906	6.66582e-15	-2.60136e-09	-0.793403
11774593	chr19:11774593:C:T	5.12746e-96	-2.73672	-6.54159e-09	9.1747e-16	-2.77653	-6.54159e-09
11774962	chr19:11774962:G:A	6.9123e-97	-2.74747	-1.99315	1.30681e-16	-2.68004	-2.04535
11775161	chr19:11775161:G:C	9.54328e-96	-2.60136e-09	-2.11549	1.53365e-15	-2.60136e-09	-2.26275
11775360	chr19:11775360:C:T	3.66854e-96	-2.71182	-0.359722	5.34624e-16	-2.79365	-0.522941
11775574	chr19:11775574:C:T	6.88981e-96	-2.60136e-09	-2.44129	1.29467e-15	-2.60136e-09	-2.43214
11775658	chr19:11775658:T:C	9.73768e-97	-2.80281	-1.5951	1.64611e-16	-2.72588	-1.76868
11775834	chr19:11775834:A:G	8.85133e-97	-2.77577	-1.71758	1.59456e-16	-2.67758	-1.8488
11775889	chr19:11775889:A:G	9.46382e-96	-2.60136e-09	-2.12386	1.5241e-15	-2.60136e-09	-2.26899
11776039	chr19:11776039:T:C	9.35803e-97	-2.74648	-1.6912	1.75246e-16	-2.63483	-1.79713
11776106	chr19:11776106:T:A	6.70881e-96	-2.60136e-09	-2.46791	1.23712e-15	-2.60136e-09	-2.47761
11776397	chr19:11776397:T:G	6.70054e-96	-2.60136e-09	-2.46914	1.23642e-15	-2.60136e-09	-2.47818
11777001	chr19:11777001:T:C	8.808e-97	-2.732	-1.76626	1.64093e-16	-2.61627	-1.88145
11777009	chr19:11777009:C:T	4.73013e-96	-2.81738	-6.54159e-09	9.27081e-16	-2.76611	-6.54159e-09
11777141	chr19:11777141:T:G	9.51696e-96	-2.60136e-09	-2.11826	1.53009e-15	-2.60136e-09	-2.26507
11777229	chr19:11777229:G:A	1.07787e-96	-2.72953	-1.56681	2.04901e-16	-2.61275	-1.66288
11777252	chr19:11777252:A:G	6.82259e-96	-2.45109	-6.54159e-09	1.51426e-15	-2.27547	-6.54159e-09
11777595	chr19:11777595:A:T	3.00723e-95	-2.60136e-09	-0.967725	5.82748e-15	-2.60136e-09	-0.927812
11777703	chr19:11777703:G:C	1.63858e-95	-2.60136e-09	-1.57492	2.9053e-15	-2.60136e-09	-1.62386
11777747	chr19:11777747:T:A	4.76153e-96	-2.81076	-6.54159e-09	8.72674e-16	-2.82659	-6.54159e-09
11778074	chr19:11778074:A:T	9.87366e-97	-2.75906	-1.62498	1.82992e-16	-2.65133	-1.73738
11778532	chr19:11778532:C:T	2.10856e-96	-2.73346	-0.891868	2.9545e-16	-2.80395	-1.1057
11778559	chr19:11778559:A:G	6.77566e-96	-2.60136e-09	-2.45799	1.24452e-15	-2.60136e-09	-2.47165
11778617	chr19:11778617:G:A	2.28674e-95	-2.60136e-09	-1.24162	2.46891e-15	-2.60136e-09	-1.78662
11779327	chr19:11779327:A:G	6.76666e-96	-2.60136e-09	-2.45932	1.24223e-15	-2.60136e-09	-2.47349
11779328	chr19:11779328:A:G	7.68465e-96	-2.60136e-09	-2.33211	1.57177e-15	-2.60136e-09	-2.23819
11779465	chr19:11779465:G:A	4.70509e-96	-2.82269	-6.54159e-09	9.40009e-16	-2.75226	-6.54159e-09
11779542	chr19:11779542:G:A	6.82679e-96	-2.60136e-09	-2.45048	1.24871e-15	-2.60136e-09	-2.46828
11779813	chr19:11779813:G:A	1.80293e-96	-2.79179	-0.990133	2.57376e-16	-2.6932	-1.35442
11780091	chr19:11780091:A:G	2.74904e-95	-2.60136e-09	-1.05749	5.28166e-15	-2.60136e-09	-1.02616
11780168	chr19:11780168:G:A	6.78782e-96	-2.60136e-09	-2.4562	1.2444e-15	-2.60136e-09	-2.47174
11780188	chr19:11780188:G:A	4.99653e-96	-2.83858	0.0759889	6.13812e-16	-2.60558	-0.572882
11780407	chr19:11780407:C:T	6.7827e-96	-2.60136e-09	-2.45696	1.24377e-15	-2.60136e-09	-2.47225
11782014	chr19:11782014:G:A	7.69498e-96	-2.60136e-09	-2.33076	1.57575e-15	-2.60136e-09	-2.23566
11782080	chr19:11782080:T:C	7.82229e-96	-2.31435	-6.54159e-09	1.46356e-15	-2.30952	-6.54159e-09
11782200	chr19:11782200:A:G	3.37408e-95	-2.60136e-09	-0.852625	4.71684e-15	-2.60136e-09	-1.13926
11782574	chr19:11782574:A:G	4.80269e-96	-2.77713	-0.0250274	6.80824e-16	-2.79	-0.284844
11782740	chr19:11782740:T:C	1.28943e-96	-2.57378	-1.54335	1.99221e-16	-2.68657	-1.61717
11782751	chr19:11782751:T:C	6.62568e-96	-2.60136e-09	-2.48038	1.26711e-15	-2.60136e-09	-2.45366
11783047	chr19:11783047:C:T	4.93033e-97	-2.7272	-2.35131	9.76989e-17	-2.60657	-2.40969
11783382	chr19:11783382:C:T	4.58995e-95	-2.60136e-09	-0.544877	6.65277e-15	-2.60136e-09	-0.795364
11783447	chr19:11783447:C:A	6.63363e-96	-2.60136e-09	-2.47918	1.23374e-15	-2.60136e-09	-2.48034
11783487	chr19:11783487:A:C	8.22801e-96	-2.60136e-09	-2.26379	1.36412e-15	-2.60136e-09	-2.37989
11783513	chr19:11783513:G:A	6.78539e-96	-2.60136e-09	-2.45656	1.24407e-15	-2.60136e-09	-2.47201
11783720	chr19:11783720:C:G	6.69019e-97	-2.68227	-2.091	1.15726e-16	-2.73635	-2.11058
11784063	chr19:11784063:G:A	7.40429e-97	-2.64248	-2.02937	1.27601e-16	-2.70624	-2.04301
11784369	chr19:11784369:TTGTC:T	1.56846e-96	-2.84126	-1.07998	2.92188e-16	-2.8029	-1.11786
11784471	chr19:11784471:T:A	1.45792e-95	-2.60136e-09	-1.69174	1.92062e-15	-2.60136e-09	-2.03775
11784542	chr19:11784542:G:A	1.0745e-95	-2.60136e-09	-1.99689	1.7586e-15	-2.60136e-09	-2.12588
11785160	chr19:11785160:G:A	2.32888e-95	-2.60136e-09	-1.22336	3.00203e-15	-2.60136e-09	-1.59111
11785181	chr19:11785181:T:C	7.60374e-96	-2.60136e-09	-2.34269	1.58301e-15	-2.60136e-09	-2.23107
11785218	chr19:11785218:G:A	6.97794e-96	-2.60136e-09	-2.42858	1.36937e-15	-2.60136e-09	-2.37605
11785276	chr19:11785276:A:G	9.03981e-96	-2.60136e-09	-2.16969	1.46924e-15	-2.60136e-09	-2.30565
11785309	chr19:11785309:C:A	9.82638e-96	-2.84147	0.755207	2.57846e-15	-2.19529	0.452082
11785637	chr19:11785637:C:T	9.12218e-96	-2.60136e-09	-2.16062	1.47905e-15	-2.60136e-09	-2.299
11785678	chr19:11785678:C:T	6.99245e-96	-2.60136e-09	-2.4265	1.37411e-15	-2.60136e-09	-2.37259
11785784	chr19:11785784:G:T	2.09988e-95	-2.60136e-09	-1.32687	4.36611e-15	-2.60136e-09	-1.21652
11785814	chr19:11785814:C:T	4.32758e-97	-2.83851	-2.3704	1.36399e-16	-2.45229	-2.23027
11785854	chr19:11785854:C:G	8.4484e-96	-2.60136e-09	-2.23735	1.40166e-15	-2.60136e-09	-2.35274
11786448	chr19:11786448:A:T	6.86758e-96	-2.60136e-09	-2.44452	1.30391e-15	-2.60136e-09	-2.42503
11786562	chr19:11786562:T:C	7.36823e-96	-2.37415	-6.54159e-09	1.30726e-15	-2.42246	-6.54159e-09
11787345	chr19:11787345:T:C	7.19364e-96	-2.60136e-09	-2.39813	1.30049e-15	-2.60136e-09	-2.42766
11788020	chr19:11788020:A:G	2.13559e-95	-2.83534	1.52534	4.29301e-15	-2.37459	1.14118
11788561	chr19:11788561:A:G	2.9324e-96	-2.78228	-0.513227	4.79269e-16	-2.70484	-0.721054
11788585	chr19:11788585:A:G	4.64713e-96	-2.83508	-6.54159e-09	9.12643e-16	-2.78181	-6.54159e-09
11788812	chr19:11788812:T:C	4.06205e-95	-2.84243	2.17537	8.00701e-15	-2.30269	1.69261
11788981	chr19:11788981:A:C	7.68474e-96	-2.60136e-09	-2.33209	1.60221e-15	-2.60136e-09	-2.21901
11789141	chr19:11789141:T:C	6.65288e-96	-2.60136e-09	-2.47628	1.23956e-15	-2.60136e-09	-2.47564
11789662	chr19:11789662:A:G	7.67828e-96	-2.60136e-09	-2.33294	1.60052e-15	-2.60136e-09	-2.22007
11789853	chr19:11789853:T:A	6.64316e-96	-2.60136e-09	-2.47774	1.27952e-15	-2.60136e-09	-2.44391
11790319	chr19:11790319:A:T	1.14954e-96	-2.80752	-1.42445	1.84818e-16	-2.84	-1.53879
11790424	chr19:11790424:T:C	7.68474e-96	-2.60136e-09	-2.33209	1.60221e-15	-2.60136e-09	-2.21901
11790625	chr19:11790625:C:T	1.1515e-96	-2.84262	-1.38765	3.28584e-16	-2.29273	-1.51063
11790664	chr19:11790664:G:T	9.26647e-96	-2.60136e-09	-2.14493	1.50112e-15	-2.60136e-09	-2.28419
11790810	chr19:11790810:T:C	3.95919e-97	-2.82916	-2.46871	7.25666e-17	-2.8365	-2.47714
11791002	chr19:11791002:A:G	1.60807e-95	-2.60136e-09	-1.59371	2.10293e-15	-2.60136e-09	-1.94707
11791453	chr19:11791453:A:C	7.60531e-96	-2.60136e-09	-2.34248	1.57942e-15	-2.60136e-09	-2.23334
11791513	chr19:11791513:A:G	3.63911e-95	-2.8421	2.06509	7.19322e-15	-2.30794	1.59068
11791763	chr19:11791763:C:T	7.96929e-96	-2.60136e-09	-2.29574	1.33992e-15	-2.60136e-09	-2.39779
11791986	chr19:11791986:A:C	9.6146e-95	0.194537	-6.54159e-09	3.2891e-15	-1.49978	-6.54159e-09
11792756	chr19:11792756:A:G	1.72242e-95	-2.84127	1.31626	3.94394e-15	-2.30668	0.988464
11792786	chr19:11792786:C:A	1.29547e-95	-2.83863	1.02876	3.13259e-15	-2.37584	0.827307
11793082	chr19:11793082:AAAG:A	1.04551e-95	-2.60136e-09	-2.02424	1.5722e-15	-2.60136e-09	-2.23792
11793093	chr19:11793093:GAA:G	2.18348e-95	-2.60136e-09	-1.28783	4.60751e-15	-2.60136e-09	-1.16271
11793555	chr19:11793555:A:G	5.05436e-96	-2.75108	-6.54159e-09	8.9871e-16	-2.79719	-6.54159e-09
11793720	chr19:11793720:T:C	4.76501e-96	-2.81003	-6.54159e-09	9.91836e-16	-2.69859	-6.54159e-09
11793970	chr19:11793970:G:C	3.4662e-95	-2.60136e-09	-0.825688	4.91162e-15	-2.60136e-09	-1.09879
11794045	chr19:11794045:G:T	8.27271e-96	-1.27667	-0.981694	3.59089e-15	-0.737442	-0.674553
11794057	chr19:11794057:C:A	1.00314e-95	-2.60136e-09	-2.06561	2.16059e-15	-2.60136e-09	-1.92001
11794274	chr19:11794274:G:A	1.1653e-96	-1.73957	-2.47878	1.54925e-16	-2.10929	-2.44592
11794528	chr19:11794528:A:G	5.85054e-97	-2.83135	-2.07603	9.38245e-17	-2.76137	-2.29536
11794902	chr19:11794902:A:G	6.33433e-95	-2.60136e-09	-0.222762	6.52355e-15	-2.60136e-09	-0.814978
11795068	chr19:11795068:G:A	5.14467e-96	-2.73337	-6.54159e-09	9.15948e-16	-2.77819	-6.54159e-09
11795115	chr19:11795115:A:G	8.12267e-96	-1.29522	-0.981454	3.47298e-15	-0.764535	-0.680848
11795669	chr19:11795669:C:T	1.12509e-96	-1.77346	-2.48001	1.49987e-16	-2.13518	-2.45242
11795873	chr19:11795873:GT:G	9.29151e-97	-1.9697	-2.47512	1.55691e-16	-2.07001	-2.48027
11796087	chr19:11796087:T:G	1.23431e-96	-1.6818	-2.47902	1.61985e-16	-2.06226	-2.44839
11796859	chr19:11796859:G:A	6.65762e-96	-2.47557	-6.54159e-09	1.33519e-15	-2.40132	-6.54159e-09
11796867	chr19:11796867:G:A	8.22437e-96	-1.2489	-1.01533	3.55704e-15	-0.711266	-0.710201
11796906	chr19:11796906:C:T	6.18677e-97	-2.83361	-2.01789	9.69385e-17	-2.76716	-2.25692
11796977	chr19:11796977:T:C	1.244e-96	-1.67353	-2.47947	1.62831e-16	-2.0562	-2.44924
11797034	chr19:11797034:T:C	6.74214e-96	-2.60136e-09	-2.46295	1.24967e-15	-2.60136e-09	-2.46752
11797055	chr19:11797055:A:G	1.27703e-96	-1.64945	-2.47734	1.6752e-16	-2.03723	-2.43982
11797089	chr19:11797089:T:A	1.26489e-96	-1.65845	-2.4779	1.65881e-16	-2.04469	-2.44219
11797322	chr19:11797322:G:A	7.51931e-96	-2.60136e-09	-2.35386	1.33319e-15	-2.60136e-09	-2.40282
11797582	chr19:11797582:A:G	1.19703e-96	-1.71225	-2.47924	1.58368e-16	-2.08582	-2.44741
11797734	chr19:11797734:A:C	1.80918e-95	-2.60136e-09	-1.47587	2.58216e-15	-2.60136e-09	-1.74177
11797955	chr19:11797955:A:G	1.02671e-96	-1.99802	-2.34696	1.51899e-16	-2.33056	-2.24437
11798201	chr19:11798201:T:C	4.80911e-96	-2.80082	-6.54159e-09	8.87364e-16	-2.8099	-6.54159e-09
11798307	chr19:11798307:A:G	5.29075e-96	-2.70537	-6.54159e-09	9.37329e-16	-2.75512	-6.54159e-09
11798401	chr19:11798401:A:G	9.79301e-96	-2.60136e-09	-2.08966	1.71542e-15	-2.60136e-09	-2.15074
11798757	chr19:11798757:G:A	1.21007e-96	-1.72682	-2.45383	1.64118e-16	-2.09889	-2.39868
11798793	chr19:11798793:C:A	1.18058e-95	-1.24638	-0.656366	4.86789e-15	-0.712564	-0.395172
11799016	chr19:11799016:C:G	7.59224e-96	-2.60136e-09	-2.34421	1.34336e-15	-2.60136e-09	-2.39522
11799448	chr19:11799448:G:A	8.609e-96	-2.60136e-09	-2.21852	1.49292e-15	-2.60136e-09	-2.28966
11799636	chr19:11799636:A:T	1.22786e-96	-1.8899	-2.27616	2.13617e-16	-1.96834	-2.26562
11799664	chr19:11799664:G:A	3.9152e-97	-2.83528	-2.47377	8.13408e-17	-2.77609	-2.42341
11799679	chr19:11799679:C:T	3.9625e-97	-2.83156	-2.46548	8.47116e-17	-2.75753	-2.40137
11799826	chr19:11799826:G:C	1.44264e-95	-2.60136e-09	-1.70227	2.42374e-15	-2.60136e-09	-1.80508
11800163	chr19:11800163:TTTCTC:T	1.40399e-95	-2.60136e-09	-1.72943	2.41584e-15	-2.60136e-09	-1.80835
11800490	chr19:11800490:T:A	7.79306e-96	-2.60136e-09	-2.3181	1.47119e-15	-2.60136e-09	-2.30432
11800681	chr19:11800681:C:T	2.37623e-95	-1.20323	-6.54159e-09	7.6399e-15	-0.657013	-6.54159e-09
11800731	chr19:11800731:A:T	1.16126e-96	-1.75759	-2.46424	1.58229e-16	-2.12025	-2.41386
11800735	chr19:11800735:A:G	1.98374e-95	-2.60136e-09	-1.38376	2.79811e-15	-2.60136e-09	-1.66145
11800743	chr19:11800743:C:T	6.62923e-96	-2.60136e-09	-2.47984	1.23823e-15	-2.60136e-09	-2.47672
11800812	chr19:11800812:T:C	1.26167e-96	-1.69003	-2.44886	1.7153e-16	-2.06248	-2.39092
11801436	chr19:11801436:C:A	1.31681e-96	-2.83258	-1.26354	3.58674e-16	-2.35501	-1.36073
11801847	chr19:11801847:T:C	1.8006e-95	-2.60136e-09	-1.48063	2.56901e-15	-2.60136e-09	-1.74688
11801891	chr19:11801891:A:G	5.5419e-97	-2.80848	-2.1531	9.33178e-17	-2.70683	-2.35531
11803241	chr19:11803241:C:A	6.84644e-96	-2.60136e-09	-2.4476	1.32073e-15	-2.60136e-09	-2.41221
11803263	chr19:11803263:G:A	7.48219e-96	-2.60136e-09	-2.35881	1.3247e-15	-2.60136e-09	-2.40921
11803280	chr19:11803280:G:C	1.11737e-96	-2.02287	-2.23749	1.65001e-16	-2.43238	-2.05982
11803437	chr19:11803437:C:T	7.4993e-96	-2.60136e-09	-2.35652	1.32738e-15	-2.60136e-09	-2.40719
11803902	chr19:11803902:G:A	1.092e-95	-2.60136e-09	-1.98073	2.14133e-15	-2.60136e-09	-1.92897
11804071	chr19:11804071:T:C	8.05837e-97	-2.11319	-2.47402	1.06678e-16	-2.49544	-2.43289
11804370	chr19:11804370:G:A	4.37028e-97	-2.72931	-2.46978	1.06011e-16	-2.55285	-2.38176
11804550	chr19:11804550:G:A	1.65043e-95	-2.60136e-09	-1.56771	2.21693e-15	-2.60136e-09	-1.89427
11805773	chr19:11805773:G:T	6.75374e-96	-2.60136e-09	-2.46123	1.26137e-15	-2.60136e-09	-2.4582
11806075	chr19:11806075:C:T	5.62022e-96	-2.64496	-6.54159e-09	9.05516e-16	-2.78965	-6.54159e-09
11806404	chr19:11806404:C:T	7.71993e-96	-2.60136e-09	-2.32753	1.372e-15	-2.60136e-09	-2.37413
11807278	chr19:11807278:AT:A	1.71701e-96	-2.83591	-0.994839	2.81256e-16	-2.83944	-1.11944
11807770	chr19:11807770:T:C	1.1683e-95	-2.60136e-09	-1.91319	2.28795e-15	-2.60136e-09	-1.86274
11807869	chr19:11807869:G:A	6.78554e-96	-2.60136e-09	-2.45654	1.24367e-15	-2.60136e-09	-2.47233
11807939	chr19:11807939:G:C	1.28805e-96	-2.83197	-1.28623	3.60897e-16	-2.34957	-1.35999
11808063	chr19:11808063:C:A	4.88247e-96	-2.83231	0.0466268	6.99084e-16	-2.8412	-0.207183
11808675	chr19:11808675:G:C	6.63899e-96	-2.60136e-09	-2.47837	1.23863e-15	-2.60136e-09	-2.47639
11808805	chr19:11808805:T:A	4.90852e-97	-2.62692	-2.45602	1.20342e-16	-2.32827	-2.47954
11808823	chr19:11808823:C:T	6.72168e-96	-2.60136e-09	-2.46599	1.23744e-15	-2.60136e-09	-2.47735
11808965	chr19:11808965:G:A	8.95198e-96	-2.60136e-09	-2.17946	1.79261e-15	-2.60136e-09	-2.10673
11809805	chr19:11809805:C:T	6.96113e-96	-2.60136e-09	-2.43099	1.25781e-15	-2.60136e-09	-2.46103
11810065	chr19:11810065:G:A	4.05816e-97	-2.82547	-2.44772	8.95242e-17	-2.74441	-2.35923
11810418	chr19:11810418:G:A	1.33905e-95	-2.60136e-09	-1.77679	2.0833e-15	-2.60136e-09	-1.95644
11810457	chr19:11810457:C:T	1.12426e-96	-2.84196	-1.41225	3.34403e-16	-2.54827	-1.23754
11811029	chr19:11811029:C:A	6.74799e-96	-2.60136e-09	-2.46209	1.27437e-15	-2.60136e-09	-2.44794
11811798	chr19:11811798:G:A	1.0729e-95	-1.64224	-0.356145	2.36062e-15	-1.30786	-0.523617
11812155	chr19:11812155:C:T	1.48987e-95	-2.60136e-09	-1.67006	2.52597e-15	-2.60136e-09	-1.76377
11812246	chr19:11812246:A:G	2.11046e-95	-2.60136e-09	-1.32184	3.48646e-15	-2.60136e-09	-1.44151
11813364	chr19:11813364:C:G	1.33758e-96	-2.8157	-1.26477	2.25908e-16	-2.84078	-1.33725
11813934	chr19:11813934:G:A	7.11561e-97	-2.45822	-2.25341	1.47854e-16	-2.15466	-2.44726
11814234	chr19:11814234:C:G	3.47077e-95	-2.60136e-09	-0.824371	4.91847e-15	-2.60136e-09	-1.0974
11814897	chr19:11814897:G:A	6.31346e-97	-2.55513	-2.27611	1.28852e-16	-2.28403	-2.45546
11814900	chr19:11814900:T:C	7.07444e-97	-2.82293	-1.8945	1.80044e-16	-2.84124	-1.5637
11815056	chr19:11815056:G:A	6.64921e-97	-2.45844	-2.32098	1.41175e-16	-2.17725	-2.4709
11815623	chr19:11815623:G:A	6.62949e-96	-2.60136e-09	-2.4798	1.23511e-15	-2.60136e-09	-2.47924
11815632	chr19:11815632:C:T	1.71775e-95	-2.60136e-09	-1.52773	3.12525e-15	-2.60136e-09	-1.55088
11815720	chr19:11815720:T:C	1.71812e-96	-2.72358	-1.10652	3.87488e-16	-2.78779	-0.850683
11815761	chr19:11815761:G:A	2.53891e-95	-2.60136e-09	-1.13701	5.25648e-15	-2.60136e-09	-1.03094
11815793	chr19:11815793:C:T	2.01582e-96	-2.841	-0.829308	5.20493e-16	-2.46038	-0.882999
11815819	chr19:11815819:C:T	7.28516e-96	-2.60136e-09	-2.38549	1.32855e-15	-2.60136e-09	-2.40631
11816001	chr19:11816001:G:A	6.65629e-95	-2.60136e-09	-0.173184	1.00462e-14	-2.60136e-09	-0.383205
11816493	chr19:11816493:G:A	8.92536e-96	-2.18243	-6.54159e-09	8.67565e-16	-2.83246	-6.54159e-09
11816790	chr19:11816790:C:T	6.46353e-97	-2.5554	-2.25234	1.29981e-16	-2.28442	-2.44635
11816849	chr19:11816849:C:T	4.9869e-97	-2.81605	-2.25105	1.0532e-16	-2.83941	-2.10174
11817416	chr19:11817416:T:C	5.12437e-97	-2.77594	-2.26397	8.86655e-17	-2.68191	-2.43137
11817543	chr19:11817543:G:T	7.30218e-96	-2.60136e-09	-2.38316	1.30208e-15	-2.60136e-09	-2.42644
11817553	chr19:11817553:C:T	3.86751e-96	-2.82823	-0.190487	5.60106e-16	-2.84251	-0.427512
11817581	chr19:11817581:A:T	2.29627e-95	-2.60136e-09	-1.23746	4.73852e-15	-2.60136e-09	-1.13467
11817997	chr19:11817997:A:G	4.97693e-97	-2.81643	-2.25267	1.05217e-16	-2.83964	-2.10249
11818261	chr19:11818261:A:G	1.39923e-96	-1.63748	-2.39792	2.25871e-16	-1.74035	-2.43783
11818518	chr19:11818518:G:A	5.321e-96	-2.69967	-6.54159e-09	9.39631e-16	-2.75267	-6.54159e-09
11818587	chr19:11818587:T:A	7.13634e-96	-2.60136e-09	-2.40613	1.28063e-15	-2.60136e-09	-2.44305
11818668	chr19:11818668:G:A	1.83559e-95	-2.60136e-09	-1.46138	3.06555e-15	-2.60136e-09	-1.57017
11818841	chr19:11818841:A:G	5.04939e-96	-2.75206	-6.54159e-09	1.02222e-15	-2.66842	-6.54159e-09
11819150	chr19:11819150:A:G	6.38122e-97	-2.55735	-2.26321	1.29082e-16	-2.2867	-2.45101
11819184	chr19:11819184:G:A	1.34999e-95	-2.60136e-09	-1.76865	2.26379e-15	-2.60136e-09	-1.87336
11819663	chr19:11819663:G:T	6.74799e-96	-2.60136e-09	-2.46209	1.27437e-15	-2.60136e-09	-2.44794
11819715	chr19:11819715:C:T	1.74282e-95	-2.79633	1.28308	2.25092e-15	-2.82286	0.943803
11820087	chr19:11820087:C:T	1.51391e-95	-2.60136e-09	-1.65405	2.57124e-15	-2.60136e-09	-1.74601
11820262	chr19:11820262:G:C	4.10004e-96	-2.82229	-0.138046	9.98994e-16	-2.84034	0.148935
11820268	chr19:11820268:G:C	1.34251e-95	-2.60136e-09	-1.77421	2.08644e-15	-2.60136e-09	-1.95494
11820278	chr19:11820278:G:A	6.62564e-96	-2.60136e-09	-2.48038	1.24331e-15	-2.60136e-09	-2.47262
11820298	chr19:11820298:G:A	1.52349e-95	-2.80231	1.15456	2.01045e-15	-2.82644	0.834407
11820334	chr19:11820334:A:G	6.74799e-96	-2.60136e-09	-2.46209	1.27437e-15	-2.60136e-09	-2.44794
11820362	chr19:11820362:A:G	1.27944e-96	-2.8253	-1.29961	3.01501e-16	-2.84213	-1.04725
11820464	chr19:11820464:C:T	7.12602e-96	-2.60136e-09	-2.40758	1.27931e-15	-2.60136e-09	-2.44407
11820505	chr19:11820505:G:A	6.74903e-96	-2.60136e-09	-2.46193	1.27449e-15	-2.60136e-09	-2.44785
11821279	chr19:11821279:G:A	1.71281e-95	-2.60136e-09	-1.53061	4.71833e-15	-2.60136e-09	-1.13894
11821341	chr19:11821341:G:C	1.2742e-95	-2.60136e-09	-1.82643	2.16585e-15	-2.60136e-09	-1.91758
11821677	chr19:11821677:A:AC	7.1997e-95	-0.0947069	-6.54159e-09	4.00535e-15	-1.30277	-6.54159e-09
11821977	chr19:11821977:T:C	6.94675e-96	-2.60136e-09	-2.43306	1.25618e-15	-2.60136e-09	-2.46232
11822038	chr19:11822038:T:A	1.60179e-95	-1.43751	-0.160119	3.51627e-15	-1.09959	-0.333404
11822223	chr19:11822223:A:G	6.49029e-97	-2.55564	-2.24797	1.30073e-16	-2.28471	-2.44535
11822318	chr19:11822318:C:T	7.17558e-96	-2.60136e-09	-2.40065	1.29698e-15	-2.60136e-09	-2.43036
11822432	chr19:11822432:A:G	3.47077e-95	-2.60136e-09	-0.824371	4.91847e-15	-2.60136e-09	-1.0974
11823315	chr19:11823315:A:G	4.44718e-97	-2.70367	-2.47797	7.31695e-17	-2.8283	-2.47707
11823347	chr19:11823347:T:C	6.96359e-96	-2.60136e-09	-2.43064	1.3519e-15	-2.60136e-09	-2.38889
11823362	chr19:11823362:C:A	2.1886e-95	-2.60136e-09	-1.28548	3.55465e-15	-2.60136e-09	-1.42214
11823903	chr19:11823903:G:A	2.10906e-95	-2.60136e-09	-1.3225	3.40913e-15	-2.60136e-09	-1.46394
11823940	chr19:11823940:C:T	1.11381e-94	0.341628	-6.54159e-09	3.37025e-14	0.827175	-6.54159e-09
11824202	chr19:11824202:G:A	6.60428e-96	-2.48361	-6.54159e-09	1.45717e-15	-2.3139	-6.54159e-09
11824241	chr19:11824241:A:ATATGC	1.56448e-95	-1.6212	-6.54159e-09	2.19576e-15	-1.90387	-6.54159e-09
11824677	chr19:11824677:A:C	1.16778e-96	-2.77817	-1.43805	2.6268e-16	-2.82382	-1.2034
11824853	chr19:11824853:G:A	8.13563e-96	-2.60136e-09	-2.27508	1.31652e-15	-2.60136e-09	-2.41541
11825443	chr19:11825443:ATCATACC:A	5.9413e-97	-2.70576	-2.18623	1.03348e-16	-2.53897	-2.42108
11825616	chr19:11825616:A:C	2.29706e-95	-2.60136e-09	-1.23712	4.73689e-15	-2.60136e-09	-1.13502
11825636	chr19:11825636:A:G	2.30994e-95	-2.60136e-09	-1.23152	4.76672e-15	-2.60136e-09	-1.12874
11825700	chr19:11825700:T:A	1.74432e-95	-1.25045	-0.261933	3.92601e-15	-0.904436	-0.418337
11825800	chr19:11825800:TTC:T	4.98744e-96	-2.76441	-6.54159e-09	1.06136e-15	-2.63085	-6.54159e-09
11826101	chr19:11826101:G:A	1.33588e-96	-2.81756	-1.26419	3.14491e-16	-2.84025	-1.00695
11826604	chr19:11826604:T:C	1.14938e-96	-2.82449	-1.40762	2.75033e-16	-2.84209	-1.13917
11826627	chr19:11826627:G:A	1.05279e-96	-2.81504	-1.50485	2.49501e-16	-2.83946	-1.23922
11827212	chr19:11827212:T:C	1.18288e-96	-2.8281	-1.37528	2.77136e-16	-2.84246	-1.13118
11827268	chr19:11827268:TAGTC:T	1.20617e-96	-2.82564	-1.35824	2.82075e-16	-2.84222	-1.11376
11827294	chr19:11827294:C:G	1.64316e-95	-2.60136e-09	-1.57212	2.2082e-15	-2.60136e-09	-1.89822
11827302	chr19:11827302:A:G	1.20625e-96	-2.82203	-1.36179	2.84753e-16	-2.84138	-1.10515
11827310	chr19:11827310:G:A	1.21918e-96	-2.82431	-1.34884	2.87502e-16	-2.84198	-1.09494
11827326	chr19:11827326:G:A	1.28084e-96	-2.82021	-1.30361	3.01838e-16	-2.84096	-1.0473
11827447	chr19:11827447:A:G	1.73483e-96	-2.82535	-0.995071	2.82031e-16	-2.84264	-1.11349
11827843	chr19:11827843:G:A	1.38884e-96	-2.80309	-1.23976	3.28356e-16	-2.83487	-0.969182
11828199	chr19:11828199:G:A	6.74831e-96	-2.60136e-09	-2.46204	1.27436e-15	-2.60136e-09	-2.44795
11828302	chr19:11828302:T:TC	4.48946e-97	-2.75323	-2.41896	9.30151e-17	-2.59384	-2.47155
11828334	chr19:11828334:G:A	1.06977e-96	-2.81855	-1.48533	2.47894e-16	-2.84059	-1.24456
11828614	chr19:11828614:A:G	1.08888e-95	-2.60136e-09	-1.98359	2.40977e-15	-2.60136e-09	-1.81087
11828647	chr19:11828647:G:A	2.18555e-95	-2.60136e-09	-1.28688	3.54649e-15	-2.60136e-09	-1.42444
11828663	chr19:11828663:T:G	1.25927e-96	-2.82922	-1.31158	2.99665e-16	-2.84258	-1.0529
11828766	chr19:11828766:C:T	1.31006e-95	-2.60136e-09	-1.79868	2.25062e-15	-2.60136e-09	-1.87919
11828887	chr19:11828887:C:T	7.22734e-95	-0.0908751	-6.54159e-09	5.1521e-15	-1.05099	-6.54159e-09
11828964	chr19:11828964:A:G	1.33179e-96	-2.82671	-1.25809	3.13419e-16	-2.8423	-1.00831
11829064	chr19:11829064:A:G	1.38463e-96	-1.67364	-2.37226	2.24094e-16	-1.76971	-2.41637
11829419	chr19:11829419:G:A	1.34497e-96	-2.8237	-1.25127	3.19335e-16	-2.84178	-0.990137
11829455	chr19:11829455:A:G	5.02011e-97	-2.81419	-2.24627	1.06583e-16	-2.83858	-2.09065
11829819	chr19:11829819:T:C	2.15108e-95	-2.60136e-09	-1.30278	3.43298e-15	-2.60136e-09	-1.45697
11829946	chr19:11829946:G:A	4.2582e-97	-2.75826	-2.46681	1.02793e-16	-2.59698	-2.36845
11829951	chr19:11829951:T:C	1.79657e-95	-2.60136e-09	-1.48287	2.5648e-15	-2.60136e-09	-1.74852
11830047	chr19:11830047:C:T	6.74799e-96	-2.60136e-09	-2.46209	1.27437e-15	-2.60136e-09	-2.44794
11830048	chr19:11830048:G:A	1.27788e-96	-2.82295	-1.30318	3.01776e-16	-2.84163	-1.04684
11830115	chr19:11830115:G:T	2.20981e-95	-2.60136e-09	-1.27584	4.60225e-15	-2.60136e-09	-1.16385
11830347	chr19:11830347:T:C	2.14806e-95	-2.60136e-09	-1.30418	4.39198e-15	-2.60136e-09	-1.21062
11830441	chr19:11830441:A:G	1.83352e-96	-2.82516	-0.939935	4.51682e-16	-2.84239	-0.64278
11830717	chr19:11830717:C:G	3.00537e-96	-2.8316	-0.439327	4.47392e-16	-2.84204	-0.652677
11830802	chr19:11830802:G:A	1.28115e-96	-2.81928	-1.30429	3.01795e-16	-2.84059	-1.04781
11830860	chr19:11830860:A:G	1.25073e-96	-2.82458	-1.32302	2.96784e-16	-2.84199	-1.06316
11830939	chr19:11830939:T:A	1.19183e-94	-2.60136e-09	0.409327	2.15338e-14	-2.60136e-09	0.379226
11831052	chr19:11831052:G:A	1.28079e-96	-2.82165	-1.30221	3.02201e-16	-2.8413	-1.04576
11831439	chr19:11831439:C:G	6.06321e-97	-2.71057	-2.16111	1.03544e-16	-2.54755	-2.4106
11831547	chr19:11831547:A:G	6.39762e-97	-2.80199	-2.01601	1.04499e-16	-2.69043	-2.25855
11831800	chr19:11831800:A:C	6.21205e-97	-2.80621	-2.04122	1.01681e-16	-2.70045	-2.27586
11831956	chr19:11831956:G:A	5.02004e-97	-2.81172	-2.24876	1.06235e-16	-2.83776	-2.09474
11832070	chr19:11832070:T:C	1.05442e-95	-2.60136e-09	-2.01575	1.66651e-15	-2.60136e-09	-2.17966
11832567	chr19:11832567:G:A	6.92408e-96	-2.60136e-09	-2.43633	1.27385e-15	-2.60136e-09	-2.44836
11832882	chr19:11832882:G:A	5.43494e-97	-2.62973	-2.35134	1.21605e-16	-2.35733	-2.44005
11833008	chr19:11833008:G:A	1.23702e-96	-2.83281	-1.32582	2.96924e-16	-2.8426	-1.06207
11833251	chr19:11833251:A:G	1.28409e-96	-2.82069	-1.30059	3.04037e-16	-2.84109	-1.03991
11833455	chr19:11833455:T:C	6.80603e-96	-2.60136e-09	-2.45352	1.24574e-15	-2.60136e-09	-2.47066
11833507	chr19:11833507:G:A	1.27797e-96	-2.8268	-1.29926	3.02811e-16	-2.8423	-1.04275
11833941	chr19:11833941:T:A	2.30818e-95	-2.60136e-09	-1.23229	4.76085e-15	-2.60136e-09	-1.12997
11834074	chr19:11834074:T:A	1.73506e-95	-2.60136e-09	-1.5177	3.08162e-15	-2.60136e-09	-1.56494
11834091	chr19:11834091:C:A	5.03162e-97	-2.82581	-2.23236	1.08575e-16	-2.842	-2.06871
11834451	chr19:11834451:A:T	4.45406e-96	-2.79964	-0.0778717	6.82598e-16	-2.82313	-0.24912
11834652	chr19:11834652:G:A	6.63041e-96	-2.60136e-09	-2.47966	1.23899e-15	-2.60136e-09	-2.4761
11834672	chr19:11834672:A:G	1.2474e-96	-2.82288	-1.32739	2.93327e-16	-2.84162	-1.07525
11835249	chr19:11835249:C:T	7.16023e-96	-2.60136e-09	-2.40279	1.28373e-15	-2.60136e-09	-2.44063
11835551	chr19:11835551:T:C	1.20532e-95	-2.80662	0.924615	1.61255e-15	-2.82769	0.615115
11835578	chr19:11835578:A:G	1.25445e-96	-2.82678	-1.31786	2.96528e-16	-2.84231	-1.0637
11835765	chr19:11835765:T:C	6.09601e-97	-2.55705	-2.30924	1.87944e-16	-2.34181	-2.0202
11836165	chr19:11836165:C:A	1.38248e-96	-2.80718	-1.24027	1.58802e-16	-2.77608	-1.75441
11836308	chr19:11836308:C:G	6.60996e-97	-2.78717	-1.99817	1.2671e-16	-2.82866	-1.9276
11836467	chr19:11836467:A:G	1.28623e-96	-2.82581	-1.2938	3.05238e-16	-2.84201	-1.03505
11836590	chr19:11836590:G:A	6.7839e-96	-2.60136e-09	-2.45678	1.24347e-15	-2.60136e-09	-2.47249
11836676	chr19:11836676:G:T	1.24628e-96	-2.8294	-1.32176	2.95353e-16	-2.84256	-1.06742
11836721	chr19:11836721:T:C	1.28069e-96	-2.82306	-1.30087	3.0089e-16	-2.84161	-1.0498
11837258	chr19:11837258:T:G	3.84977e-96	-2.82862	-0.194695	5.58997e-16	-2.84256	-0.429444
11837280	chr19:11837280:A:G	6.1138e-97	-2.56554	-2.29783	1.26575e-16	-2.29874	-2.45858
11837574	chr19:11837574:C:T	6.16992e-97	-2.55924	-2.29499	1.27828e-16	-2.28981	-2.45765
11837677	chr19:11837677:G:T	5.71675e-97	-2.72948	-2.20104	9.96055e-17	-2.57506	-2.42188
11838098	chr19:11838098:ATATATTTG:A	7.50705e-96	-2.60136e-09	-2.35549	1.45294e-15	-2.60136e-09	-2.31681
11838601	chr19:11838601:T:C	6.31111e-97	-2.56412	-2.26749	1.28344e-16	-2.29679	-2.44665
11838633	chr19:11838633:A:C	1.69117e-95	-1.54332	-6.54159e-09	3.26728e-15	-1.50644	-6.54159e-09
11838967	chr19:11838967:T:C	1.97502e-96	-2.57138	-1.11937	4.18859e-16	-2.70658	-0.854038
11839527	chr19:11839527:G:A	1.50164e-95	-1.66219	-6.54159e-09	2.10002e-15	-1.94845	-6.54159e-09
11839683	chr19:11839683:G:A	1.73833e-95	-1.51582	-6.54159e-09	3.38515e-15	-1.471	-6.54159e-09
11839710	chr19:11839710:T:C	1.03646e-96	-2.55699	-1.77853	1.98415e-16	-2.69377	-1.61403
11840093	chr19:11840093:C:T	8.58005e-96	-2.60136e-09	-2.22189	1.64904e-15	-2.60136e-09	-2.1902
11840371	chr19:11840371:C:A	1.17534e-96	-2.81574	-1.39403	2.23804e-16	-2.83838	-1.34901
11840655	chr19:11840655:A:G	1.05292e-96	-2.57485	-1.74491	2.0529e-16	-2.70559	-1.56814
11840711	chr19:11840711:T:A	8.19273e-96	-2.26808	-6.54159e-09	1.72433e-15	-2.14556	-6.54159e-09
11840762	chr19:11840762:G:A	6.66654e-96	-2.60136e-09	-2.47423	1.25401e-15	-2.60136e-09	-2.46405
11841219	chr19:11841219:C:T	2.14957e-95	-2.60136e-09	-1.30348	3.01113e-15	-2.60136e-09	-1.58808
11841306	chr19:11841306:G:A	7.59352e-97	-2.49098	-2.15564	1.39149e-16	-2.31071	-2.3519
11841322	chr19:11841322:G:A	6.76414e-96	-2.60136e-09	-2.4597	1.24074e-15	-2.60136e-09	-2.47469
11841364	chr19:11841364:G:A	8.79347e-97	-2.60665	-1.89326	1.7133e-16	-2.73032	-1.72424
11841508	chr19:11841508:A:C	1.05857e-96	-2.53129	-1.78313	2.05628e-16	-2.67348	-1.5986
11841973	chr19:11841973:T:A	2.56669e-95	-2.60136e-09	-1.12613	3.4131e-15	-2.60136e-09	-1.46278
11842320	chr19:11842320:T:A	6.82278e-96	-2.60136e-09	-2.45106	1.24778e-15	-2.60136e-09	-2.46903
11842335	chr19:11842335:G:C	6.78554e-96	-2.60136e-09	-2.45654	1.24367e-15	-2.60136e-09	-2.47233
11842544	chr19:11842544:G:T	6.78455e-96	-2.60136e-09	-2.45668	1.24354e-15	-2.60136e-09	-2.47243
11842673	chr19:11842673:C:T	7.21628e-96	-2.60136e-09	-2.39499	1.29225e-15	-2.60136e-09	-2.43401
11842872	chr19:11842872:T:A	6.74683e-96	-2.60136e-09	-2.46226	1.27529e-15	-2.60136e-09	-2.44722
11842928	chr19:11842928:T:C	6.62932e-96	-2.60136e-09	-2.47983	1.2337e-15	-2.60136e-09	-2.48038
11843279	chr19:11843279:G:A	6.92111e-96	-2.60136e-09	-2.43676	1.29171e-15	-2.60136e-09	-2.43443
11843747	chr19:11843747:T:C	1.11643e-96	-2.56106	-1.70014	2.17048e-16	-2.69771	-1.52033
11843990	chr19:11843990:G:A	7.21628e-96	-2.60136e-09	-2.39499	1.29225e-15	-2.60136e-09	-2.43401
11844817	chr19:11844817:T:C	1.0738e-96	-2.58136	-1.71877	2.08472e-16	-2.71536	-1.54299
11844952	chr19:11844952:G:A	3.05328e-96	-2.79479	-0.460327	4.34097e-16	-2.83578	-0.689103
11844957	chr19:11844957:C:T	6.89375e-96	-2.60136e-09	-2.44072	1.31101e-15	-2.60136e-09	-2.4196
11845032	chr19:11845032:G:C	1.15124e-95	-2.60136e-09	-1.92791	2.2459e-15	-2.60136e-09	-1.88129
11845196	chr19:11845196:A:G	1.16399e-95	-2.60136e-09	-1.91689	2.27267e-15	-2.60136e-09	-1.86944
11845303	chr19:11845303:G:A	2.32201e-95	-2.60136e-09	-1.22631	3.15456e-15	-2.60136e-09	-1.54155
11845439	chr19:11845439:G:A	6.98003e-96	-2.60136e-09	-2.42828	1.28011e-15	-2.60136e-09	-2.44345
11845809	chr19:11845809:T:C	1.13145e-96	-2.5472	-1.70064	2.16633e-16	-2.69105	-1.5289
11846151	chr19:11846151:CAT:C	1.11861e-96	-2.55191	-1.70733	2.16428e-16	-2.69278	-1.52811
11846190	chr19:11846190:C:T	2.06637e-95	-2.60136e-09	-1.34295	4.22638e-15	-2.60136e-09	-1.24905
11846245	chr19:11846245:A:G	1.07723e-96	-2.56711	-1.72982	2.08337e-16	-2.70466	-1.55433
11846740	chr19:11846740:G:A	6.78042e-96	-2.60136e-09	-2.45729	1.24012e-15	-2.60136e-09	-2.47519
11846937	chr19:11846937:A:G	2.30907e-95	-2.60136e-09	-1.2319	3.13695e-15	-2.60136e-09	-1.54715
11846981	chr19:11846981:G:A	2.31797e-95	-2.60136e-09	-1.22805	3.14763e-15	-2.60136e-09	-1.54375
11847408	chr19:11847408:A:G	2.2984e-95	-2.60136e-09	-1.23653	3.1256e-15	-2.60136e-09	-1.55077
11847855	chr19:11847855:T:C	2.30494e-95	-2.60136e-09	-1.23369	3.13394e-15	-2.60136e-09	-1.54811
11847978	chr19:11847978:G:C	6.65485e-96	-2.60136e-09	-2.47599	1.25163e-15	-2.60136e-09	-2.46595
11848020	chr19:11848020:C:T	5.7924e-97	-2.84066	-2.07671	1.74879e-16	-2.47667	-1.95739
11848047	chr19:11848047:G:C	3.62908e-95	-2.60136e-09	-0.779768	5.21263e-15	-2.60136e-09	-1.03931
11848078	chr19:11848078:G:A	6.92165e-96	-2.43668	-6.54159e-09	1.521e-15	-2.27103	-6.54159e-09
11848242	chr19:11848242:A:G	4.57949e-96	-0.514979	-2.33476	7.82267e-16	-0.589134	-2.34682
11848749	chr19:11848749:T:C	6.71941e-96	-2.46633	-6.54159e-09	1.33325e-15	-2.40278	-6.54159e-09
11849060	chr19:11849060:C:T	6.65659e-96	-2.60136e-09	-2.47572	1.25218e-15	-2.60136e-09	-2.46551
11849267	chr19:11849267:T:C	1.57385e-95	-2.60136e-09	-1.61522	4.13316e-15	-2.60136e-09	-1.27135
11849348	chr19:11849348:C:G	7.00628e-96	-2.60136e-09	-2.42452	1.28628e-15	-2.60136e-09	-2.43864
11849665	chr19:11849665:C:T	9.9497e-96	-0.948462	-1.12533	4.49216e-15	-0.368529	-0.819534
11849773	chr19:11849773:T:A	9.27886e-96	-1.0299	-1.11369	4.18868e-15	-0.445711	-0.812301
11849804	chr19:11849804:A:G	7.96769e-96	-1.11788	-1.17806	3.45209e-15	-0.58877	-0.862647
11849854	chr19:11849854:G:A	7.08101e-96	-2.60136e-09	-2.41391	1.29492e-15	-2.60136e-09	-2.43195
11849861	chr19:11849861:G:C	9.45819e-96	-1.0058	-1.11865	4.26282e-15	-0.432075	-0.808391
11849893	chr19:11849893:G:T	6.77065e-96	-2.60136e-09	-2.45873	1.26915e-15	-2.60136e-09	-2.45205
11850100	chr19:11850100:G:A	1.76103e-96	-2.83718	-0.968253	4.73434e-16	-2.41646	-1.02168
11850118	chr19:11850118:G:A	7.2943e-96	-2.60136e-09	-2.38424	1.30251e-15	-2.60136e-09	-2.4261
11850124	chr19:11850124:T:A	1.7869e-96	-2.83708	-0.95377	4.7984e-16	-2.41533	-1.00937
11851067	chr19:11851067:T:C	2.29049e-95	-2.60136e-09	-1.23998	3.11968e-15	-2.60136e-09	-1.55267
11851272	chr19:11851272:T:C	1.35621e-95	-0.982563	-0.781489	6.62404e-15	-0.400761	-0.39893
11851805	chr19:11851805:C:T	8.65996e-95	-2.60136e-09	0.0899643	1.55198e-14	-2.60136e-09	0.0517219
11851818	chr19:11851818:T:C	1.53536e-95	-0.951779	-0.688201	7.16328e-15	-0.331203	-0.390225
11851916	chr19:11851916:G:A	1.22664e-96	-1.69206	-2.47499	2.01903e-16	-1.81033	-2.48003
11852399	chr19:11852399:C:A	2.4927e-96	-2.83751	-0.620459	6.95567e-16	-2.35227	-0.701152
11852406	chr19:11852406:G:C	1.16125e-95	-2.60136e-09	-1.91925	1.83194e-15	-2.60136e-09	-2.08502
11852756	chr19:11852756:C:T	9.66331e-96	-2.60136e-09	-2.103	2.24484e-15	-2.60136e-09	-1.88176
11852765	chr19:11852765:C:T	1.21137e-95	-1.87699	-6.54159e-09	2.31743e-15	-1.84994	-6.54159e-09
11853126	chr19:11853126:C:T	6.92533e-96	-2.60136e-09	-2.43615	1.25849e-15	-2.60136e-09	-2.46049
11853291	chr19:11853291:C:G	4.96934e-96	-2.76804	-6.54159e-09	1.09314e-15	-2.60135	-6.54159e-09
11853387	chr19:11853387:G:C	1.14481e-95	-2.60136e-09	-1.93351	1.88699e-15	-2.60136e-09	-2.05541
11853393	chr19:11853393:G:A	4.89237e-97	-2.84224	-2.244	1.20028e-16	-2.83372	-1.97671
11853724	chr19:11853724:T:C	1.11363e-95	-2.60136e-09	-1.96112	2.28643e-15	-2.60136e-09	-1.8634
11854011	chr19:11854011:G:A	6.97676e-96	-2.60136e-09	-2.42875	1.27954e-15	-2.60136e-09	-2.4439
11854055	chr19:11854055:T:A	7.11091e-96	-2.60136e-09	-2.4097	1.29258e-15	-2.60136e-09	-2.43376
11854590	chr19:11854590:T:G	7.11405e-96	-2.60136e-09	-2.40926	1.42612e-15	-2.60136e-09	-2.33544
11854689	chr19:11854689:C:G	1.58395e-95	-2.60136e-09	-1.60882	2.11017e-15	-2.60136e-09	-1.94363
11854811	chr19:11854811:T:C	1.45672e-95	-2.60136e-09	-1.69256	3.04611e-15	-2.60136e-09	-1.57653
11854912	chr19:11854912:C:T	4.82879e-97	-2.691	-2.40832	9.7135e-17	-2.78861	-2.23344
11854913	chr19:11854913:T:C	2.60259e-95	-0.910006	-0.202233	1.20662e-14	-0.341282	0.141295
11854992	chr19:11854992:C:T	1.23248e-95	-1.85971	-6.54159e-09	2.35135e-15	-1.83541	-6.54159e-09
11855103	chr19:11855103:A:G	7.2859e-97	-2.81812	-1.86986	1.93182e-16	-2.83766	-1.49686
11855352	chr19:11855352:G:C	1.8634e-95	-2.60136e-09	-1.44634	3.49783e-15	-2.60136e-09	-1.43825
11855373	chr19:11855373:C:T	1.13797e-96	-1.79336	-2.44872	1.79966e-16	-1.92884	-2.47655
11855381	chr19:11855381:G:GT	7.58951e-96	-2.60136e-09	-2.34456	1.35404e-15	-2.60136e-09	-2.3873
11855416	chr19:11855416:A:G	6.61939e-96	-0.887116	-1.59421	8.51453e-16	-1.0099	-1.8413
11855771	chr19:11855771:G:T	1.45504e-95	-2.60136e-09	-1.69371	3.04345e-15	-2.60136e-09	-1.57741
11855857	chr19:11855857:C:T	7.58729e-96	-2.60136e-09	-2.34486	1.35361e-15	-2.60136e-09	-2.38762
11855863	chr19:11855863:G:A	1.21149e-95	-1.8769	-6.54159e-09	1.78116e-15	-2.11313	-6.54159e-09
11855868	chr19:11855868:C:T	1.72406e-95	-1.08768	-0.436387	8.05187e-15	-0.568059	-0.036433
11855977	chr19:11855977:A:G	2.52665e-95	-0.935783	-0.206068	1.15553e-14	-0.369999	0.126746
11856096	chr19:11856096:G:A	1.07951e-96	-1.87326	-2.42156	1.69737e-16	-2.00002	-2.46388
11856189	chr19:11856189:A:C	1.68539e-95	-2.60136e-09	-1.54675	2.18975e-15	-2.60136e-09	-1.90661
11856192	chr19:11856192:C:A	1.89594e-96	-1.38451	-2.3471	6.60463e-16	-0.940033	-2.16518
11856324	chr19:11856324:T:C	5.96513e-97	-2.44799	-2.43999	1.67537e-16	-2.20527	-2.27167
11856332	chr19:11856332:T:G	2.53376e-95	-2.60136e-09	-1.13904	2.8592e-15	-2.60136e-09	-1.63985
11856989	chr19:11856989:A:G	1.2811e-95	-1.82103	-6.54159e-09	2.4519e-15	-1.79353	-6.54159e-09
11857002	chr19:11857002:A:C	2.07384e-96	-1.37032	-2.2716	7.44188e-16	-0.942699	-2.04316
11857024	chr19:11857024:C:G	2.60237e-95	-2.60136e-09	-1.11232	2.71331e-15	-2.60136e-09	-1.69223
11857249	chr19:11857249:C:T	7.065e-96	-2.60136e-09	-2.41618	1.27236e-15	-2.60136e-09	-2.44952
11857623	chr19:11857623:G:A	1.79039e-96	-1.35288	-2.43602	5.82539e-16	-0.90877	-2.32199
11857688	chr19:11857688:G:A	4.65723e-96	-2.83291	-6.54159e-09	8.6091e-16	-2.84016	-6.54159e-09
11857730	chr19:11857730:C:T	6.65606e-96	-2.60136e-09	-2.4758	1.23456e-15	-2.60136e-09	-2.47968
11858170	chr19:11858170:A:T	1.4824e-96	-1.60779	-2.36989	2.38389e-16	-1.71696	-2.40729
11858427	chr19:11858427:C:T	7.23946e-96	-2.60136e-09	-2.39179	1.34955e-15	-2.60136e-09	-2.39063
11859047	chr19:11859047:T:C	1.10246e-95	-2.60136e-09	-1.9712	1.52317e-15	-2.60136e-09	-2.2696
11859274	chr19:11859274:C:T	6.66963e-96	-2.60136e-09	-2.47377	1.23608e-15	-2.60136e-09	-2.47845
11859349	chr19:11859349:A:G	1.24154e-95	-1.85239	-6.54159e-09	2.39528e-15	-1.8169	-6.54159e-09
11859369	chr19:11859369:G:A	6.75404e-96	-2.60136e-09	-2.46119	1.24759e-15	-2.60136e-09	-2.46919
11859972	chr19:11859972:G:A	1.29027e-95	-2.60136e-09	-1.8139	1.69204e-15	-2.60136e-09	-2.16446
11860322	chr19:11860322:A:G	7.53146e-96	-2.60136e-09	-2.35224	1.36413e-15	-2.60136e-09	-2.37988
11860477	chr19:11860477:C:T	1.24435e-95	-2.60136e-09	-1.85013	1.74647e-15	-2.60136e-09	-2.1328
11860553	chr19:11860553:C:G	1.24925e-95	-2.60136e-09	-1.8462	1.75178e-15	-2.60136e-09	-2.12976
11860555	chr19:11860555:G:A	7.12252e-97	-2.33665	-2.374	1.08742e-16	-2.46281	-2.44636
11860799	chr19:11860799:A:G	7.52916e-96	-2.60136e-09	-2.35255	1.36382e-15	-2.60136e-09	-2.38011
11860875	chr19:11860875:A:G	1.41702e-95	-2.60136e-09	-1.72019	2.0206e-15	-2.60136e-09	-1.987
11861012	chr19:11861012:C:T	1.38345e-95	-2.60136e-09	-1.74417	1.82833e-15	-2.60136e-09	-2.08699
11861101	chr19:11861101:G:T	6.62749e-96	-2.60136e-09	-2.4801	1.23379e-15	-2.60136e-09	-2.4803
11861537	chr19:11861537:T:G	1.26692e-95	-2.60136e-09	-1.83216	1.77021e-15	-2.60136e-09	-2.1193
11861684	chr19:11861684:G:A	9.60599e-97	-2.03866	-2.37287	2.60152e-16	-2.00393	-2.03295
11861785	chr19:11861785:T:C	4.3621e-97	-2.84264	-2.35832	7.38189e-17	-2.83409	-2.46244
11861831	chr19:11861831:A:T	1.39555e-95	-1.73546	-6.54159e-09	2.66591e-15	-1.70985	-6.54159e-09
11861836	chr19:11861836:T:A	9.62193e-97	-2.03952	-2.37036	2.61219e-16	-2.00494	-2.02785
11862667	chr19:11862667:A:G	1.82423e-95	-2.60136e-09	-1.46759	2.51351e-15	-2.60136e-09	-1.76872
11862705	chr19:11862705:G:A	5.07711e-96	-2.74659	-6.54159e-09	8.93394e-16	-2.80312	-6.54159e-09
11862959	chr19:11862959:C:T	7.50693e-96	-2.60136e-09	-2.3555	1.40507e-15	-2.60136e-09	-2.35031
11863045	chr19:11863045:GCC:G	1.82082e-95	-2.60136e-09	-1.46946	2.50831e-15	-2.60136e-09	-1.77079
11863436	chr19:11863436:A:G	3.31204e-95	-1.30071	0.429525	1.16918e-14	-1.04761	0.816105
11863440	chr19:11863440:A:G	8.71828e-97	-2.39847	-2.11002	2.20547e-16	-2.51009	-1.69195
11863616	chr19:11863616:C:G	1.19989e-96	-2.84241	-1.34669	2.10909e-16	-2.78627	-1.46046
11863665	chr19:11863665:G:T	7.71446e-97	-2.2583	-2.37252	1.16486e-16	-2.39517	-2.44521
11864055	chr19:11864055:G:A	7.16308e-96	-2.40239	-6.54159e-09	1.59273e-15	-2.22495	-6.54159e-09
11864068	chr19:11864068:G:A	3.7406e-95	-2.60136e-09	-0.749501	4.65771e-15	-2.60136e-09	-1.15187
11864803	chr19:11864803:T:C	7.74167e-96	-2.60136e-09	-2.32471	1.37845e-15	-2.60136e-09	-2.36944
11865082	chr19:11865082:G:T	1.41112e-95	-1.72436	-6.54159e-09	2.70281e-15	-1.6961	-6.54159e-09
11865237	chr19:11865237:C:T	7.7479e-97	-2.25122	-2.37528	1.17314e-16	-2.38652	-2.44678
11865575	chr19:11865575:C:T	7.58817e-96	-2.60136e-09	-2.34474	1.33776e-15	-2.60136e-09	-2.3994
11865884	chr19:11865884:G:A	1.2271e-95	-2.60136e-09	-1.86409	1.7214e-15	-2.60136e-09	-2.14726
11866157	chr19:11866157:A:G	6.78278e-96	-2.60136e-09	-2.45694	1.25612e-15	-2.60136e-09	-2.46237
11866172	chr19:11866172:C:T	1.10524e-95	-2.60136e-09	-1.96868	1.60039e-15	-2.60136e-09	-2.22015
11866332	chr19:11866332:G:A	1.13672e-95	-2.60136e-09	-1.9406	1.63379e-15	-2.60136e-09	-2.19949
11866757	chr19:11866757:G:C	2.05513e-96	-1.49329	-2.1577	2.81338e-16	-1.68352	-2.27507
11866996	chr19:11866996:C:T	8.59611e-97	-2.41914	-2.10347	2.13891e-16	-2.52852	-1.70417
11867204	chr19:11867204:C:T	7.68624e-97	-2.26197	-2.37252	1.16361e-16	-2.39625	-2.44521
11867315	chr19:11867315:A:G	7.69776e-96	-2.60136e-09	-2.3304	1.26103e-15	-2.60136e-09	-2.45846
11868083	chr19:11868083:T:C	1.08119e-95	-2.60136e-09	-1.99069	1.48709e-15	-2.60136e-09	-2.29358
11868251	chr19:11868251:C:T	1.42035e-95	-2.60136e-09	-1.71785	2.03554e-15	-2.60136e-09	-1.97963
11868418	chr19:11868418:C:T	6.74105e-96	-2.60136e-09	-2.46312	1.24532e-15	-2.60136e-09	-2.47101
11868490	chr19:11868490:C:G	1.46414e-95	-1.68748	-6.54159e-09	2.81863e-15	-1.65415	-6.54159e-09
11868821	chr19:11868821:T:C	1.97324e-96	-1.52675	-2.16491	2.71782e-16	-1.71119	-2.28196
11868854	chr19:11868854:T:C	6.89187e-97	-2.3602	-2.38338	1.61203e-16	-2.07606	-2.43943
11869160	chr19:11869160:A:G	1.24721e-95	-2.60136e-09	-1.84784	2.78192e-15	-2.60136e-09	-1.66726
11869495	chr19:11869495:TG:T	2.05992e-95	-2.60136e-09	-1.34608	3.04058e-15	-2.60136e-09	-1.57835
11869517	chr19:11869517:T:C	8.61906e-97	-2.35531	-2.16463	2.0769e-16	-2.47455	-1.78756
11869566	chr19:11869566:A:ATGTAAACTTTACTTTTCATGCTTATGTACTTTAATTTTTATTTCAAC	6.74546e-96	-2.60136e-09	-2.46246	1.26089e-15	-2.60136e-09	-2.45858
11869747	chr19:11869747:C:G	6.68594e-96	-2.60136e-09	-2.47133	1.25634e-15	-2.60136e-09	-2.4622
11869761	chr19:11869761:A:G	3.29518e-95	-2.60136e-09	-0.876284	9.07255e-15	-2.60136e-09	-0.485144
11869879	chr19:11869879:G:A	3.11697e-95	-2.60136e-09	-0.931885	4.24242e-15	-2.60136e-09	-1.24526
11869909	chr19:11869909:G:A	1.1531e-95	-2.60136e-09	-1.92629	1.65792e-15	-2.60136e-09	-2.18483
11870006	chr19:11870006:T:C	1.62383e-96	-1.43814	-2.4484	2.5338e-16	-1.59399	-2.46928
11870023	chr19:11870023:G:C	1.56565e-96	-1.47596	-2.44707	2.44518e-16	-1.63038	-2.46849
11870038	chr19:11870038:C:T	7.44809e-97	-2.19162	-2.47434	1.20636e-16	-2.325	-2.48038
11870138	chr19:11870138:G:A	6.6811e-96	-2.60136e-09	-2.47205	1.25404e-15	-2.60136e-09	-2.46402
11870159	chr19:11870159:G:A	2.57055e-95	-2.60136e-09	-1.12463	4.11041e-15	-2.60136e-09	-1.27687
11870519	chr19:11870519:T:A	1.97208e-95	-2.60136e-09	-1.38966	2.68923e-15	-2.60136e-09	-1.70114
11870527	chr19:11870527:G:A	6.85402e-96	-2.60136e-09	-2.4465	1.26008e-15	-2.60136e-09	-2.45923
11870560	chr19:11870560:T:C	1.50484e-96	-1.51647	-2.44618	2.35435e-16	-1.66859	-2.46813
11870693	chr19:11870693:C:G	2.24433e-95	-2.60136e-09	-1.26034	2.41197e-15	-2.60136e-09	-1.80995
11870730	chr19:11870730:C:T	2.25332e-95	-2.60136e-09	-1.25634	2.41806e-15	-2.60136e-09	-1.80743
11870775	chr19:11870775:C:T	3.21214e-95	-2.60136e-09	-0.901808	8.72986e-15	-2.60136e-09	-0.523647
11870939	chr19:11870939:C:A	6.65361e-96	-2.60136e-09	-2.47617	1.23593e-15	-2.60136e-09	-2.47857
11871685	chr19:11871685:A:C	1.04947e-95	-2.60136e-09	-2.02046	1.87663e-15	-2.60136e-09	-2.06092
11871836	chr19:11871836:G:A	6.44455e-96	-2.5081	-6.54159e-09	1.12002e-15	-2.57705	-6.54159e-09
11872454	chr19:11872454:A:T	8.813e-96	-2.60136e-09	-2.1951	1.39061e-15	-2.60136e-09	-2.36065
11872548	chr19:11872548:T:A	9.14965e-96	-2.60136e-09	-2.15762	1.42599e-15	-2.60136e-09	-2.33553
11873030	chr19:11873030:A:G	1.31132e-95	-2.60136e-09	-1.79771	1.82016e-15	-2.60136e-09	-2.09147
11873040	chr19:11873040:T:C	1.29362e-95	-2.60136e-09	-1.8113	1.80448e-15	-2.60136e-09	-2.10012
11873252	chr19:11873252:C:T	3.40326e-95	-2.60136e-09	-0.844013	4.27308e-15	-2.60136e-09	-1.23806
11873302	chr19:11873302:T:G	1.30567e-95	-2.60136e-09	-1.80203	1.82136e-15	-2.60136e-09	-2.09081
11873533	chr19:11873533:C:A	1.3097e-95	-2.60136e-09	-1.79895	1.82475e-15	-2.60136e-09	-2.08895
11873598	chr19:11873598:A:G	1.21926e-95	-2.60136e-09	-1.8705	1.72724e-15	-2.60136e-09	-2.14387
11874019	chr19:11874019:C:T	7.32638e-96	-2.60136e-09	-2.37985	1.38687e-15	-2.60136e-09	-2.36335
11874026	chr19:11874026:A:G	9.07971e-97	-2.07943	-2.38844	1.73722e-16	-2.23013	-2.21056
11874201	chr19:11874201:TGAG:T	4.26448e-97	-2.74331	-2.48028	7.72362e-17	-2.79549	-2.45579
11874212	chr19:11874212:T:C	2.53363e-95	-2.60136e-09	-1.13909	3.42601e-15	-2.60136e-09	-1.459
11874339	chr19:11874339:G:A	4.61361e-96	-2.84232	-6.54159e-09	8.63055e-16	-2.83767	-6.54159e-09
11874436	chr19:11874436:G:C	9.47729e-96	-2.60136e-09	-2.12243	1.39295e-15	-2.60136e-09	-2.35897
11875108	chr19:11875108:C:T	1.65042e-95	-1.56772	-6.54159e-09	2.88447e-15	-1.63106	-6.54159e-09
11875916	chr19:11875916:TA:T	6.18112e-96	-2.54983	-6.54159e-09	1.0507e-15	-2.64094	-6.54159e-09
11876022	chr19:11876022:T:C	2.54633e-95	-2.60136e-09	-1.13409	3.4618e-15	-2.60136e-09	-1.44861
11876219	chr19:11876219:C:T	7.85833e-96	-2.60136e-09	-2.30976	1.37834e-15	-2.60136e-09	-2.36952
11876483	chr19:11876483:T:C	1.90453e-95	-2.60136e-09	-1.42451	2.26592e-15	-2.60136e-09	-1.87242
11876530	chr19:11876530:C:T	6.66929e-96	-2.60136e-09	-2.47382	1.2445e-15	-2.60136e-09	-2.47166
11876615	chr19:11876615:T:C	1.01816e-95	-2.60136e-09	-2.05075	1.42902e-15	-2.60136e-09	-2.33341
11876715	chr19:11876715:C:T	6.7214e-96	-2.60136e-09	-2.46603	1.25458e-15	-2.60136e-09	-2.46359
11876878	chr19:11876878:G:A	7.21976e-96	-2.60136e-09	-2.39451	1.33668e-15	-2.60136e-09	-2.40021
11877190	chr19:11877190:A:G	8.29855e-97	-2.07895	-2.47889	1.34211e-16	-2.25438	-2.44436
11877508	chr19:11877508:A:C	5.9132e-97	-2.41635	-2.48038	1.19572e-16	-2.33754	-2.47669
11877700	chr19:11877700:G:A	7.84468e-97	-2.13587	-2.47821	1.28233e-16	-2.30112	-2.44318
11877935	chr19:11877935:T:C	1.38666e-95	-1.74185	-6.54159e-09	3.08047e-15	-1.56532	-6.54159e-09
11878156	chr19:11878156:A:G	5.59658e-97	-2.47277	-2.47899	1.12204e-16	-2.3984	-2.47943
11878159	chr19:11878159:A:G	5.64342e-97	-2.46559	-2.47783	1.12813e-16	-2.39235	-2.48007
11878611	chr19:11878611:A:G	7.00765e-96	-2.42433	-6.54159e-09	1.55664e-15	-2.24787	-6.54159e-09
11878658	chr19:11878658:G:A	1.59829e-95	-1.59981	-6.54159e-09	2.78734e-15	-1.66531	-6.54159e-09
11878703	chr19:11878703:G:A	8.36511e-97	-2.28401	-2.26583	1.72556e-16	-2.19812	-2.24932
11878748	chr19:11878748:G:GA	1.22204e-95	-2.60136e-09	-1.86823	2.39092e-15	-2.60136e-09	-1.81872
11878882	chr19:11878882:G:A	1.69173e-95	-1.543	-6.54159e-09	2.63088e-15	-1.72308	-6.54159e-09
11878933	chr19:11878933:A:T	9.41451e-97	-1.95583	-2.47584	1.39103e-16	-2.18886	-2.47408
11879327	chr19:11879327:G:A	7.11195e-97	-2.53296	-2.17918	1.1635e-16	-2.62144	-2.22012
11879776	chr19:11879776:T:C	8.49123e-96	-2.60136e-09	-2.2323	1.4903e-15	-2.60136e-09	-2.29142
11879800	chr19:11879800:C:T	5.09257e-96	-2.74355	-6.54159e-09	8.87383e-16	-2.80987	-6.54159e-09
11879830	chr19:11879830:A:G	2.59105e-95	-2.60136e-09	-1.11668	3.49954e-15	-2.60136e-09	-1.43777
11880097	chr19:11880097:G:C	7.70451e-96	-2.60136e-09	-2.32953	1.41587e-15	-2.60136e-09	-2.34265
11880299	chr19:11880299:G:A	9.02912e-96	-2.60136e-09	-2.17088	1.34664e-15	-2.60136e-09	-2.39278
11880403	chr19:11880403:T:C	2.1309e-96	-2.07786	-1.53692	4.5697e-16	-1.81776	-1.65577
11880423	chr19:11880423:G:A	1.53302e-95	-1.64151	-6.54159e-09	2.67833e-15	-1.7052	-6.54159e-09
11881147	chr19:11881147:C:T	7.63191e-97	-2.16232	-2.47925	1.23115e-16	-2.33609	-2.44894
11881358	chr19:11881358:G:A	5.3127e-96	-2.70123	-6.54159e-09	1.18266e-15	-2.52263	-6.54159e-09
11881446	chr19:11881446:G:A	9.14913e-97	-2.62374	-1.83652	1.63075e-16	-2.71007	-1.79387
11881541	chr19:11881541:G:A	8.39474e-96	-2.60136e-09	-2.24373	1.56672e-15	-2.60136e-09	-2.24141
11881614	chr19:11881614:C:A	1.42135e-95	-2.60136e-09	-1.71714	2.26579e-15	-2.60136e-09	-1.87248
11882166	chr19:11882166:C:T	3.3136e-95	-0.87071	-6.54159e-09	5.12853e-15	-1.05558	-6.54159e-09
11882321	chr19:11882321:G:A	7.11384e-96	-2.60136e-09	-2.40929	1.26381e-15	-2.60136e-09	-2.45626
11882399	chr19:11882399:G:A	2.42246e-96	-1.0222	-2.46435	3.59422e-16	-1.23498	-2.47867
11882430	chr19:11882430:A:G	8.10274e-96	-2.60136e-09	-2.27913	1.34879e-15	-2.60136e-09	-2.39119
11882790	chr19:11882790:T:C	4.96015e-97	-2.80452	-2.26796	1.03045e-16	-2.74181	-2.22118
11882988	chr19:11882988:G:T	1.45062e-95	-2.60136e-09	-1.69675	2.82287e-15	-2.60136e-09	-1.65264
11883385	chr19:11883385:C:T	3.50672e-96	-0.66544	-2.45121	5.65848e-16	-0.828235	-2.43159
11883565	chr19:11883565:G:C	1.44807e-95	-2.60136e-09	-1.69851	2.81725e-15	-2.60136e-09	-1.65464
11884103	chr19:11884103:C:T	1.49347e-95	-2.60136e-09	-1.66764	3.26708e-15	-2.60136e-09	-1.5065
11884251	chr19:11884251:A:G	2.75991e-96	-1.00991	-2.34622	2.97527e-16	-1.48425	-2.41839
11884336	chr19:11884336:T:C	4.876e-97	-2.8325	-2.25709	9.76835e-17	-2.80987	-2.20655
11884462	chr19:11884462:C:T	2.29531e-95	-2.60136e-09	-1.23788	3.7017e-15	-2.60136e-09	-1.38161
11884611	chr19:11884611:C:G	5.62613e-97	-2.79109	-2.15541	1.2206e-16	-2.74001	-2.05363
11884688	chr19:11884688:T:C	1.29687e-95	-2.60136e-09	-1.80879	2.82616e-15	-2.60136e-09	-1.65148
11884693	chr19:11884693:C:T	1.3037e-96	-1.7609	-2.34522	2.54457e-16	-1.73366	-2.32536
11884736	chr19:11884736:A:G	9.52966e-96	-2.60136e-09	-2.11692	1.47284e-15	-2.60136e-09	-2.30321
11885286	chr19:11885286:C:T	7.72817e-97	-2.55473	-2.07431	1.48519e-16	-2.5841	-2.01334
11885348	chr19:11885348:TA:T	2.46175e-95	-2.60136e-09	-1.16787	4.01467e-15	-2.60136e-09	-1.30044
11885959	chr19:11885959:T:A	8.13821e-96	-2.60136e-09	-2.27476	1.50251e-15	-2.60136e-09	-2.28326
11886066	chr19:11886066:A:G	8.34669e-96	-2.60136e-09	-2.24947	1.59244e-15	-2.60136e-09	-2.22513
11886088	chr19:11886088:G:A	1.4342e-96	-2.83521	-1.17551	3.10744e-16	-2.84261	-1.01658
11886096	chr19:11886096:G:A	7.9604e-97	-2.13177	-2.46766	2.0573e-16	-1.94144	-2.33015
11886176	chr19:11886176:A:G	8.63548e-97	-2.28832	-2.22971	1.37089e-16	-2.31622	-2.3613
11886349	chr19:11886349:C:T	6.68537e-96	-2.60136e-09	-2.47141	1.41846e-15	-2.60136e-09	-2.34082
11886368	chr19:11886368:T:C	1.26853e-96	-2.75863	-1.37484	4.27383e-16	-2.79173	-0.748739
11886382	chr19:11886382:C:A	1.23961e-96	-2.83683	-1.3197	3.01357e-16	-2.84264	-1.04722
11886608	chr19:11886608:T:C	1.43623e-96	-2.83207	-1.17724	3.5599e-16	-2.84161	-0.88164
11886795	chr19:11886795:G:T	1.52849e-96	-1.64444	-2.30261	3.23956e-16	-1.35232	-2.46522
11886830	chr19:11886830:C:T	1.52283e-96	-2.81208	-1.13868	3.78114e-16	-2.83092	-0.832035
11886900	chr19:11886900:C:G	2.6809e-95	-2.60136e-09	-1.08259	3.94545e-15	-2.60136e-09	-1.31783
11887352	chr19:11887352:A:T	2.13276e-96	-2.72872	-0.885192	8.33184e-16	-2.77283	-0.100071
11887364	chr19:11887364:A:G	7.53614e-96	-2.8413	0.489681	2.59099e-15	-2.82805	1.08969
11887515	chr19:11887515:G:C	5.2913e-96	-2.70527	-6.54159e-09	8.69582e-16	-2.83014	-6.54159e-09
11887941	chr19:11887941:C:T	1.0655e-95	-2.0053	-6.54159e-09	1.65864e-15	-2.1844	-6.54159e-09
11887962	chr19:11887962:C:T	1.909e-95	-2.83318	1.41102	6.66741e-15	-2.80359	2.01042
11888106	chr19:11888106:C:T	6.74864e-96	-2.60136e-09	-2.46199	1.25833e-15	-2.60136e-09	-2.46061
11888221	chr19:11888221:A:G	6.1553e-96	-2.55402	-6.54159e-09	8.62147e-16	-2.83873	-6.54159e-09
11888263	chr19:11888263:T:C	9.65543e-96	-2.60136e-09	-2.10381	1.72837e-15	-2.60136e-09	-2.14322
11888366	chr19:11888366:C:T	4.74992e-96	-2.8132	-6.54159e-09	8.67265e-16	-2.83281	-6.54159e-09
11888949	chr19:11888949:C:CG	1.42474e-96	-2.84099	-1.17635	3.3642e-16	-2.84234	-0.937453
11889026	chr19:11889026:A:G	7.41027e-96	-2.60136e-09	-2.36846	1.61277e-15	-2.60136e-09	-2.21244
11889209	chr19:11889209:T:A	6.99919e-96	-2.60136e-09	-2.42554	1.31335e-15	-2.60136e-09	-2.41782
11889425	chr19:11889425:T:G	1.07163e-95	-2.60136e-09	-1.99956	1.67312e-15	-2.60136e-09	-2.17571
11889480	chr19:11889480:A:G	2.19738e-95	-2.60136e-09	-1.28148	3.8133e-15	-2.60136e-09	-1.3519
11889579	chr19:11889579:C:G	6.7771e-96	-2.60136e-09	-2.45778	1.25669e-15	-2.60136e-09	-2.46191
11889639	chr19:11889639:C:T	1.50272e-95	-2.60136e-09	-1.66147	2.19307e-15	-2.60136e-09	-1.90509
11890134	chr19:11890134:C:T	5.15232e-97	-2.81408	-2.22039	8.44821e-17	-2.82749	-2.33412
11890342	chr19:11890342:G:A	1.2923e-95	-2.60136e-09	-1.81232	2.26389e-15	-2.60136e-09	-1.87331
11890355	chr19:11890355:G:A	7.69948e-97	-2.70352	-1.92925	2.75129e-16	-2.51595	-1.46496
11890820	chr19:11890820:A:G	1.27265e-95	-2.60136e-09	-1.82764	2.56918e-15	-2.60136e-09	-1.74681
11891296	chr19:11891296:T:C	9.74121e-96	-2.60136e-09	-2.09497	1.71926e-15	-2.60136e-09	-2.1485
11891451	chr19:11891451:A:G	5.00618e-95	-2.60136e-09	-0.458073	1.16455e-14	-2.60136e-09	-0.235475
11891599	chr19:11891599:C:T	4.82551e-97	-2.80699	-2.29301	1.11782e-16	-2.74336	-2.13824
11892170	chr19:11892170:G:A	6.63994e-96	-2.60136e-09	-2.47823	1.24224e-15	-2.60136e-09	-2.47348
11892298	chr19:11892298:G:C	8.40463e-97	-2.77951	-1.76562	2.93067e-16	-2.59252	-1.32524
11892344	chr19:11892344:T:G	3.22588e-96	-2.78284	-0.417287	1.12252e-15	-2.81662	0.241799
11892431	chr19:11892431:G:A	9.15385e-96	-2.60136e-09	-2.15716	1.82503e-15	-2.60136e-09	-2.0888
11893024	chr19:11893024:G:A	5.08258e-96	-2.74551	-6.54159e-09	9.80326e-16	-2.71027	-6.54159e-09
11893456	chr19:11893456:A:G	5.33847e-97	-2.82368	-2.1753	8.69814e-17	-2.83263	-2.29983
11893617	chr19:11893617:G:A	2.97056e-96	-2.77654	-0.506044	9.95307e-16	-2.81753	0.122424
11894209	chr19:11894209:G:A	6.6576e-96	-2.60136e-09	-2.47557	1.23569e-15	-2.60136e-09	-2.47877
11894497	chr19:11894497:A:G	1.04083e-95	-2.60136e-09	-2.02873	2.03043e-15	-2.60136e-09	-1.98215
11894784	chr19:11894784:G:A	6.01748e-96	-2.57666	-6.54159e-09	1.28848e-15	-2.43693	-6.54159e-09
11895045	chr19:11895045:G:A	9.82112e-96	-2.60136e-09	-2.0868	1.88611e-15	-2.60136e-09	-2.05588
11895129	chr19:11895129:A:T	2.46802e-96	-2.78377	-0.684148	8.36152e-16	-2.81599	-0.0533521
11895137	chr19:11895137:G:C	1.02005e-95	-2.0489	-6.54159e-09	2.32668e-15	-1.84595	-6.54159e-09
11895302	chr19:11895302:G:T	5.754e-97	-2.8288	-2.09522	8.9938e-17	-2.83694	-2.26209
11896419	chr19:11896419:T:C	1.22105e-95	-1.86904	-6.54159e-09	3.50797e-15	-1.43536	-6.54159e-09
11896508	chr19:11896508:G:A	7.83607e-96	-2.8378	0.52521	1.40996e-15	-2.83542	0.488582
11896667	chr19:11896667:A:G	5.99528e-97	-2.83924	-2.0437	1.72368e-16	-2.74809	-1.70042
11897245	chr19:11897245:G:A	1.95649e-96	-2.7631	-0.937077	6.31582e-16	-2.8025	-0.347425
11897304	chr19:11897304:G:A	8.08702e-96	-2.60136e-09	-2.28107	1.37593e-15	-2.60136e-09	-2.37127
11897502	chr19:11897502:G:C	5.46773e-97	-2.82945	-2.1456	8.86406e-17	-2.83679	-2.27677
11897507	chr19:11897507:C:T	8.6018e-96	-2.21936	-6.54159e-09	1.38398e-15	-2.36543	-6.54159e-09
11897549	chr19:11897549:T:C	8.32564e-96	-2.60136e-09	-2.25199	1.49528e-15	-2.60136e-09	-2.28808
11897740	chr19:11897740:T:C	1.29138e-95	-1.9552	0.142166	4.41058e-15	-1.41526	0.20887
11897815	chr19:11897815:T:G	8.62982e-96	-2.60136e-09	-2.21611	1.67961e-15	-2.60136e-09	-2.17184
11897925	chr19:11897925:A:C	7.27268e-96	-2.60136e-09	-2.38721	1.44699e-15	-2.60136e-09	-2.32091
11898118	chr19:11898118:A:T	2.69136e-96	-2.75197	-0.629317	8.8044e-16	-2.79376	-0.0239681
11898273	chr19:11898273:T:C	7.64044e-97	-2.83568	-1.80478	1.5119e-16	-2.83228	-1.74733
11898304	chr19:11898304:C:T	6.78419e-96	-2.60136e-09	-2.45674	1.2342e-15	-2.60136e-09	-2.47998
11898511	chr19:11898511:C:T	9.39122e-97	-2.47759	-1.95655	1.84709e-16	-2.71731	-1.66207
11899131	chr19:11899131:A:G	3.00006e-96	-2.83342	-0.439283	7.20737e-16	-2.82912	-0.188759
11899335	chr19:11899335:A:G	8.48018e-96	-2.60136e-09	-2.2336	1.4511e-15	-2.60136e-09	-2.31807
11899383	chr19:11899383:C:T	8.81846e-96	-2.19448	-6.54159e-09	1.41348e-15	-2.34434	-6.54159e-09
11899617	chr19:11899617:G:A	4.66419e-96	-2.83142	-6.54159e-09	9.01027e-16	-2.79462	-6.54159e-09
11899753	chr19:11899753:T:A	1.57422e-95	-2.60136e-09	-1.61498	2.61736e-15	-2.60136e-09	-1.72823
11900483	chr19:11900483:A:G	7.98949e-96	-2.60136e-09	-2.2932	1.44017e-15	-2.60136e-09	-2.32564
11900891	chr19:11900891:T:C	4.68024e-96	-2.82798	-6.54159e-09	8.60152e-16	-2.84104	-6.54159e-09
11901096	chr19:11901096:A:G	9.78234e-96	-2.09075	-6.54159e-09	1.5836e-15	-2.2307	-6.54159e-09
11901144	chr19:11901144:G:A	9.36811e-97	-2.52802	-1.90859	1.89249e-16	-2.74351	-1.61158
11901317	chr19:11901317:G:A	5.99523e-97	-2.83886	-2.04409	1.50387e-16	-2.81071	-1.77423
11901421	chr19:11901421:G:T	1.10078e-96	-2.69731	-1.57801	3.31052e-16	-2.75069	-1.04519
11901596	chr19:11901596:C:T	9.46552e-97	-2.51815	-1.90811	1.90432e-16	-2.73783	-1.61103
11901984	chr19:11901984:T:C	1.55226e-96	-2.31094	-1.62068	2.10437e-16	-2.48739	-1.76158
11902696	chr19:11902696:C:T	5.12974e-96	-2.73628	-6.54159e-09	1.06371e-15	-2.62864	-6.54159e-09
11903195	chr19:11903195:G:A	7.33653e-96	-2.37846	-6.54159e-09	8.58926e-16	-2.84247	-6.54159e-09
11903459	chr19:11903459:A:G	2.30596e-96	-2.72278	-0.813054	7.31174e-16	-2.77265	-0.230853
11903540	chr19:11903540:C:G	8.74059e-97	-2.02697	-2.47897	2.72696e-16	-1.65244	-2.33735
11903812	chr19:11903812:G:A	8.56784e-97	-2.7632	-1.7627	2.19647e-16	-2.68679	-1.51934
11903924	chr19:11903924:G:A	7.93769e-96	-2.60136e-09	-2.29971	1.28066e-15	-2.60136e-09	-2.44302
11904384	chr19:11904384:G:C	8.79794e-96	-2.60136e-09	-2.19681	1.71653e-15	-2.60136e-09	-2.15009
11904730	chr19:11904730:G:A	9.74144e-97	-2.69411	-1.70342	2.99275e-16	-2.35977	-1.53701
11904786	chr19:11904786:T:C	7.15028e-96	-2.60136e-09	-2.40418	1.24442e-15	-2.60136e-09	-2.47173
11905200	chr19:11905200:G:T	6.70264e-96	-2.60136e-09	-2.46883	1.23916e-15	-2.60136e-09	-2.47597
11906243	chr19:11906243:A:G	9.18208e-97	-2.74848	-1.70818	2.37913e-16	-2.66734	-1.45891
11906449	chr19:11906449:A:G	4.96062e-97	-2.82615	-2.24623	8.19433e-17	-2.83491	-2.35722
11906542	chr19:11906542:C:A	8.09674e-96	-2.27987	-6.54159e-09	8.98684e-16	-2.79722	-6.54159e-09
11906743	chr19:11906743:A:T	4.66562e-96	-2.83111	-6.54159e-09	8.75481e-16	-2.82338	-6.54159e-09
11907009	chr19:11907009:G:A	3.10154e-95	-2.60136e-09	-0.936847	7.67611e-15	-2.60136e-09	-0.652284
11907070	chr19:11907070:A:G	9.96473e-97	-2.71201	-1.66286	2.97969e-16	-2.76136	-1.1398
11907139	chr19:11907139:A:G	4.28148e-95	1.72483	-2.33927	3.27333e-15	0.891682	-2.39627
11907387	chr19:11907387:T:C	7.73875e-96	-2.60136e-09	-2.32509	1.3452e-15	-2.60136e-09	-2.39385
11907501	chr19:11907501:A:G	6.67514e-97	-2.60852	-2.167	1.46233e-16	-2.76867	-1.84428
11908236	chr19:11908236:T:C	7.81569e-96	-2.60136e-09	-2.3152	1.35508e-15	-2.60136e-09	-2.38653
11908588	chr19:11908588:A:G	5.20253e-97	-2.82889	-2.19588	8.5011e-17	-2.8365	-2.31887
11908706	chr19:11908706:A:G	7.61992e-96	-2.60136e-09	-2.34057	1.2684e-15	-2.60136e-09	-2.45264
11908709	chr19:11908709:G:A	6.95844e-97	-2.60939	-2.12457	1.55054e-16	-2.76987	-1.78451
11908920	chr19:11908920:G:A	7.12782e-96	-2.60136e-09	-2.40733	1.23771e-15	-2.60136e-09	-2.47714
11910289	chr19:11910289:G:A	7.03343e-96	-2.60136e-09	-2.42066	1.23642e-15	-2.60136e-09	-2.47818
11910461	chr19:11910461:T:C	6.5856e-97	-2.33441	-2.45462	2.01997e-16	-1.8998	-2.39011
11910562	chr19:11910562:A:C	9.25574e-96	-2.60136e-09	-2.14609	2.14655e-15	-2.60136e-09	-1.92654
11910616	chr19:11910616:G:A	7.44826e-96	-2.60136e-09	-2.36335	1.52631e-15	-2.60136e-09	-2.26755
11910885	chr19:11910885:A:C	9.15352e-96	-2.15719	-6.54159e-09	1.47951e-15	-2.29869	-6.54159e-09
11910995	chr19:11910995:G:A	8.05441e-97	-2.14773	-2.43997	1.78544e-16	-1.98433	-2.42899
11911182	chr19:11911182:A:G	9.62692e-96	-2.60136e-09	-2.10677	1.47354e-15	-2.60136e-09	-2.30273
11911374	chr19:11911374:G:A	8.40465e-96	-2.60136e-09	-2.24255	1.63549e-15	-2.60136e-09	-2.19846
11911421	chr19:11911421:A:C	9.01022e-96	-2.60136e-09	-2.17297	1.4078e-15	-2.60136e-09	-2.34837
11912455	chr19:11912455:C:A	1.12958e-96	-2.51943	-1.73005	2.27894e-16	-2.74124	-1.42803
11913114	chr19:11913114:A:G	8.83779e-96	-2.60136e-09	-2.19229	1.39024e-15	-2.60136e-09	-2.36092
11913582	chr19:11913582:G:A	1.63815e-96	-2.75253	-1.12524	5.8206e-16	-2.48971	-0.741865
11913640	chr19:11913640:C:T	8.85111e-96	-2.60136e-09	-2.19079	1.755e-15	-2.60136e-09	-2.12793
11914067	chr19:11914067:C:T	7.7697e-96	-2.60136e-09	-2.3211	1.3583e-15	-2.60136e-09	-2.38416
11914556	chr19:11914556:A:G	1.18182e-96	-2.51788	-1.6864	2.41528e-16	-2.74158	-1.36959
11914603	chr19:11914603:G:C	7.55842e-96	-2.60136e-09	-2.34867	1.39916e-15	-2.60136e-09	-2.35452
11914671	chr19:11914671:G:A	6.48843e-96	-2.50131	-6.54159e-09	1.01069e-15	-2.67976	-6.54159e-09
11914703	chr19:11914703:A:T	4.7371e-97	-2.83157	-2.28692	7.88724e-17	-2.83924	-2.39108
11914757	chr19:11914757:C:T	9.40973e-96	-2.12959	-6.54159e-09	1.50356e-15	-2.28256	-6.54159e-09
11915179	chr19:11915179:T:C	7.37213e-96	-2.60136e-09	-2.37362	1.3356e-15	-2.60136e-09	-2.40102
11915344	chr19:11915344:C:T	4.89662e-96	-2.78279	-6.54159e-09	8.58788e-16	-2.84263	-6.54159e-09
11916223	chr19:11916223:C:G	7.45077e-96	-2.60136e-09	-2.36301	1.38436e-15	-2.60136e-09	-2.36516
11916378	chr19:11916378:G:A	8.01414e-96	-2.60136e-09	-2.29012	1.31121e-15	-2.60136e-09	-2.41944
11916469	chr19:11916469:G:T	1.18343e-96	-2.73738	-1.46554	2.64047e-16	-2.78107	-1.24096
11916869	chr19:11916869:T:C	1.01387e-95	-2.60136e-09	-2.05497	1.90825e-15	-2.60136e-09	-2.04421
11917127	chr19:11917127:G:A	2.82959e-95	-2.60136e-09	-1.02861	6.899e-15	-2.60136e-09	-0.75902
11917616	chr19:11917616:C:T	1.31244e-96	-2.51168	-1.58776	2.70576e-16	-2.74295	-1.25465
11918110	chr19:11918110:C:T	6.68435e-96	-2.60136e-09	-2.47156	1.24522e-15	-2.60136e-09	-2.47109
11918272	chr19:11918272:C:T	8.93445e-96	-2.60136e-09	-2.18142	1.40613e-15	-2.60136e-09	-2.34956
11918314	chr19:11918314:C:A	5.1568e-97	-2.84154	-2.19206	1.18846e-16	-2.75602	-2.0643
11918614	chr19:11918614:G:A	8.74067e-97	-2.70038	-1.80555	2.66609e-16	-2.37353	-1.63884
11919725	chr19:11919725:G:C	9.04172e-96	-2.60136e-09	-2.16948	1.76833e-15	-2.60136e-09	-2.12036
11919826	chr19:11919826:C:G	8.70387e-97	-2.69902	-1.81112	2.66003e-16	-2.36874	-1.6459
11919980	chr19:11919980:G:A	4.63822e-95	-2.60136e-09	-0.534416	5.6945e-15	-2.60136e-09	-0.950895
11920301	chr19:11920301:C:G	7.52353e-97	-2.6103	-2.04558	1.34564e-16	-2.79652	-1.8996
11920654	chr19:11920654:GA:G	6.65348e-96	-2.60136e-09	-2.47619	1.23515e-15	-2.60136e-09	-2.47921
11921715	chr19:11921715:C:T	8.69383e-96	-2.60136e-09	-2.20872	1.84762e-15	-2.60136e-09	-2.0765
11922524	chr19:11922524:T:G	4.30344e-96	-2.26908	-0.642842	4.63879e-16	-2.59728	-0.861246
11922593	chr19:11922593:A:T	6.78444e-97	-2.82864	-1.93064	1.67277e-16	-2.83996	-1.63854
11922673	chr19:11922673:G:T	1.11687e-95	-2.60136e-09	-1.95822	1.78335e-15	-2.60136e-09	-2.1119
11923413	chr19:11923413:T:C	9.6022e-96	-2.60136e-09	-2.10934	1.83427e-15	-2.60136e-09	-2.08375
11923790	chr19:11923790:G:A	7.57538e-96	-2.60136e-09	-2.34643	1.45951e-15	-2.60136e-09	-2.3123
11923791	chr19:11923791:G:C	7.9956e-97	-2.77419	-1.82084	1.7375e-16	-2.74734	-1.6932
11924082	chr19:11924082:A:G	7.42097e-96	-2.60136e-09	-2.36702	1.55664e-15	-2.60136e-09	-2.24787
11924722	chr19:11924722:C:T	6.79332e-96	-2.60136e-09	-2.45539	1.23406e-15	-2.60136e-09	-2.48008
11925014	chr19:11925014:G:GAC	9.432e-96	-2.60136e-09	-2.12722	1.80828e-15	-2.60136e-09	-2.09802
11925053	chr19:11925053:G:A	8.90091e-96	-2.18518	-6.54159e-09	1.43714e-15	-2.32774	-6.54159e-09
11925161	chr19:11925161:G:A	7.8756e-96	-2.60136e-09	-2.30756	1.71858e-15	-2.60136e-09	-2.1489
11925286	chr19:11925286:G:A	6.82494e-96	-2.60136e-09	-2.45075	1.2337e-15	-2.60136e-09	-2.48038
11925751	chr19:11925751:G:C	6.95997e-95	2.06151	-2.19008	6.08987e-15	1.20078	-2.08455
11925927	chr19:11925927:G:A	1.01535e-95	-2.05351	-6.54159e-09	1.61782e-15	-2.20931	-6.54159e-09
11926046	chr19:11926046:G:A	8.36962e-96	-2.60136e-09	-2.24672	1.85887e-15	-2.60136e-09	-2.07043
11926348	chr19:11926348:C:G	4.07172e-97	-2.83562	-2.43423	8.45225e-17	-2.84183	-2.3193
11926428	chr19:11926428:G:A	7.99521e-96	-2.60136e-09	-2.29249	1.75808e-15	-2.60136e-09	-2.12617
11926680	chr19:11926680:C:T	6.62587e-96	-2.60136e-09	-2.48035	1.27399e-15	-2.60136e-09	-2.44824
11926729	chr19:11926729:A:G	4.06242e-97	-2.83758	-2.43455	8.44705e-17	-2.84241	-2.31934
11927411	chr19:11927411:C:T	7.15106e-96	-2.60136e-09	-2.40407	1.55844e-15	-2.60136e-09	-2.24671
11927580	chr19:11927580:A:G	6.79603e-96	-2.60136e-09	-2.45499	1.24047e-15	-2.60136e-09	-2.47491
11928395	chr19:11928395:T:C	7.78074e-96	-0.813868	-1.50581	2.61987e-15	-0.0337394	-1.69353
11928449	chr19:11928449:T:TGTAGTCTTACTACAGAGATCAGTAGTGAAGAG	8.80566e-96	-2.60136e-09	-2.19594	1.80677e-15	-2.60136e-09	-2.09885
11928458	chr19:11928458:C:T	6.991e-96	-2.60136e-09	-2.42671	1.29624e-15	-2.60136e-09	-2.43093
11928504	chr19:11928504:G:A	6.63926e-96	-2.60136e-09	-2.47833	1.24491e-15	-2.60136e-09	-2.47134
11928517	chr19:11928517:G:A	4.08114e-97	-2.83869	-2.42885	8.4235e-17	-2.82582	-2.33872
11929468	chr19:11929468:C:T	6.67104e-96	-2.47356	-6.54159e-09	8.63556e-16	-2.83709	-6.54159e-09
11929570	chr19:11929570:C:A	8.15168e-96	-2.27311	-6.54159e-09	1.49787e-15	-2.28635	-6.54159e-09
11930721	chr19:11930721:C:T	7.32125e-96	-2.38055	-6.54159e-09	1.38068e-15	-2.36782	-6.54159e-09
11931580	chr19:11931580:C:T	9.06421e-96	-2.167	-6.54159e-09	1.66499e-15	-2.18058	-6.54159e-09
11931770	chr19:11931770:A:G	5.0467e-96	-2.7526	-6.54159e-09	8.58788e-16	-2.84263	-6.54159e-09
11931853	chr19:11931853:C:T	8.76656e-96	-2.20039	-6.54159e-09	1.62952e-15	-2.20211	-6.54159e-09
11932149	chr19:11932149:A:G	4.71346e-96	-2.82091	-6.54159e-09	9.22171e-16	-2.77142	-6.54159e-09
11932307	chr19:11932307:A:G	3.42672e-95	-0.837144	-6.54159e-09	4.09325e-15	-1.28106	-6.54159e-09
11932319	chr19:11932319:G:C	6.70131e-96	-2.60136e-09	-2.46903	1.32908e-15	-2.60136e-09	-2.40591
11932440	chr19:11932440:T:C	7.32058e-96	-2.60136e-09	-2.38064	1.27369e-15	-2.60136e-09	-2.44848
11933042	chr19:11933042:A:G	3.3964e-95	-0.846031	-6.54159e-09	2.47609e-15	-1.78371	-6.54159e-09
11933801	chr19:11933801:C:T	7.5751e-96	-2.34646	-6.54159e-09	1.41889e-15	-2.34052	-6.54159e-09
11933848	chr19:11933848:A:G	6.55349e-96	-2.49133	-6.54159e-09	1.3945e-15	-2.35786	-6.54159e-09
11934109	chr19:11934109:A:G	8.12185e-96	-2.27677	-6.54159e-09	1.50144e-15	-2.28397	-6.54159e-09
11934651	chr19:11934651:A:G	8.35526e-96	-2.24844	-6.54159e-09	1.54395e-15	-2.25605	-6.54159e-09
11935101	chr19:11935101:G:A	7.68556e-96	-2.33199	-6.54159e-09	1.44389e-15	-2.32306	-6.54159e-09
11935331	chr19:11935331:G:C	4.07755e-97	-2.83109	-2.43733	8.09286e-17	-2.84136	-2.36323
11935511	chr19:11935511:C:T	5.01634e-95	-0.456046	-6.54159e-09	3.4739e-15	-1.44512	-6.54159e-09
11935521	chr19:11935521:T:C	4.68694e-97	-2.65368	-2.47545	8.90801e-17	-2.67199	-2.43662
11935866	chr19:11935866:G:C	4.10218e-97	-2.83711	-2.42529	8.57412e-17	-2.84243	-2.30439
11936078	chr19:11936078:A:G	4.07364e-97	-2.84111	-2.42827	8.52587e-17	-2.84216	-2.3103
11936347	chr19:11936347:C:A	4.17292e-97	-2.83865	-2.40665	8.83842e-17	-2.8426	-2.27386
11936554	chr19:11936554:G:A	5.72407e-97	-2.64849	-2.28075	1.16841e-16	-2.69125	-2.14609
11936600	chr19:11936600:A:T	6.90706e-96	-2.60136e-09	-2.43879	1.2338e-15	-2.60136e-09	-2.4803
11936756	chr19:11936756:C:T	7.98529e-96	-2.60136e-09	-2.29373	1.42392e-15	-2.60136e-09	-2.33698
11936773	chr19:11936773:TC:T	6.69445e-96	-2.60136e-09	-2.47005	1.23973e-15	-2.60136e-09	-2.4755
11936829	chr19:11936829:G:A	4.14944e-97	-2.83897	-2.41197	8.76594e-17	-2.84262	-2.28207
11936986	chr19:11936986:T:C	5.7934e-97	-2.45619	-2.461	1.3042e-16	-2.24701	-2.48038
11937207	chr19:11937207:T:C	6.62367e-96	-2.48068	-6.54159e-09	1.48333e-15	-2.29611	-6.54159e-09
11937488	chr19:11937488:TCC:T	7.08852e-96	-2.60136e-09	-2.41286	1.34463e-15	-2.60136e-09	-2.39427
11937709	chr19:11937709:C:T	6.80541e-96	-2.60136e-09	-2.45361	1.23388e-15	-2.60136e-09	-2.48024
11937746	chr19:11937746:CCAAGGTG:C	1.22107e-95	-2.60136e-09	-1.86902	1.9983e-15	-2.60136e-09	-1.9981
11937930	chr19:11937930:G:A	6.63385e-96	-2.60136e-09	-2.47915	1.24142e-15	-2.60136e-09	-2.47414
11938089	chr19:11938089:G:C	6.6327e-96	-2.60136e-09	-2.47932	1.25842e-15	-2.60136e-09	-2.46054
11938092	chr19:11938092:G:A	7.37558e-96	-2.60136e-09	-2.37316	1.34023e-15	-2.60136e-09	-2.39755
11938278	chr19:11938278:A:C	1.17139e-96	-2.24508	-1.96806	2.82532e-16	-2.24272	-1.71164
11938322	chr19:11938322:T:C	7.44523e-96	-2.60136e-09	-2.36376	1.38847e-15	-2.60136e-09	-2.3622
11938793	chr19:11938793:A:G	9.73433e-96	-2.09567	-6.54159e-09	1.34319e-15	-2.39535	-6.54159e-09
11938834	chr19:11938834:TC:T	1.02652e-95	-2.04257	-6.54159e-09	1.6335e-15	-2.19967	-6.54159e-09
11938939	chr19:11938939:C:T	6.6487e-96	-2.60136e-09	-2.47691	1.27372e-15	-2.60136e-09	-2.44846
11939064	chr19:11939064:G:A	6.57624e-96	-2.48787	-6.54159e-09	1.43649e-15	-2.32819	-6.54159e-09
11939328	chr19:11939328:A:C	9.75301e-96	-2.09376	-6.54159e-09	1.5621e-15	-2.24436	-6.54159e-09
11939373	chr19:11939373:T:A	5.15148e-96	-2.73205	-6.54159e-09	9.25656e-16	-2.76765	-6.54159e-09
11939401	chr19:11939401:T:A	7.08977e-96	-2.60136e-09	-2.41268	1.33872e-15	-2.60136e-09	-2.39869
11939408	chr19:11939408:C:T	7.4672e-96	-2.60136e-09	-2.36081	1.55216e-15	-2.60136e-09	-2.25075
11939606	chr19:11939606:C:G	4.639e-96	-2.83683	-6.54159e-09	8.85585e-16	-2.8119	-6.54159e-09
11940008	chr19:11940008:C:T	7.98362e-96	-2.60136e-09	-2.29394	1.75114e-15	-2.60136e-09	-2.13013
11940079	chr19:11940079:G:A	8.43789e-96	-2.60136e-09	-2.2386	1.63075e-15	-2.60136e-09	-2.20136
11940453	chr19:11940453:C:T	6.94998e-96	-2.60136e-09	-2.43259	1.31315e-15	-2.60136e-09	-2.41797
11940547	chr19:11940547:G:A	4.6557e-96	-2.83324	-6.54159e-09	8.59028e-16	-2.84235	-6.54159e-09
11940829	chr19:11940829:G:A	1.1149e-96	-2.27506	-1.9875	2.69235e-16	-2.27313	-1.72944
11940899	chr19:11940899:G:A	5.13805e-97	-2.83144	-2.20581	1.17674e-16	-2.84081	-1.98942
11940940	chr19:11940940:A:G	5.12184e-97	-2.83454	-2.20586	1.11199e-16	-2.84253	-2.0443
11941013	chr19:11941013:C:G	6.10054e-97	-2.61443	-2.25111	1.56445e-16	-2.48315	-2.0623
11941281	chr19:11941281:C:T	8.97883e-96	-2.60136e-09	-2.17646	1.73462e-15	-2.60136e-09	-2.13961
11941355	chr19:11941355:C:T	8.85519e-96	-2.60136e-09	-2.19033	1.43971e-15	-2.60136e-09	-2.32596
11941645	chr19:11941645:G:A	8.91857e-96	-2.60136e-09	-2.1832	1.73084e-15	-2.60136e-09	-2.14179
11941646	chr19:11941646:C:T	1.34596e-95	-2.60136e-09	-1.77164	3.7422e-15	-2.60136e-09	-1.37072
11941692	chr19:11941692:G:A	6.9281e-96	-2.60136e-09	-2.43575	1.28415e-15	-2.60136e-09	-2.4403
11942344	chr19:11942344:A:T	1.04826e-95	-2.60136e-09	-2.02162	1.93076e-15	-2.60136e-09	-2.03248
11942381	chr19:11942381:C:T	6.88857e-96	-2.60136e-09	-2.44147	1.28303e-15	-2.60136e-09	-2.44117
11942504	chr19:11942504:A:G	1.37617e-96	-1.59066	-2.46137	1.95541e-16	-1.86149	-2.46089
11942562	chr19:11942562:G:A	8.43477e-96	-2.60136e-09	-2.23897	1.89201e-15	-2.60136e-09	-2.05276
11942883	chr19:11942883:A:G	7.0076e-96	-2.60136e-09	-2.42434	1.32167e-15	-2.60136e-09	-2.4115
11943391	chr19:11943391:G:A	5.09471e-97	-2.83265	-2.21306	1.1619e-16	-2.84111	-2.00181
11943724	chr19:11943724:C:T	3.93509e-95	-2.60136e-09	-0.698814	5.81547e-15	-2.60136e-09	-0.929876
11943974	chr19:11943974:T:C	5.20245e-97	-2.83257	-2.19221	1.19339e-16	-2.84115	-1.97503
11944322	chr19:11944322:T:TTAAA	5.22695e-97	-2.8335	-2.18659	1.20188e-16	-2.8415	-1.96759
11944381	chr19:11944381:A:G	7.81949e-96	-2.31471	-6.54159e-09	1.20009e-15	-2.508	-6.54159e-09
11944469	chr19:11944469:A:G	1.48801e-95	-1.6713	-6.54159e-09	1.49823e-15	-2.28612	-6.54159e-09
11944586	chr19:11944586:C:T	5.30677e-96	-2.70235	-6.54159e-09	1.01974e-15	-2.67085	-6.54159e-09
11945132	chr19:11945132:A:C	1.0237e-95	-2.04532	-6.54159e-09	1.62976e-15	-2.20196	-6.54159e-09
11945146	chr19:11945146:C:T	7.21616e-96	-2.60136e-09	-2.39501	1.36312e-15	-2.60136e-09	-2.38062
11945325	chr19:11945325:T:G	7.99633e-96	-2.60136e-09	-2.29235	1.74262e-15	-2.60136e-09	-2.13501
11945564	chr19:11945564:G:A	7.67084e-96	-2.60136e-09	-2.33391	1.38481e-15	-2.60136e-09	-2.36484
11945849	chr19:11945849:G:A	1.02218e-95	-2.04681	-6.54159e-09	1.62769e-15	-2.20323	-6.54159e-09
11945931	chr19:11945931:G:A	7.67084e-96	-2.60136e-09	-2.33391	1.38481e-15	-2.60136e-09	-2.36484
11946232	chr19:11946232:C:T	9.70969e-96	-2.60136e-09	-2.09821	1.75799e-15	-2.60136e-09	-2.12622
11946276	chr19:11946276:T:C	5.04536e-97	-2.61317	-2.44228	1.09576e-16	-2.63595	-2.26559
11946794	chr19:11946794:C:T	6.64225e-96	-2.60136e-09	-2.47788	1.25255e-15	-2.60136e-09	-2.46521
11946807	chr19:11946807:C:T	5.65115e-96	-2.79785	0.158381	9.63997e-16	-2.84023	0.113167
11946944	chr19:11946944:C:T	1.36427e-96	-2.14687	-1.91384	3.30115e-16	-2.13961	-1.6591
11947101	chr19:11947101:A:G	1.13733e-96	-2.28335	-1.9593	2.74705e-16	-2.2812	-1.70126
11947521	chr19:11947521:A:G	1.48399e-96	-1.50153	-2.47507	2.08313e-16	-1.78469	-2.47442
11947526	chr19:11947526:G:A	1.47357e-96	-1.50858	-2.47507	2.06967e-16	-1.79117	-2.47442
11947721	chr19:11947721:C:T	1.94948e-96	-1.24156	-2.46221	5.96741e-16	-0.766046	-2.44062
11947757	chr19:11947757:G:A	5.38348e-97	-2.8321	-2.15848	1.24238e-16	-2.84097	-1.93498
11947888	chr19:11947888:G:A	1.21012e-95	-2.60136e-09	-1.87802	1.96348e-15	-2.60136e-09	-2.01568
11947907	chr19:11947907:C:T	1.14709e-95	-2.60136e-09	-1.93152	2.01785e-15	-2.60136e-09	-1.98837
11948208	chr19:11948208:A:G	1.0173e-95	-2.05159	-6.54159e-09	1.62715e-15	-2.20357	-6.54159e-09
11948985	chr19:11948985:C:G	6.85485e-96	-2.60136e-09	-2.44637	1.23388e-15	-2.60136e-09	-2.48023
11949485	chr19:11949485:G:A	1.06479e-95	-2.60136e-09	-2.00597	1.74146e-15	-2.60136e-09	-2.13567
11949971	chr19:11949971:A:G	8.65624e-96	-2.60136e-09	-2.21305	1.68141e-15	-2.60136e-09	-2.17076
11950457	chr19:11950457:G:A	1.02251e-95	-2.04648	-6.54159e-09	1.60298e-15	-2.21853	-6.54159e-09
11950490	chr19:11950490:G:A	6.74447e-96	-2.60136e-09	-2.46261	1.23384e-15	-2.60136e-09	-2.48027
11950569	chr19:11950569:C:T	1.044e-95	-2.60136e-09	-2.02568	2.01492e-15	-2.60136e-09	-1.98982
11950718	chr19:11950718:TTAAA:T	5.28304e-96	-2.70683	-6.54159e-09	9.05146e-16	-2.79006	-6.54159e-09
11950928	chr19:11950928:G:A	6.90176e-96	-2.60136e-09	-2.43956	1.23705e-15	-2.60136e-09	-2.47767
11951034	chr19:11951034:C:T	1.46885e-95	-2.60136e-09	-1.68427	2.26295e-15	-2.60136e-09	-1.87373
11952038	chr19:11952038:G:A	1.14527e-96	-2.24568	-1.99002	2.75614e-16	-2.24362	-1.73553
11952845	chr19:11952845:A:G	4.67791e-97	-2.65788	-2.47318	8.80408e-17	-2.67707	-2.44328
11952931	chr19:11952931:G:T	6.66107e-96	-2.60136e-09	-2.47505	1.23389e-15	-2.60136e-09	-2.48023
11952956	chr19:11952956:C:T	1.09107e-95	-1.98158	-6.54159e-09	1.7256e-15	-2.14482	-6.54159e-09
11953051	chr19:11953051:G:A	1.02865e-95	-2.60136e-09	-2.0405	1.98453e-15	-2.60136e-09	-2.00502
11953275	chr19:11953275:G:A	6.64604e-96	-2.60136e-09	-2.47731	1.25093e-15	-2.60136e-09	-2.46651
11953371	chr19:11953371:C:T	9.69583e-96	-2.60136e-09	-2.09964	1.80707e-15	-2.60136e-09	-2.09869
11953956	chr19:11953956:T:G	5.89161e-97	-2.67724	-2.22315	1.51479e-16	-2.55454	-2.02317
11954195	chr19:11954195:G:A	1.14022e-96	-2.25334	-1.98677	2.74344e-16	-2.25064	-1.73313
11954274	chr19:11954274:C:G	8.31958e-96	-2.60136e-09	-2.25272	1.5509e-15	-2.60136e-09	-2.25156
11954737	chr19:11954737:C:A	7.28782e-96	-2.60136e-09	-2.38513	1.59348e-15	-2.60136e-09	-2.22447
11954744	chr19:11954744:C:CT	7.21978e-96	-2.60136e-09	-2.39451	1.36273e-15	-2.60136e-09	-2.38091
11955339	chr19:11955339:C:T	7.67483e-96	-2.60136e-09	-2.33338	1.38576e-15	-2.60136e-09	-2.36415
11955957	chr19:11955957:T:A	1.15014e-95	-2.60136e-09	-1.92886	2.53452e-15	-2.60136e-09	-1.76039
11955967	chr19:11955967:G:A	1.53693e-96	-1.46127	-2.48028	2.18005e-16	-1.73329	-2.48034
11956677	chr19:11956677:G:A	6.64604e-96	-2.60136e-09	-2.47731	1.25093e-15	-2.60136e-09	-2.46651
11957093	chr19:11957093:T:C	9.57351e-96	-2.60136e-09	-2.11233	1.72311e-15	-2.60136e-09	-2.14627
11957123	chr19:11957123:G:A	9.03318e-96	-2.17043	-6.54159e-09	1.51834e-15	-2.27278	-6.54159e-09
11958031	chr19:11958031:T:G	9.42792e-96	-2.60136e-09	-2.12766	1.81441e-15	-2.60136e-09	-2.09464
11958268	chr19:11958268:GTAA:G	5.72997e-97	-2.65304	-2.27516	1.30857e-16	-2.63793	-2.08611
11958269	chr19:11958269:T:G	9.70388e-96	-2.09881	-6.54159e-09	1.53698e-15	-2.26058	-6.54159e-09
11958565	chr19:11958565:C:T	4.09533e-97	-2.81076	-2.45331	7.86371e-17	-2.77149	-2.46182
11958628	chr19:11958628:A:G	7.12515e-96	-2.60136e-09	-2.4077	1.34487e-15	-2.60136e-09	-2.3941
11958629	chr19:11958629:T:G	4.67537e-97	-2.73241	-2.3992	1.10968e-16	-2.6161	-2.27281
11958640	chr19:11958640:G:A	6.64632e-96	-2.60136e-09	-2.47727	1.23746e-15	-2.60136e-09	-2.47734
11958653	chr19:11958653:C:G	4.34363e-97	-2.73866	-2.46655	8.39667e-17	-2.69265	-2.47508
11958722	chr19:11958722:G:A	1.25562e-95	-2.60136e-09	-1.84111	2.45391e-15	-2.60136e-09	-1.79271
11959025	chr19:11959025:G:T	1.03682e-95	-2.03259	-6.54159e-09	1.64864e-15	-2.19044	-6.54159e-09
11959161	chr19:11959161:T:G	5.10266e-97	-2.83123	-2.21292	1.15629e-16	-2.8406	-2.00716
11959244	chr19:11959244:A:G	9.75346e-96	-2.60136e-09	-2.09371	1.766e-15	-2.60136e-09	-2.12168
11959569	chr19:11959569:G:A	7.67084e-96	-2.60136e-09	-2.33391	1.38481e-15	-2.60136e-09	-2.36484
11959893	chr19:11959893:ACTCTT:A	5.8785e-96	-2.60003	-6.54159e-09	9.98908e-16	-2.69149	-6.54159e-09
11960030	chr19:11960030:T:G	8.78268e-97	-2.80467	-1.69647	2.28524e-16	-2.82775	-1.33876
11960096	chr19:11960096:G:A	1.07499e-96	-2.77994	-1.51909	2.8786e-16	-2.80807	-1.12761
11960313	chr19:11960313:C:T	1.02491e-95	-2.04414	-6.54159e-09	1.63522e-15	-2.19862	-6.54159e-09
11960414	chr19:11960414:C:CT	6.63737e-96	-2.60136e-09	-2.47862	1.24786e-15	-2.60136e-09	-2.46896
11960802	chr19:11960802:C:A	6.63737e-96	-2.60136e-09	-2.47862	1.24786e-15	-2.60136e-09	-2.46896
11960918	chr19:11960918:T:C	1.07018e-96	-2.78061	-1.52289	2.86791e-16	-2.81063	-1.12877
11961112	chr19:11961112:T:C	1.05527e-96	-2.78128	-1.53626	2.81999e-16	-2.81117	-1.14508
11961127	chr19:11961127:T:C	6.08041e-96	-2.56626	-6.54159e-09	1.1465e-15	-2.55368	-6.54159e-09
11962144	chr19:11962144:G:A	8.25523e-96	-2.60136e-09	-2.26048	1.81947e-15	-2.60136e-09	-2.09185
11962145	chr19:11962145:T:C	1.1049e-96	-2.69906	-1.57252	2.84657e-16	-2.7916	-1.15527
11962288	chr19:11962288:C:G	9.10385e-96	-2.60136e-09	-2.16263	1.72587e-15	-2.60136e-09	-2.14467
11962716	chr19:11962716:T:C	7.55155e-96	-2.60136e-09	-2.34958	1.37055e-15	-2.60136e-09	-2.37519
11962836	chr19:11962836:A:C	9.94914e-97	-1.90045	-2.47598	1.66769e-16	-2.05775	-2.4238
11962914	chr19:11962914:T:C	1.10728e-95	-2.60136e-09	-1.96684	1.96845e-15	-2.60136e-09	-2.01315
11962919	chr19:11962919:C:A	1.08358e-95	-2.60136e-09	-1.98848	1.96406e-15	-2.60136e-09	-2.01538
11963092	chr19:11963092:T:A	5.38246e-96	-2.68819	-6.54159e-09	1.21636e-15	-2.49453	-6.54159e-09
11963456	chr19:11963456:C:G	5.39365e-97	-2.61663	-2.37206	1.03036e-16	-2.73177	-2.2313
11963485	chr19:11963485:T:C	6.69133e-96	-2.60136e-09	-2.47052	1.24249e-15	-2.60136e-09	-2.47328
11964227	chr19:11964227:C:G	4.69263e-97	-2.70682	-2.4211	9.9759e-17	-2.63967	-2.35572
11964257	chr19:11964257:G:C	5.2071e-97	-2.63496	-2.38893	9.94412e-17	-2.7443	-2.25429
11964364	chr19:11964364:A:T	1.61352e-95	-2.60136e-09	-1.59033	3.48362e-15	-2.60136e-09	-1.44232
11964623	chr19:11964623:C:T	5.39381e-97	-2.61087	-2.37779	1.02398e-16	-2.72785	-2.24143
11964660	chr19:11964660:C:G	8.67089e-96	-2.60136e-09	-2.21136	1.93003e-15	-2.60136e-09	-2.03286
11964772	chr19:11964772:TTGAG:T	6.64355e-96	-2.60136e-09	-2.47769	1.24242e-15	-2.60136e-09	-2.47334
11964974	chr19:11964974:T:G	9.76299e-96	-2.09273	-6.54159e-09	1.56876e-15	-2.24011	-6.54159e-09
11965356	chr19:11965356:C:T	5.37782e-97	-2.61247	-2.37916	1.01989e-16	-2.72845	-2.24484
11965604	chr19:11965604:AATT:A	5.66646e-97	-2.56997	-2.36938	1.06783e-16	-2.69785	-2.22951
11965630	chr19:11965630:A:G	6.64042e-96	-2.60136e-09	-2.47816	1.25604e-15	-2.60136e-09	-2.46243
11965913	chr19:11965913:C:A	5.53878e-97	-2.59623	-2.36591	1.05349e-16	-2.718	-2.22287
11966036	chr19:11966036:G:A	4.27596e-95	1.82512	-2.44086	3.70083e-15	1.01233	-2.39417
11966266	chr19:11966266:C:T	5.46423e-97	-2.60266	-2.37303	1.03795e-16	-2.72043	-2.2353
11966400	chr19:11966400:A:G	5.50525e-97	-2.61021	-2.35801	1.05465e-16	-2.72685	-2.21292
11966466	chr19:11966466:T:A	1.51578e-95	-2.60136e-09	-1.65282	3.25487e-15	-2.60136e-09	-1.51024
11966562	chr19:11966562:T:C	7.94264e-97	-2.17867	-2.423	1.42452e-16	-2.32076	-2.31839
11966807	chr19:11966807:G:A	9.26752e-96	-2.60136e-09	-2.14482	1.78126e-15	-2.60136e-09	-2.11308
11966825	chr19:11966825:C:T	3.93233e-97	-2.82949	-2.47519	7.63266e-17	-2.83892	-2.42421
11967162	chr19:11967162:T:C	5.22671e-97	-2.63912	-2.38101	1.0049e-16	-2.74592	-2.24217
11967560	chr19:11967560:C:T	5.30979e-97	-2.62983	-2.37453	1.01203e-16	-2.73998	-2.24104
11967655	chr19:11967655:G:A	5.13316e-97	-2.67913	-2.35907	1.01006e-16	-2.76709	-2.21589
11968318	chr19:11968318:C:G	9.6772e-96	-2.10156	-6.54159e-09	1.56185e-15	-2.24453	-6.54159e-09
11968463	chr19:11968463:T:A	5.49637e-97	-2.59823	-2.3716	1.0412e-16	-2.71815	-2.23446
11968467	chr19:11968467:C:T	7.09142e-96	-2.60136e-09	-2.41245	1.33722e-15	-2.60136e-09	-2.39981
11968883	chr19:11968883:G:A	3.95016e-97	-2.82762	-2.47253	7.70402e-17	-2.83781	-2.41601
11969032	chr19:11969032:A:G	5.38884e-97	-2.61634	-2.37325	1.02686e-16	-2.73114	-2.23533
11969265	chr19:11969265:C:T	8.30742e-97	-2.1345	-2.42226	1.5065e-16	-2.26259	-2.3206
11969310	chr19:11969310:C:T	7.99817e-97	-2.20014	-2.39456	1.13478e-16	-2.46606	-2.40048
11969399	chr19:11969399:C:T	7.16928e-96	-2.60136e-09	-2.40153	1.3431e-15	-2.60136e-09	-2.39542
11969445	chr19:11969445:CTAGTTATG:C	7.51619e-96	-2.60136e-09	-2.35427	1.38432e-15	-2.60136e-09	-2.36519
11969722	chr19:11969722:C:T	9.53124e-96	-2.60136e-09	-2.11676	1.83397e-15	-2.60136e-09	-2.08391
11969852	chr19:11969852:A:C	9.41117e-97	-1.99446	-2.43756	1.66355e-16	-2.13868	-2.34535
11969909	chr19:11969909:C:T	5.45429e-97	-2.60213	-2.37538	1.03632e-16	-2.72044	-2.23686
11970034	chr19:11970034:G:A	6.76783e-96	-2.60136e-09	-2.45915	1.26345e-15	-2.60136e-09	-2.45655
11970055	chr19:11970055:A:G	9.65649e-96	-2.60136e-09	-2.1037	1.85559e-15	-2.60136e-09	-2.07219
11970106	chr19:11970106:G:T	7.12036e-96	-2.60136e-09	-2.40837	1.34284e-15	-2.60136e-09	-2.39561
11970168	chr19:11970168:C:T	7.882e-96	-2.60136e-09	-2.30675	1.41145e-15	-2.60136e-09	-2.34578
11970333	chr19:11970333:C:T	6.76783e-96	-2.60136e-09	-2.45915	1.26345e-15	-2.60136e-09	-2.45655
11970792	chr19:11970792:A:G	4.55257e-97	-2.69049	-2.46773	7.86993e-17	-2.78858	-2.44393
11970800	chr19:11970800:G:A	9.21447e-97	-2.09192	-2.36122	1.27792e-16	-2.37833	-2.36942
11970880	chr19:11970880:G:A	7.45279e-96	-2.60136e-09	-2.36274	1.34226e-15	-2.60136e-09	-2.39604
11971325	chr19:11971325:G:A	5.31873e-97	-2.63278	-2.3699	1.02485e-16	-2.74237	-2.22607
11971448	chr19:11971448:T:C	1.47604e-96	-1.6149	-2.36707	4.87587e-16	-1.01448	-2.3942
11971488	chr19:11971488:G:T	2.29023e-95	-2.60136e-09	-1.24009	5.65263e-15	-2.60136e-09	-0.958275
11971916	chr19:11971916:G:A	1.14437e-95	-2.60136e-09	-1.93389	2.52546e-15	-2.60136e-09	-1.76397
11972396	chr19:11972396:A:T	9.15767e-97	-2.03865	-2.42067	1.64212e-16	-2.17893	-2.31807
11972822	chr19:11972822:T:A	1.07237e-95	-2.60136e-09	-1.99887	2.18744e-15	-2.60136e-09	-1.90766
11972826	chr19:11972826:T:G	6.94508e-96	-2.60136e-09	-2.4333	1.30307e-15	-2.60136e-09	-2.42568
11973017	chr19:11973017:A:G	8.5235e-96	-2.60136e-09	-2.2285	1.4633e-15	-2.60136e-09	-2.3097
11973103	chr19:11973103:CAT:C	9.15173e-96	-2.60136e-09	-2.15739	1.59388e-15	-2.60136e-09	-2.22423
11973261	chr19:11973261:A:G	9.14305e-97	-2.0708	-2.39012	1.6818e-16	-2.20703	-2.26609
11973597	chr19:11973597:C:T	6.72437e-96	-2.60136e-09	-2.46559	1.26096e-15	-2.60136e-09	-2.45852
11973736	chr19:11973736:A:T	6.98428e-97	-2.34457	-2.38568	1.0281e-16	-2.57233	-2.39295
11973739	chr19:11973739:G:T	4.61049e-97	-2.70403	-2.44155	8.9221e-17	-2.63643	-2.4706
11974222	chr19:11974222:G:T	6.716e-96	-2.60136e-09	-2.46684	1.25142e-15	-2.60136e-09	-2.46612
11974359	chr19:11974359:A:G	9.79865e-97	-1.9748	-2.41687	1.75867e-16	-2.12116	-2.30727
11974470	chr19:11974470:A:G	9.74888e-96	-2.09418	-6.54159e-09	1.56724e-15	-2.24108	-6.54159e-09
11974538	chr19:11974538:C:T	7.41921e-96	-2.60136e-09	-2.36726	1.40687e-15	-2.60136e-09	-2.34903
11974838	chr19:11974838:AGT:A	4.64356e-96	-2.83585	-6.54159e-09	8.91947e-16	-2.80475	-6.54159e-09
11974852	chr19:11974852:C:T	9.73434e-96	-2.60136e-09	-2.09567	1.67416e-15	-2.60136e-09	-2.17508
11975002	chr19:11975002:A:G	6.6438e-96	-2.60136e-09	-2.47765	1.30524e-15	-2.60136e-09	-2.42401
11975165	chr19:11975165:G:C	8.97181e-97	-2.06482	-2.41501	1.62246e-16	-2.20364	-2.30539
11975168	chr19:11975168:A:G	3.98691e-97	-2.82554	-2.46536	7.86297e-17	-2.83493	-2.39847
11975400	chr19:11975400:TTTA:T	9.83828e-97	-2.26054	-2.1271	2.0034e-16	-2.38229	-1.91585
11975443	chr19:11975443:G:A	4.67059e-97	-2.73268	-2.39995	1.01276e-16	-2.66041	-2.31989
11975449	chr19:11975449:C:G	1.33311e-96	-1.72462	-2.3592	2.95724e-16	-1.67549	-2.23323
11975458	chr19:11975458:C:T	7.92696e-97	-2.22796	-2.37568	1.14716e-16	-2.47362	-2.38207
11975632	chr19:11975632:T:C	6.76984e-96	-2.60136e-09	-2.45885	1.37679e-15	-2.60136e-09	-2.37064
11976130	chr19:11976130:G:C	7.80075e-97	-2.23866	-2.38104	1.136e-16	-2.47981	-2.38566
11976323	chr19:11976323:T:C	3.9723e-97	-2.83022	-2.46435	7.86945e-17	-2.83806	-2.39452
11976378	chr19:11976378:G:C	3.96507e-97	-2.8307	-2.46569	7.83808e-17	-2.8383	-2.39827
11976500	chr19:11976500:A:G	9.49536e-97	-2.02905	-2.39407	1.74302e-16	-2.16948	-2.26788
11976510	chr19:11976510:T:C	3.97301e-97	-2.8222	-2.47219	7.7338e-17	-2.83297	-2.417
11976780	chr19:11976780:C:T	9.39757e-96	-2.13088	-6.54159e-09	1.51954e-15	-2.27199	-6.54159e-09
11977001	chr19:11977001:C:G	6.74649e-96	-2.60136e-09	-2.46231	1.26587e-15	-2.60136e-09	-2.45464
11977067	chr19:11977067:G:A	6.68216e-96	-2.60136e-09	-2.47189	1.24083e-15	-2.60136e-09	-2.47462
11977349	chr19:11977349:C:T	9.60945e-97	-2.05473	-2.35644	1.79322e-16	-2.19308	-2.21589
11977522	chr19:11977522:A:G	6.70494e-96	-2.60136e-09	-2.46849	1.34382e-15	-2.60136e-09	-2.39488
11977573	chr19:11977573:A:AT	9.08312e-97	-2.07646	-2.39104	1.66989e-16	-2.21288	-2.26734
11977674	chr19:11977674:C:T	9.37675e-97	-2.04557	-2.39012	1.71982e-16	-2.18468	-2.26609
11977690	chr19:11977690:A:C	9.35324e-97	-2.04806	-2.39013	1.71556e-16	-2.1867	-2.26654
11977733	chr19:11977733:G:A	6.63508e-96	-2.60136e-09	-2.47896	1.23422e-15	-2.60136e-09	-2.47996
11977800	chr19:11977800:G:A	9.35039e-97	-2.04838	-2.39012	1.71583e-16	-2.187	-2.26609
11978252	chr19:11978252:G:A	7.02329e-96	-2.60136e-09	-2.4221	1.26487e-15	-2.60136e-09	-2.45543
11978549	chr19:11978549:G:T	9.33352e-97	-2.05019	-2.39012	1.71299e-16	-2.18865	-2.26609
11978734	chr19:11978734:T:C	9.49368e-97	-2.02867	-2.39462	1.72984e-16	-2.16933	-2.27562
11978889	chr19:11978889:G:A	6.6554e-96	-2.60136e-09	-2.4759	1.24926e-15	-2.60136e-09	-2.46784
11978894	chr19:11978894:T:C	9.34995e-97	-2.04676	-2.39179	1.71501e-16	-2.1856	-2.26797
11979088	chr19:11979088:G:A	5.09967e-97	-2.72296	-2.32178	1.14288e-16	-2.65724	-2.20219
11979132	chr19:11979132:C:T	1.01831e-96	-1.96467	-2.38852	1.85929e-16	-2.11122	-2.26156
11979168	chr19:11979168:A:G	1.00603e-96	-1.98638	-2.37894	1.82815e-16	-2.13078	-2.25889
11979239	chr19:11979239:G:A	4.96462e-97	-2.59744	-2.47414	9.18818e-17	-2.65917	-2.41847
11979589	chr19:11979589:T:C	4.11863e-97	-2.8015	-2.4569	7.7217e-17	-2.77963	-2.47191
11979607	chr19:11979607:C:T	6.79499e-96	-2.60136e-09	-2.45515	1.27715e-15	-2.60136e-09	-2.44577
11979847	chr19:11979847:C:A	8.91362e-96	-2.18375	-6.54159e-09	1.44763e-15	-2.32047	-6.54159e-09
11979950	chr19:11979950:C:A	5.54642e-97	-2.55152	-2.40924	7.97005e-17	-2.84246	-2.37741
11979971	chr19:11979971:A:G	9.40573e-96	-2.60136e-09	-2.13001	1.8175e-15	-2.60136e-09	-2.09294
11980032	chr19:11980032:A:T	9.39327e-97	-2.048	-2.38593	1.73103e-16	-2.18701	-2.25726
11980193	chr19:11980193:A:G	9.19081e-97	-2.06559	-2.39012	1.68946e-16	-2.20248	-2.26609
11980223	chr19:11980223:C:A	9.32957e-97	-2.03459	-2.40614	1.69396e-16	-2.17502	-2.2909
11980387	chr19:11980387:A:AAG	4.72101e-96	-2.81931	-6.54159e-09	1.01598e-15	-2.67455	-6.54159e-09
11980554	chr19:11980554:G:A	9.34778e-97	-2.04866	-2.39012	1.71481e-16	-2.18759	-2.26609
11980798	chr19:11980798:C:T	6.84759e-96	-2.44743	-6.54159e-09	1.02777e-15	-2.663	-6.54159e-09
11980844	chr19:11980844:G:A	4.66561e-97	-2.71371	-2.41999	1.00193e-16	-2.64479	-2.34627
11981015	chr19:11981015:G:A	6.68806e-96	-2.60136e-09	-2.47101	1.24938e-15	-2.60136e-09	-2.46775
11981143	chr19:11981143:G:A	4.23298e-97	-2.83744	-2.39357	8.80531e-17	-2.81471	-2.3055
11981188	chr19:11981188:G:A	1.00397e-96	-1.97725	-2.39012	1.83066e-16	-2.12222	-2.26609
11981244	chr19:11981244:C:T	7.0144e-96	-2.60136e-09	-2.42337	1.32128e-15	-2.60136e-09	-2.41179
11981435	chr19:11981435:A:G	9.36659e-97	-2.02276	-2.414	1.68866e-16	-2.16491	-2.30413
11981762	chr19:11981762:T:C	4.67889e-96	-2.82827	-6.54159e-09	8.60927e-16	-2.84014	-6.54159e-09
11981881	chr19:11981881:A:T	7.86912e-97	-2.23704	-2.37393	1.14537e-16	-2.47854	-2.37872
11982284	chr19:11982284:G:A	9.88292e-97	-1.99299	-2.39012	1.80307e-16	-2.1374	-2.26609
11982407	chr19:11982407:G:A	5.61381e-97	-2.67663	-2.27205	1.28765e-16	-2.60237	-2.13779
11982493	chr19:11982493:A:G	6.86703e-96	-2.60136e-09	-2.4446	1.28478e-15	-2.60136e-09	-2.43981
11982607	chr19:11982607:G:T	9.58494e-97	-2.02404	-2.38968	1.75429e-16	-2.16561	-2.26531
11982687	chr19:11982687:T:C	4.24313e-97	-2.78474	-2.44388	7.92643e-17	-2.76009	-2.46528
11982891	chr19:11982891:T:C	9.5704e-96	-2.60136e-09	-2.11266	1.86118e-15	-2.60136e-09	-2.06918
11983108	chr19:11983108:T:C	4.77103e-97	-2.69071	-2.42065	1.02906e-16	-2.61842	-2.34591
11983249	chr19:11983249:C:T	7.75452e-97	-2.23875	-2.38689	1.13104e-16	-2.47982	-2.39003
11983304	chr19:11983304:G:A	9.88197e-97	-1.99204	-2.39117	1.8022e-16	-2.13647	-2.2675
11983319	chr19:11983319:A:G	6.63989e-96	-2.60136e-09	-2.47824	1.25863e-15	-2.60136e-09	-2.46037
11983552	chr19:11983552:A:G	9.47539e-97	-2.036	-2.38922	1.73607e-16	-2.17654	-2.26482
11983749	chr19:11983749:G:C	9.10799e-97	-2.05764	-2.40712	1.65238e-16	-2.1981	-2.29267
11983845	chr19:11983845:G:A	4.65904e-96	-2.83252	-6.54159e-09	8.99672e-16	-2.79612	-6.54159e-09
11983924	chr19:11983924:C:G	8.12309e-97	-2.18848	-2.39073	1.17179e-16	-2.44065	-2.3938
11983967	chr19:11983967:G:A	6.76303e-96	-2.60136e-09	-2.45986	1.2706e-15	-2.60136e-09	-2.45091
11984131	chr19:11984131:C:T	9.63448e-97	-1.99492	-2.41365	1.73865e-16	-2.13919	-2.30068
11984442	chr19:11984442:G:T	7.8307e-96	-2.60136e-09	-2.31328	1.48476e-15	-2.60136e-09	-2.29514
11984463	chr19:11984463:G:T	8.9081e-97	-2.06954	-2.41741	1.60943e-16	-2.20722	-2.30988
11984773	chr19:11984773:A:G	1.51764e-95	-2.60136e-09	-1.65159	3.26092e-15	-2.60136e-09	-1.50839
11984783	chr19:11984783:T:C	8.31473e-97	-2.12817	-2.42772	1.49547e-16	-2.26152	-2.32902
11984815	chr19:11984815:C:T	5.75287e-97	-2.4602	-2.46402	1.00942e-16	-2.50342	-2.48019
11984881	chr19:11984881:C:T	9.11638e-97	-2.03646	-2.42738	1.62427e-16	-2.17929	-2.32863
11984918	chr19:11984918:A:G	8.95731e-97	-2.08546	-2.39598	1.6357e-16	-2.22304	-2.27787
11984973	chr19:11984973:T:A	4.70005e-97	-2.67015	-2.45619	1.03396e-16	-2.56963	-2.38995
11985040	chr19:11985040:GGGATT:G	5.60798e-97	-2.47034	-2.47939	1.01284e-16	-2.5128	-2.46743
11985091	chr19:11985091:T:C	6.88715e-96	-2.60136e-09	-2.44167	1.24632e-15	-2.60136e-09	-2.4702
11985257	chr19:11985257:C:G	4.98769e-97	-2.59833	-2.46861	1.06103e-16	-2.45365	-2.48009
11985493	chr19:11985493:A:G	8.49581e-96	-2.23176	-6.54159e-09	1.39278e-15	-2.3591	-6.54159e-09
11985647	chr19:11985647:T:C	8.70885e-97	-2.27942	-2.23016	1.32848e-16	-2.30742	-2.40153
11985921	chr19:11985921:G:T	1.87788e-95	-2.60136e-09	-1.4386	2.95874e-15	-2.60136e-09	-1.60563
11986254	chr19:11986254:T:C	6.62751e-96	-2.60136e-09	-2.4801	1.26973e-15	-2.60136e-09	-2.45159
11986290	chr19:11986290:G:GAAAAA	3.0309e-95	-2.60136e-09	-0.959887	5.29874e-15	-2.60136e-09	-1.02293
11986486	chr19:11986486:T:C	6.78713e-96	-2.4563	-6.54159e-09	1.04087e-15	-2.65034	-6.54159e-09
11986551	chr19:11986551:A:G	4.24287e-97	-2.81856	-2.41011	7.41912e-17	-2.8375	-2.45401
11986564	chr19:11986564:C:T	8.9085e-96	-2.60136e-09	-2.18433	1.71197e-15	-2.60136e-09	-2.15275
11986630	chr19:11986630:T:A	4.00241e-97	-2.82232	-2.4647	7.23719e-17	-2.836	-2.48034
11986661	chr19:11986661:T:C	7.6038e-95	-2.60136e-09	-0.0400975	1.66646e-14	-2.60136e-09	0.122888
11986878	chr19:11986878:AC:A	8.11365e-96	-2.60136e-09	-2.27778	1.40739e-15	-2.60136e-09	-2.34866
11987600	chr19:11987600:G:A	7.86979e-96	-2.60136e-09	-2.3083	1.5083e-15	-2.60136e-09	-2.27941
11987622	chr19:11987622:G:T	5.86582e-97	-2.65398	-2.2508	1.09467e-16	-2.53733	-2.36519
11987887	chr19:11987887:C:T	4.51011e-97	-2.71221	-2.45538	8.70469e-17	-2.6563	-2.4754
11988347	chr19:11988347:TTGGC:T	5.27273e-97	-2.68366	-2.3277	9.86607e-17	-2.57356	-2.4329
11988360	chr19:11988360:A:G	3.90154e-97	-2.83256	-2.47998	7.64039e-17	-2.83112	-2.431
11988476	chr19:11988476:A:G	3.86333e-97	-2.84236	-2.48002	7.55508e-17	-2.84217	-2.43118
11989215	chr19:11989215:A:G	7.90211e-96	-2.60136e-09	-2.3042	1.69389e-15	-2.60136e-09	-2.16337
11989249	chr19:11989249:T:C	8.01475e-96	-2.29005	-6.54159e-09	1.32061e-15	-2.4123	-6.54159e-09
11990083	chr19:11990083:A:G	6.95861e-96	-2.60136e-09	-2.43135	1.26344e-15	-2.60136e-09	-2.45656
11990244	chr19:11990244:T:C	4.42237e-97	-2.84209	-2.34515	7.61734e-17	-2.84048	-2.42466
11990359	chr19:11990359:G:A	7.78965e-96	-2.60136e-09	-2.31854	1.42318e-15	-2.60136e-09	-2.3375
11990555	chr19:11990555:G:T	7.45243e-96	-2.36279	-6.54159e-09	1.4502e-15	-2.31869	-6.54159e-09
11990579	chr19:11990579:T:G	4.56907e-97	-2.83298	-2.32163	7.74069e-17	-2.83987	-2.4092
11990975	chr19:11990975:T:C	3.8614e-97	-2.84256	-2.48032	7.37427e-17	-2.8423	-2.45527
11991094	chr19:11991094:G:A	1.186e-95	-2.60136e-09	-1.89816	2.07932e-15	-2.60136e-09	-1.95836
11991274	chr19:11991274:G:GTA	6.64856e-96	-2.60136e-09	-2.47693	1.23436e-15	-2.60136e-09	-2.47985
11991446	chr19:11991446:T:C	6.65098e-96	-2.47657	-6.54159e-09	1.48279e-15	-2.29647	-6.54159e-09
11991459	chr19:11991459:C:T	7.42268e-96	-2.60136e-09	-2.36679	1.48913e-15	-2.60136e-09	-2.29221
11991467	chr19:11991467:C:T	6.61827e-97	-2.65725	-2.12683	1.18983e-16	-2.53815	-2.28103
11992058	chr19:11992058:G:C	6.6319e-96	-2.60136e-09	-2.47944	1.27404e-15	-2.60136e-09	-2.4482
11992140	chr19:11992140:A:C	7.77309e-96	-2.32066	-6.54159e-09	1.28586e-15	-2.43897	-6.54159e-09
11992147	chr19:11992147:A:G	7.76336e-96	-2.32192	-6.54159e-09	1.28458e-15	-2.43996	-6.54159e-09
11992190	chr19:11992190:G:C	7.97738e-96	-2.29472	-6.54159e-09	1.31491e-15	-2.41663	-6.54159e-09
11992581	chr19:11992581:A:G	2.07955e-95	-2.60136e-09	-1.33659	6.32516e-15	-2.60136e-09	-0.845862
11992601	chr19:11992601:G:A	7.86424e-96	-2.60136e-09	-2.30901	1.50981e-15	-2.60136e-09	-2.27842
11992761	chr19:11992761:TAC:T	8.34943e-96	-2.24914	-6.54159e-09	1.36869e-15	-2.37654	-6.54159e-09
11992907	chr19:11992907:C:CTTA	5.9785e-97	-2.695	-2.19075	1.0582e-16	-2.58948	-2.34693
11993091	chr19:11993091:G:A	2.62399e-95	1.14312	-2.24718	2.31935e-15	0.353825	-2.20293
11993174	chr19:11993174:T:C	3.87365e-97	-2.8398	-2.47992	7.34639e-17	-2.84073	-2.46063
11993464	chr19:11993464:T:G	6.75336e-96	-2.60136e-09	-2.46129	1.23815e-15	-2.60136e-09	-2.47678
11993505	chr19:11993505:G:C	3.88473e-97	-2.83711	-2.47975	7.54846e-17	-2.83604	-2.43818
11994215	chr19:11994215:G:A	1.02259e-95	-2.60136e-09	-2.0464	1.91572e-15	-2.60136e-09	-2.0403
11994594	chr19:11994594:A:G	3.87553e-97	-2.83888	-2.48035	7.36592e-17	-2.84008	-2.45862
11994809	chr19:11994809:A:G	5.31735e-97	-2.70695	-2.29599	9.79505e-17	-2.60406	-2.40963
11994867	chr19:11994867:G:A	6.84991e-96	-2.60136e-09	-2.4471	1.24542e-15	-2.60136e-09	-2.47093
11995182	chr19:11995182:T:C	8.48805e-96	-2.60136e-09	-2.23267	1.55889e-15	-2.60136e-09	-2.24642
11995506	chr19:11995506:G:A	9.52313e-96	-2.60136e-09	-2.11761	2.01807e-15	-2.60136e-09	-1.98826
11996019	chr19:11996019:G:A	6.12596e-97	-2.72798	-2.1334	1.07527e-16	-2.62332	-2.29709
11996068	chr19:11996068:CCTT:C	7.47922e-96	-2.60136e-09	-2.3592	1.4202e-15	-2.60136e-09	-2.3396
11996168	chr19:11996168:C:T	9.45345e-97	-2.84236	-1.58517	1.57884e-16	-2.81501	-1.72128
11996451	chr19:11996451:G:C	6.92289e-96	-2.60136e-09	-2.4365	1.28747e-15	-2.60136e-09	-2.43772
11997007	chr19:11997007:C:T	4.77346e-96	-2.80826	-6.54159e-09	8.60657e-16	-2.84046	-6.54159e-09
11997721	chr19:11997721:C:T	6.82862e-96	-2.60136e-09	-2.45021	1.38577e-15	-2.60136e-09	-2.36414
11997929	chr19:11997929:G:T	7.15811e-96	-2.60136e-09	-2.40308	1.28261e-15	-2.60136e-09	-2.4415
11998063	chr19:11998063:C:T	6.69313e-96	-2.60136e-09	-2.47025	1.24565e-15	-2.60136e-09	-2.47074
11998715	chr19:11998715:A:G	2.5949e-95	-2.60136e-09	-1.1152	4.02442e-15	-2.60136e-09	-1.29802
11999035	chr19:11999035:G:A	7.65636e-96	-2.60136e-09	-2.3358	1.46328e-15	-2.60136e-09	-2.30971
11999204	chr19:11999204:T:C	4.35163e-97	-2.75785	-2.44552	7.53079e-17	-2.79625	-2.48031
11999236	chr19:11999236:C:T	7.55851e-96	-2.60136e-09	-2.34866	1.3918e-15	-2.60136e-09	-2.3598
11999325	chr19:11999325:A:G	8.43923e-96	-2.60136e-09	-2.23844	1.63666e-15	-2.60136e-09	-2.19774
11999423	chr19:11999423:T:A	4.73937e-97	-2.64903	-2.46898	8.30723e-17	-2.712	-2.46645
11999889	chr19:11999889:AGCAGGCCATCAGCTGGCGGATGAG:A	7.48443e-96	-2.60136e-09	-2.35851	1.31898e-15	-2.60136e-09	-2.41354
11999968	chr19:11999968:G:A	7.71375e-96	-2.60136e-09	-2.32833	1.42294e-15	-2.60136e-09	-2.33767
12000331	chr19:12000331:C:T	1.11343e-95	-2.60136e-09	-1.9613	1.955e-15	-2.60136e-09	-2.02001
12000521	chr19:12000521:T:G	7.73233e-96	-2.60136e-09	-2.32592	1.48419e-15	-2.60136e-09	-2.29553
12001172	chr19:12001172:G:A	7.78542e-96	-2.60136e-09	-2.31908	1.49533e-15	-2.60136e-09	-2.28805
12001603	chr19:12001603:G:A	6.86798e-96	-2.60136e-09	-2.44446	1.24727e-15	-2.60136e-09	-2.46944
12001689	chr19:12001689:G:A	6.6326e-96	-2.60136e-09	-2.47933	1.23505e-15	-2.60136e-09	-2.47928
12001911	chr19:12001911:G:A	7.29014e-96	-2.60136e-09	-2.38481	1.29665e-15	-2.60136e-09	-2.43062
12001912	chr19:12001912:C:T	9.8535e-96	-2.60136e-09	-2.08351	1.94806e-15	-2.60136e-09	-2.02356
12002373	chr19:12002373:G:A	1.04661e-95	-2.60136e-09	-2.02319	1.846e-15	-2.60136e-09	-2.07738
12002898	chr19:12002898:A:G	9.65052e-96	-2.60136e-09	-2.10432	1.9796e-15	-2.60136e-09	-2.0075
12003336	chr19:12003336:G:C	6.71786e-96	-2.60136e-09	-2.46656	1.33729e-15	-2.60136e-09	-2.39975
12003351	chr19:12003351:C:T	4.84589e-96	-2.7932	-6.54159e-09	8.76572e-16	-2.82213	-6.54159e-09
12004147	chr19:12004147:AAAC:A	7.58986e-96	-2.60136e-09	-2.34452	1.39864e-15	-2.60136e-09	-2.3549
12004154	chr19:12004154:A:C	6.64813e-96	-2.60136e-09	-2.477	1.23378e-15	-2.60136e-09	-2.48031
12005191	chr19:12005191:A:G	5.34995e-97	-2.81583	-2.181	1.02389e-16	-2.8374	-2.13197
12005313	chr19:12005313:G:T	6.3331e-97	-2.73778	-2.09035	9.46039e-17	-2.77726	-2.2712
12006099	chr19:12006099:G:C	6.47866e-97	-2.73214	-2.07327	1.06811e-16	-2.64944	-2.27765
12006148	chr19:12006148:G:A	5.6304e-96	-2.64315	-6.54159e-09	9.08236e-16	-2.78665	-6.54159e-09
12006288	chr19:12006288:A:G	7.20902e-96	-2.60136e-09	-2.396	1.27967e-15	-2.60136e-09	-2.44379
12006420	chr19:12006420:C:T	6.84843e-96	-2.60136e-09	-2.44731	1.25115e-15	-2.60136e-09	-2.46634
12006602	chr19:12006602:G:A	8.7706e-96	-0.0636911	-2.13623	7.82894e-16	-1.11761	-1.81755
12007328	chr19:12007328:T:A	6.95846e-96	-2.60136e-09	-2.43137	1.31489e-15	-2.60136e-09	-2.41665
12007411	chr19:12007411:C:G	6.86946e-96	-2.60136e-09	-2.44425	1.28936e-15	-2.60136e-09	-2.43625
12008336	chr19:12008336:GGTATCCTT:G	7.80854e-96	-2.60136e-09	-2.31611	1.37139e-15	-2.60136e-09	-2.37458
12008536	chr19:12008536:T:C	6.76849e-96	-2.60136e-09	-2.45905	1.3561e-15	-2.60136e-09	-2.38578
12009088	chr19:12009088:C:A	5.78355e-97	-2.73714	-2.18176	9.68286e-17	-2.65812	-2.36708
12009127	chr19:12009127:T:A	6.92539e-96	-2.60136e-09	-2.43614	1.41656e-15	-2.60136e-09	-2.34217
12009454	chr19:12009454:A:G	1.14962e-95	-2.60136e-09	-1.92931	2.02215e-15	-2.60136e-09	-1.98624
12009521	chr19:12009521:C:T	1.86982e-96	-2.4022	-1.34329	2.72126e-16	-2.22962	-1.76227
12009581	chr19:12009581:C:T	1.65226e-95	-0.467165	-1.09943	2.64704e-15	-1.26686	-0.450092
12010033	chr19:12010033:G:T	5.07361e-97	-2.61135	-2.43851	8.47979e-17	-2.6787	-2.47918
12010072	chr19:12010072:C:CT	8.99115e-96	-2.60136e-09	-2.17509	2.02182e-15	-2.60136e-09	-1.9864
12010143	chr19:12010143:T:C	7.60333e-96	-2.60136e-09	-2.34275	1.44262e-15	-2.60136e-09	-2.32394
12010205	chr19:12010205:G:T	7.67074e-96	-2.60136e-09	-2.33392	1.41242e-15	-2.60136e-09	-2.3451
12010520	chr19:12010520:C:T	6.86521e-96	-2.60136e-09	-2.44487	1.29281e-15	-2.60136e-09	-2.43358
12010643	chr19:12010643:C:T	5.8663e-97	-2.75145	-2.15325	1.03709e-16	-2.63058	-2.32598
12010744	chr19:12010744:G:A	5.32615e-96	-0.867261	-1.83144	1.72818e-15	-0.161334	-1.982
12010799	chr19:12010799:G:A	7.58505e-96	-2.60136e-09	-2.34515	1.39648e-15	-2.60136e-09	-2.35644
12010967	chr19:12010967:C:T	7.65903e-96	-2.60136e-09	-2.33545	1.40901e-15	-2.60136e-09	-2.34751
12011516	chr19:12011516:T:C	6.94966e-96	-2.60136e-09	-2.43264	1.25677e-15	-2.60136e-09	-2.46185
12011658	chr19:12011658:T:G	6.73756e-96	-2.60136e-09	-2.46363	1.34453e-15	-2.60136e-09	-2.39435
12011886	chr19:12011886:G:A	5.52794e-95	-2.60136e-09	-0.358931	7.80587e-15	-2.60136e-09	-0.63552
12012099	chr19:12012099:G:A	6.73728e-96	-2.60136e-09	-2.46368	1.34409e-15	-2.60136e-09	-2.39468
12012341	chr19:12012341:C:T	4.97899e-97	-2.66417	-2.40452	8.11306e-17	-2.72527	-2.47682
12012428	chr19:12012428:G:A	5.85005e-97	-2.75208	-2.15538	9.7236e-17	-2.67567	-2.34534
12012447	chr19:12012447:A:G	5.59851e-96	-2.64883	-6.54159e-09	8.73812e-16	-2.82529	-6.54159e-09
12012614	chr19:12012614:C:A	5.73692e-97	-2.74716	-2.17983	9.79025e-17	-2.66659	-2.34759
12012682	chr19:12012682:A:G	4.95623e-96	-2.77069	-6.54159e-09	8.86781e-16	-2.81055	-6.54159e-09
12012804	chr19:12012804:TCTA:T	4.61628e-96	-2.84174	-6.54159e-09	8.71866e-16	-2.82752	-6.54159e-09
12013304	chr19:12013304:A:G	1.05461e-96	-2.67121	-1.64695	1.62655e-16	-2.82497	-1.68155
12013374	chr19:12013374:G:A	6.95694e-96	-2.60136e-09	-2.43159	1.27144e-15	-2.60136e-09	-2.45025
12013418	chr19:12013418:C:T	5.29417e-95	-2.60136e-09	-0.40214	7.44977e-15	-2.60136e-09	-0.682214
12013577	chr19:12013577:A:G	7.22459e-96	-2.60136e-09	-2.39384	1.48137e-15	-2.60136e-09	-2.29743
12013784	chr19:12013784:T:A	6.69261e-96	-2.60136e-09	-2.47033	1.23763e-15	-2.60136e-09	-2.4772
12013807	chr19:12013807:A:G	4.79706e-96	-2.80333	-6.54159e-09	9.84907e-16	-2.7056	-6.54159e-09
12014046	chr19:12014046:A:T	1.02566e-95	-2.60136e-09	-2.04341	1.80407e-15	-2.60136e-09	-2.10035
12014305	chr19:12014305:C:T	6.82867e-96	-2.60136e-09	-2.4502	1.2566e-15	-2.60136e-09	-2.46199
12014530	chr19:12014530:G:A	7.58664e-97	-2.68421	-1.96332	1.21744e-16	-2.58701	-2.20922
12014790	chr19:12014790:T:C	1.05147e-95	-2.60136e-09	-2.01855	1.82395e-15	-2.60136e-09	-2.08939
12016555	chr19:12016555:G:A	1.12297e-95	-2.60136e-09	-1.95277	1.60511e-15	-2.60136e-09	-2.2172
12016810	chr19:12016810:C:A	6.90077e-96	-2.60136e-09	-2.4397	1.25118e-15	-2.60136e-09	-2.46631
12016942	chr19:12016942:A:G	6.76516e-96	-2.60136e-09	-2.45955	1.35455e-15	-2.60136e-09	-2.38692
12016961	chr19:12016961:T:C	4.59674e-97	-2.83253	-2.31604	7.58514e-17	-2.8337	-2.43567
12017206	chr19:12017206:T:C	7.10104e-97	-2.71535	-1.99832	1.15706e-16	-2.62321	-2.22389
12017321	chr19:12017321:G:A	9.48865e-96	-2.60136e-09	-2.12124	1.68422e-15	-2.60136e-09	-2.16909
12017396	chr19:12017396:T:C	7.89005e-96	-2.60136e-09	-2.30573	1.57997e-15	-2.60136e-09	-2.23299
12017493	chr19:12017493:A:G	5.33186e-97	-2.58801	-2.4122	8.62318e-17	-2.6618	-2.47932
12018173	chr19:12018173:G:A	9.5312e-96	-2.60136e-09	-2.11676	1.69091e-15	-2.60136e-09	-2.16513
12018583	chr19:12018583:C:T	1.49187e-95	-1.66871	-6.54159e-09	1.65189e-15	-2.18847	-6.54159e-09
12018675	chr19:12018675:C:G	1.31514e-95	-2.60136e-09	-1.7948	1.79358e-15	-2.60136e-09	-2.10618
12018943	chr19:12018943:A:C	5.76863e-96	-2.6189	-6.54159e-09	1.25944e-15	-2.45973	-6.54159e-09
12019662	chr19:12019662:A:G	5.22176e-97	-2.60931	-2.41178	8.47126e-17	-2.67984	-2.47905
12019932	chr19:12019932:TAATA:T	8.04534e-96	-2.60136e-09	-2.28624	1.62086e-15	-2.60136e-09	-2.20744
12020329	chr19:12020329:G:A	6.77904e-96	-2.60136e-09	-2.4575	1.24702e-15	-2.60136e-09	-2.46964
12020459	chr19:12020459:T:G	6.7373e-96	-2.60136e-09	-2.46367	1.40128e-15	-2.60136e-09	-2.35301
12020789	chr19:12020789:C:T	8.65782e-96	-2.60136e-09	-2.21287	1.64264e-15	-2.60136e-09	-2.19409
12020855	chr19:12020855:C:G	5.21885e-97	-2.57264	-2.449	8.72373e-17	-2.65256	-2.47696
12020890	chr19:12020890:C:T	1.24942e-96	-2.62381	-1.52484	1.86934e-16	-2.47899	-1.8884
12021217	chr19:12021217:G:A	7.70068e-96	-2.60136e-09	-2.33002	1.6329e-15	-2.60136e-09	-2.20004
12021287	chr19:12021287:CCTT:C	3.15763e-95	-0.918924	-6.54159e-09	9.31728e-15	-0.458527	-6.54159e-09
12021628	chr19:12021628:A:T	9.55082e-96	-2.60136e-09	-2.1147	1.6937e-15	-2.60136e-09	-2.16348
12021959	chr19:12021959:C:T	8.28411e-96	-2.60136e-09	-2.25699	1.80472e-15	-2.60136e-09	-2.09999
12022108	chr19:12022108:C:T	6.86814e-96	-2.60136e-09	-2.44444	1.2837e-15	-2.60136e-09	-2.44065
12022339	chr19:12022339:TATC:T	9.65905e-96	-2.60136e-09	-2.10344	1.98108e-15	-2.60136e-09	-2.00676
12022721	chr19:12022721:G:A	9.24627e-96	-2.60136e-09	-2.14711	1.8261e-15	-2.60136e-09	-2.08821
12022877	chr19:12022877:C:T	5.07602e-96	-2.7468	-6.54159e-09	1.04122e-15	-2.65	-6.54159e-09
12022954	chr19:12022954:G:C	6.45409e-97	-2.73065	-2.07855	1.04436e-16	-2.64651	-2.30306
12023474	chr19:12023474:G:A	7.06949e-97	-2.70788	-2.01024	1.14844e-16	-2.61616	-2.23842
12024060	chr19:12024060:G:A	6.71163e-96	-2.60136e-09	-2.46749	1.23841e-15	-2.60136e-09	-2.47657
12024166	chr19:12024166:A:T	1.05027e-96	-2.44769	-1.87459	1.40346e-16	-2.7624	-1.89164
12024550	chr19:12024550:G:A	9.55082e-96	-2.60136e-09	-2.1147	1.6937e-15	-2.60136e-09	-2.16348
12024956	chr19:12024956:T:G	9.55082e-96	-2.60136e-09	-2.1147	1.6937e-15	-2.60136e-09	-2.16348
12025063	chr19:12025063:T:C	7.02494e-96	-2.60136e-09	-2.42186	1.44148e-15	-2.60136e-09	-2.32473
12025217	chr19:12025217:T:G	5.83994e-97	-2.83249	-2.07671	1.37214e-16	-2.7498	-1.9268
12025322	chr19:12025322:G:A	6.67247e-96	-2.60136e-09	-2.47334	1.35203e-15	-2.60136e-09	-2.38879
12025410	chr19:12025410:A:C	6.79853e-96	-2.60136e-09	-2.45462	1.24118e-15	-2.60136e-09	-2.47433
12025568	chr19:12025568:G:A	7.01185e-96	-2.60136e-09	-2.42373	1.26152e-15	-2.60136e-09	-2.45808
12025708	chr19:12025708:A:T	5.14269e-97	-2.62279	-2.41355	8.38257e-17	-2.68981	-2.4796
12026205	chr19:12026205:C:T	4.63831e-96	-2.83698	-6.54159e-09	8.88493e-16	-2.80863	-6.54159e-09
12026691	chr19:12026691:T:G	7.09786e-96	-2.60136e-09	-2.41154	1.44055e-15	-2.60136e-09	-2.32537
12026696	chr19:12026696:G:A	8.1388e-96	-2.60136e-09	-2.27469	1.49099e-15	-2.60136e-09	-2.29096
12027324	chr19:12027324:C:T	7.15215e-96	-2.60136e-09	-2.40392	1.48329e-15	-2.60136e-09	-2.29614
12027376	chr19:12027376:C:T	9.27059e-96	-2.60136e-09	-2.14448	1.55112e-15	-2.60136e-09	-2.25142
12027629	chr19:12027629:C:T	8.21359e-96	-2.60136e-09	-2.26554	1.41474e-15	-2.60136e-09	-2.34345
12027709	chr19:12027709:C:T	9.5552e-96	-2.60136e-09	-2.11425	1.69383e-15	-2.60136e-09	-2.1634
12028299	chr19:12028299:A:G	7.70388e-96	-2.60136e-09	-2.32961	1.46879e-15	-2.60136e-09	-2.30595
12028454	chr19:12028454:A:T	7.02772e-96	-2.60136e-09	-2.42147	1.44235e-15	-2.60136e-09	-2.32412
12029081	chr19:12029081:C:T	8.14285e-96	-2.60136e-09	-2.27419	1.65034e-15	-2.60136e-09	-2.18942
12029446	chr19:12029446:C:T	6.1734e-97	-2.7385	-2.11517	9.99103e-17	-2.68163	-2.31225
12029944	chr19:12029944:C:T	1.56802e-95	-2.60136e-09	-1.61893	4.66668e-15	-2.60136e-09	-1.14995
12030411	chr19:12030411:A:G	4.73732e-97	-2.8325	-2.28594	7.70161e-17	-2.83367	-2.42047
12030712	chr19:12030712:A:G	4.46319e-97	-2.82833	-2.34972	7.40965e-17	-2.83079	-2.46199
12030924	chr19:12030924:A:G	6.75593e-96	-2.60136e-09	-2.46091	1.25733e-15	-2.60136e-09	-2.46141
12031915	chr19:12031915:G:T	5.10729e-96	-2.74066	-6.54159e-09	1.03699e-15	-2.65408	-6.54159e-09
12032104	chr19:12032104:T:A	4.90929e-97	-2.64973	-2.43305	8.17944e-17	-2.71396	-2.47999
12033215	chr19:12033215:T:G	5.39443e-96	-2.68596	-6.54159e-09	1.12096e-15	-2.57621	-6.54159e-09
12033423	chr19:12033423:G:T	6.73701e-96	-2.60136e-09	-2.46372	1.23776e-15	-2.60136e-09	-2.4771
12033541	chr19:12033541:G:A	1.10935e-95	-2.60136e-09	-1.96497	2.33786e-15	-2.60136e-09	-1.84116
12033778	chr19:12033778:C:T	6.8176e-96	-2.60136e-09	-2.45182	1.25461e-15	-2.60136e-09	-2.46358
12034433	chr19:12034433:C:T	6.81573e-96	-2.60136e-09	-2.4521	1.28746e-15	-2.60136e-09	-2.43772
12035059	chr19:12035059:G:A	5.87797e-96	-2.60012	-6.54159e-09	1.41236e-15	-2.34513	-6.54159e-09
12035178	chr19:12035178:C:G	1.02279e-95	-2.60136e-09	-2.04621	1.83992e-15	-2.60136e-09	-2.08068
12035555	chr19:12035555:T:C	5.58254e-97	-2.64571	-2.30856	1.00275e-16	-2.55029	-2.43994
12036132	chr19:12036132:C:T	7.59491e-96	-2.60136e-09	-2.34385	1.5427e-15	-2.60136e-09	-2.25686
12037347	chr19:12037347:A:G	5.65107e-97	-2.83186	-2.11021	1.33844e-16	-2.74515	-1.95632
12037446	chr19:12037446:C:T	7.04002e-96	-2.60136e-09	-2.41972	1.39363e-15	-2.60136e-09	-2.35849
12038132	chr19:12038132:A:G	6.54297e-97	-2.56796	-2.22757	1.17078e-16	-2.45481	-2.3805
12038536	chr19:12038536:G:C	1.60928e-96	-1.67452	-2.22102	5.26678e-16	-1.44828	-1.88329
12038721	chr19:12038721:G:A	2.21402e-95	-2.60136e-09	-1.27394	4.28752e-15	-2.60136e-09	-1.23469
12039015	chr19:12039015:T:C	6.71942e-96	-2.60136e-09	-2.46633	1.2346e-15	-2.60136e-09	-2.47965
12039059	chr19:12039059:T:A	5.27815e-97	-2.64431	-2.36603	1.05124e-16	-2.47814	-2.46488
12039116	chr19:12039116:G:A	6.95414e-96	-2.60136e-09	-2.43199	1.23686e-15	-2.60136e-09	-2.47782
12039228	chr19:12039228:G:A	6.84297e-96	-2.60136e-09	-2.44811	1.24117e-15	-2.60136e-09	-2.47434
12039709	chr19:12039709:T:G	2.59365e-95	-2.60136e-09	-1.11568	5.15727e-15	-2.60136e-09	-1.04999
12039778	chr19:12039778:G:A	5.43945e-97	-2.67263	-2.30761	9.50196e-17	-2.61656	-2.42751
12039934	chr19:12039934:C:T	6.80224e-96	-2.60136e-09	-2.45408	1.26693e-15	-2.60136e-09	-2.4538
12040192	chr19:12040192:C:T	1.12688e-95	-2.60136e-09	-1.94929	2.14412e-15	-2.60136e-09	-1.92767
12040706	chr19:12040706:G:A	7.05094e-96	-2.60136e-09	-2.41817	1.2818e-15	-2.60136e-09	-2.44213
12040811	chr19:12040811:C:T	6.63426e-97	-2.61866	-2.16301	1.15062e-16	-2.51668	-2.336
12041071	chr19:12041071:A:G	6.84382e-96	-2.60136e-09	-2.44799	1.27321e-15	-2.60136e-09	-2.44885
12041087	chr19:12041087:G:A	6.89439e-96	-2.60136e-09	-2.44062	1.404e-15	-2.60136e-09	-2.35107
12041449	chr19:12041449:G:A	1.28533e-95	-2.60136e-09	-1.81773	2.27263e-15	-2.60136e-09	-1.86946
12041552	chr19:12041552:G:A	6.96729e-97	-2.56323	-2.16946	1.21963e-16	-2.44915	-2.34528
12041654	chr19:12041654:G:T	6.72997e-96	-2.60136e-09	-2.46476	1.2567e-15	-2.60136e-09	-2.46191
12042774	chr19:12042774:A:T	7.79909e-97	-2.61377	-2.00614	1.28361e-16	-2.50872	-2.23458
12043522	chr19:12043522:C:T	6.75112e-96	-2.60136e-09	-2.46162	1.24239e-15	-2.60136e-09	-2.47336
12043633	chr19:12043633:G:A	8.83739e-97	-2.36332	-2.13161	1.71842e-16	-2.23802	-2.21356
12043706	chr19:12043706:G:A	9.6073e-96	-2.60136e-09	-2.10881	1.56403e-15	-2.60136e-09	-2.24313
12043720	chr19:12043720:T:A	1.31892e-95	-2.60136e-09	-1.79193	2.32628e-15	-2.60136e-09	-1.84613
12043984	chr19:12043984:G:C	1.02147e-95	0.428873	-2.47638	9.65445e-16	-0.246586	-2.47898
12044505	chr19:12044505:C:T	6.7599e-96	-2.60136e-09	-2.46032	1.27272e-15	-2.60136e-09	-2.44924
12045400	chr19:12045400:C:T	9.74786e-96	-2.60136e-09	-2.09428	1.68828e-15	-2.60136e-09	-2.16669
12045520	chr19:12045520:T:C	6.07116e-97	-2.49921	-2.37116	9.70704e-17	-2.57225	-2.45046
12045754	chr19:12045754:G:A	9.12827e-97	-2.3981	-2.06444	1.75133e-16	-2.27908	-2.15353
12045926	chr19:12045926:G:A	8.29605e-96	-2.60136e-09	-2.25555	1.82125e-15	-2.60136e-09	-2.09087
12045970	chr19:12045970:C:T	6.02012e-95	-2.60136e-09	-0.27364	8.13118e-15	-2.60136e-09	-0.594691
12046024	chr19:12046024:A:G	4.92934e-96	-2.77613	-6.54159e-09	9.86256e-16	-2.70424	-6.54159e-09
12046080	chr19:12046080:A:G	7.46911e-97	-2.36478	-2.29837	1.13369e-16	-2.46034	-2.40717
12046438	chr19:12046438:G:A	9.57969e-97	-2.31093	-2.10334	1.88036e-16	-2.17324	-2.18828
12046692	chr19:12046692:G:C	1.96096e-95	-1.39531	-6.54159e-09	3.27178e-15	-1.50506	-6.54159e-09
12047245	chr19:12047245:C:T	2.26779e-95	-2.60136e-09	-1.24994	3.50318e-15	-2.60136e-09	-1.43673
12047985	chr19:12047985:C:T	8.12469e-96	-2.60136e-09	-2.27642	1.766e-15	-2.60136e-09	-2.12168
12049222	chr19:12049222:G:A	4.70293e-96	-2.82315	-6.54159e-09	8.58776e-16	-2.84264	-6.54159e-09
12049250	chr19:12049250:CAGG:C	1.59502e-96	-1.68568	-2.21876	5.96851e-16	-1.32048	-1.88601
12049947	chr19:12049947:G:A	8.23614e-96	-2.60136e-09	-2.2628	1.56199e-15	-2.60136e-09	-2.24443
12050411	chr19:12050411:CA:C	8.98729e-96	-2.60136e-09	-2.17552	1.57718e-15	-2.60136e-09	-2.23476
12050415	chr19:12050415:A:T	8.98729e-96	-2.60136e-09	-2.17552	1.57718e-15	-2.60136e-09	-2.23476
12050430	chr19:12050430:T:C	6.76628e-96	-2.60136e-09	-2.45938	1.25436e-15	-2.60136e-09	-2.46377
12051035	chr19:12051035:G:A	8.39235e-97	-2.4125	-2.13409	1.63655e-16	-2.28416	-2.21623
12051171	chr19:12051171:C:T	6.82661e-96	-2.60136e-09	-2.4505	1.2679e-15	-2.60136e-09	-2.45304
12051270	chr19:12051270:T:C	5.25777e-97	-2.67028	-2.34393	8.94392e-17	-2.67637	-2.42822
12051471	chr19:12051471:G:A	7.21263e-96	-2.60136e-09	-2.3955	1.50291e-15	-2.60136e-09	-2.28299
12051897	chr19:12051897:G:A	8.0769e-97	-2.42398	-2.16093	1.57653e-16	-2.29972	-2.23804
12051959	chr19:12051959:G:A	7.07174e-96	-2.60136e-09	-2.41522	1.40343e-15	-2.60136e-09	-2.35148
12052141	chr19:12052141:A:G	7.05459e-96	-2.60136e-09	-2.41765	1.30272e-15	-2.60136e-09	-2.42594
12052591	chr19:12052591:G:T	1.06124e-95	-2.60136e-09	-2.00931	2.07427e-15	-2.60136e-09	-1.96079
12054075	chr19:12054075:G:A	6.74012e-96	-2.60136e-09	-2.46325	1.23976e-15	-2.60136e-09	-2.47548
12054173	chr19:12054173:T:C	1.0265e-96	-1.93074	-2.41444	2.26747e-16	-1.70956	-2.46476
12054614	chr19:12054614:T:C	6.33432e-97	-2.53574	-2.29219	1.07381e-16	-2.5414	-2.38037
12054659	chr19:12054659:G:A	7.26004e-96	-2.60136e-09	-2.38895	1.38164e-15	-2.60136e-09	-2.36713
12054831	chr19:12054831:T:G	1.22578e-95	0.60005	-2.46522	1.2539e-15	-0.0591145	-2.40503
12054955	chr19:12054955:T:C	9.35867e-97	-2.21837	-2.21924	1.79172e-16	-2.09233	-2.31747
12055367	chr19:12055367:A:G	6.65097e-97	-2.50373	-2.27542	1.23496e-16	-2.40884	-2.3731
12055554	chr19:12055554:T:C	5.76691e-97	-2.56803	-2.35375	1.04764e-16	-2.52351	-2.42293
12055594	chr19:12055594:A:G	8.51732e-96	-2.60136e-09	-2.22923	2.02006e-15	-2.60136e-09	-1.98727
12055620	chr19:12055620:T:C	1.01588e-95	-2.60136e-09	-2.053	2.61159e-15	-2.60136e-09	-1.73044
12055750	chr19:12055750:C:T	5.04496e-97	-2.5752	-2.48033	1.00165e-16	-2.53609	-2.45524
12056212	chr19:12056212:C:T	6.69868e-96	-2.60136e-09	-2.46942	1.23425e-15	-2.60136e-09	-2.47993
12056538	chr19:12056538:C:T	4.9102e-97	-2.82863	-2.25397	8.22562e-17	-2.82702	-2.3613
12056942	chr19:12056942:A:G	5.32834e-96	-2.69829	-6.54159e-09	1.18891e-15	-2.51736	-6.54159e-09
12057399	chr19:12057399:C:T	5.13442e-96	-2.73536	-6.54159e-09	8.67884e-16	-2.83209	-6.54159e-09
12057462	chr19:12057462:C:T	6.72345e-96	-2.60136e-09	-2.46573	1.25601e-15	-2.60136e-09	-2.46246
12057528	chr19:12057528:G:C	1.43252e-96	-2.32272	-1.68917	2.09805e-16	-2.38623	-1.86574
12057540	chr19:12057540:G:A	1.15871e-95	-2.60136e-09	-1.92144	2.27627e-15	-2.60136e-09	-1.86786
12057976	chr19:12057976:T:C	1.23394e-96	-2.0835	-2.07761	1.43722e-16	-2.33458	-2.29569
12058348	chr19:12058348:A:C	4.21022e-97	-2.79965	-2.43675	7.75925e-17	-2.7722	-2.47448
12058496	chr19:12058496:A:G	3.1681e-96	-0.829278	-2.38892	3.03393e-16	-1.51989	-2.36324
12059147	chr19:12059147:G:A	4.08679e-97	-2.82075	-2.44541	7.46293e-17	-2.80847	-2.47715
12059151	chr19:12059151:T:C	8.0437e-96	-2.60136e-09	-2.28644	1.52763e-15	-2.60136e-09	-2.26668
12059223	chr19:12059223:G:A	5.20374e-95	-2.60136e-09	-0.419369	1.02667e-14	-2.60136e-09	-0.361491
12059272	chr19:12059272:TG:T	5.36488e-97	-2.7424	-2.25164	9.14582e-17	-2.72028	-2.36199
12059274	chr19:12059274:TTTG:T	5.24715e-97	-2.74002	-2.27622	9.01621e-17	-2.71726	-2.37928
12060027	chr19:12060027:G:A	7.77988e-96	-2.60136e-09	-2.31979	1.40367e-15	-2.60136e-09	-2.35131
12061014	chr19:12061014:G:A	6.63298e-96	-2.60136e-09	-2.47928	1.28515e-15	-2.60136e-09	-2.43952
12061127	chr19:12061127:C:T	7.38847e-96	-2.60136e-09	-2.37141	1.50979e-15	-2.60136e-09	-2.27843
12061189	chr19:12061189:C:T	1.16407e-96	-1.89015	-2.32926	1.39412e-16	-2.20759	-2.45312
12061234	chr19:12061234:C:G	1.00162e-95	-2.60136e-09	-2.06713	1.78566e-15	-2.60136e-09	-2.11061
12061302	chr19:12061302:T:G	6.80715e-96	-2.60136e-09	-2.45336	1.36947e-15	-2.60136e-09	-2.37597
12061366	chr19:12061366:G:C	7.13021e-96	-2.60136e-09	-2.40699	1.43437e-15	-2.60136e-09	-2.32967
12061513	chr19:12061513:G:A	4.23351e-97	-2.80443	-2.42646	7.75363e-17	-2.77738	-2.47002
12061526	chr19:12061526:G:A	6.77475e-96	-2.60136e-09	-2.45813	1.26823e-15	-2.60136e-09	-2.45278
12061919	chr19:12061919:G:A	1.01501e-95	-2.60136e-09	-2.05385	1.8086e-15	-2.60136e-09	-2.09784
12062094	chr19:12062094:G:A	9.52733e-96	-2.60136e-09	-2.11717	1.68672e-15	-2.60136e-09	-2.16761
12062197	chr19:12062197:T:C	8.61679e-96	-2.60136e-09	-2.21762	1.7708e-15	-2.60136e-09	-2.11896
12062591	chr19:12062591:C:T	7.19663e-96	-2.60136e-09	-2.39772	1.38579e-15	-2.60136e-09	-2.36413
12062622	chr19:12062622:C:T	7.2805e-96	-2.60136e-09	-2.38613	1.33545e-15	-2.60136e-09	-2.40113
12062762	chr19:12062762:T:C	4.50219e-96	-0.44819	-2.41858	4.34172e-16	-1.06752	-2.4572
12064051	chr19:12064051:T:C	1.1754e-96	-1.77828	-2.43145	1.57128e-16	-2.06828	-2.47282
12064617	chr19:12064617:A:T	4.27914e-97	-2.80964	-2.41053	8.00382e-17	-2.8139	-2.40175
12065193	chr19:12065193:C:T	6.82295e-96	-2.60136e-09	-2.45104	1.35028e-15	-2.60136e-09	-2.39008
12065234	chr19:12065234:G:T	3.35645e-95	-2.60136e-09	-0.857864	5.97984e-15	-2.60136e-09	-0.902003
12065286	chr19:12065286:C:T	1.21733e-96	-1.70296	-2.47171	1.42053e-16	-2.20567	-2.43629
12065439	chr19:12065439:G:A	6.69821e-96	-2.60136e-09	-2.46949	1.32987e-15	-2.60136e-09	-2.40532
12065609	chr19:12065609:A:AT	4.37379e-95	-2.60136e-09	-0.593117	1.3913e-14	-2.60136e-09	-0.0575721
12065711	chr19:12065711:C:T	6.84688e-96	-2.60136e-09	-2.44754	1.39735e-15	-2.60136e-09	-2.35582
12065849	chr19:12065849:G:A	6.64578e-96	-2.60136e-09	-2.47735	1.29645e-15	-2.60136e-09	-2.43076
12065894	chr19:12065894:T:C	1.99345e-96	-1.6136	-2.06787	1.91387e-16	-2.09974	-2.24411
12065975	chr19:12065975:G:A	7.10652e-96	-2.60136e-09	-2.41032	1.42768e-15	-2.60136e-09	-2.33435
12065979	chr19:12065979:G:A	6.64557e-96	-2.60136e-09	-2.47738	1.29667e-15	-2.60136e-09	-2.4306
12066072	chr19:12066072:A:T	3.22156e-95	-2.60136e-09	-0.898879	5.93051e-15	-2.60136e-09	-0.910286
12067107	chr19:12067107:G:A	8.47071e-96	-2.60136e-09	-2.23472	1.70073e-15	-2.60136e-09	-2.15934
12067126	chr19:12067126:G:T	4.9418e-96	-0.35247	-2.42113	4.56945e-16	-1.07414	-2.39945
12067135	chr19:12067135:G:A	1.54769e-95	-2.60136e-09	-1.63198	4.05191e-15	-2.60136e-09	-1.29121
12067155	chr19:12067155:G:A	7.19815e-96	-2.60136e-09	-2.39751	1.37958e-15	-2.60136e-09	-2.36861
12067743	chr19:12067743:C:T	1.24206e-95	0.453019	-2.30499	9.36192e-16	-0.517636	-2.23869
12067866	chr19:12067866:C:T	2.55166e-95	-2.60136e-09	-1.132	3.80391e-15	-2.60136e-09	-1.35437
12068455	chr19:12068455:G:A	1.13137e-95	-2.60136e-09	-1.94531	1.60839e-15	-2.60136e-09	-2.21516
12068897	chr19:12068897:G:A	1.11836e-95	0.372455	-2.32934	8.55697e-16	-0.574925	-2.27131
12069289	chr19:12069289:T:A	7.91936e-96	-2.60136e-09	-2.30202	1.42326e-15	-2.60136e-09	-2.33745
12069308	chr19:12069308:G:C	3.9603e-94	1.61016	-6.54159e-09	2.15526e-14	0.380098	-6.54159e-09
12069896	chr19:12069896:G:A	7.37329e-96	-2.60136e-09	-2.37347	1.35571e-15	-2.60136e-09	-2.38607
12069945	chr19:12069945:C:T	7.2527e-96	-2.60136e-09	-2.38996	1.33165e-15	-2.60136e-09	-2.40398
12070043	chr19:12070043:A:C	7.08145e-96	-2.60136e-09	-2.41385	1.34405e-15	-2.60136e-09	-2.39471
12070181	chr19:12070181:G:A	7.16561e-96	0.0420671	-2.4441	6.93418e-16	-0.631368	-2.42515
12070287	chr19:12070287:A:G	6.6776e-96	-2.60136e-09	-2.47257	1.23902e-15	-2.60136e-09	-2.47608
12070633	chr19:12070633:A:C	7.00246e-96	-2.60136e-09	-2.42507	1.33618e-15	-2.60136e-09	-2.40058
12070725	chr19:12070725:A:G	1.09013e-95	0.329873	-2.31232	8.34102e-16	-0.623683	-2.24811
12070793	chr19:12070793:G:A	7.12757e-96	-2.60136e-09	-2.40736	1.43351e-15	-2.60136e-09	-2.33027
12071860	chr19:12071860:G:A	3.76711e-96	-0.622576	-2.42245	3.5992e-16	-1.31204	-2.40023
12072075	chr19:12072075:T:C	2.26692e-96	-1.53085	-2.02206	2.05037e-16	-2.05893	-2.21604
12072588	chr19:12072588:T:C	6.87787e-96	-2.60136e-09	-2.44302	1.30396e-15	-2.60136e-09	-2.42499
12072646	chr19:12072646:C:T	1.50168e-95	0.787665	-2.44983	9.53557e-16	-0.298374	-2.43958
12072669	chr19:12072669:C:T	1.29911e-95	-2.60136e-09	-1.80707	3.35446e-15	-2.60136e-09	-1.48011
12073208	chr19:12073208:G:A	6.71653e-96	-2.60136e-09	-2.46676	1.24456e-15	-2.60136e-09	-2.47161
12073402	chr19:12073402:C:T	1.09327e-95	-2.60136e-09	-1.97957	1.72973e-15	-2.60136e-09	-2.14243
12073448	chr19:12073448:G:A	1.62954e-95	-2.60136e-09	-1.58045	4.31311e-15	-2.60136e-09	-1.22874
12073451	chr19:12073451:C:T	9.08699e-96	0.0702196	-2.23471	7.4129e-16	-0.868098	-2.12166
12073676	chr19:12073676:G:A	6.6586e-96	-2.60136e-09	-2.47542	1.24085e-15	-2.60136e-09	-2.4746
12073688	chr19:12073688:A:AT	5.84779e-96	-0.163501	-2.44177	5.78162e-16	-0.816918	-2.42138
12073970	chr19:12073970:G:T	1.2975e-95	-2.60136e-09	-1.80831	3.35033e-15	-2.60136e-09	-1.48134
12074287	chr19:12074287:G:A	2.02225e-96	-1.63525	-2.03187	1.87444e-16	-2.14145	-2.22322
12075333	chr19:12075333:T:C	1.96694e-96	-1.61891	-2.07594	1.82667e-16	-2.14496	-2.24552
12075796	chr19:12075796:A:G	5.75089e-96	-0.176596	-2.44538	5.65904e-16	-0.83209	-2.42764
12075917	chr19:12075917:A:G	2.93184e-96	-2.79019	-0.505508	8.43695e-16	-2.84015	-0.0202103
12076042	chr19:12076042:G:C	2.33357e-96	-1.51308	-2.01085	2.10113e-16	-2.04323	-2.20728
12076107	chr19:12076107:G:T	7.61252e-97	-2.80306	-1.84106	1.29407e-16	-2.71802	-2.01717
12076155	chr19:12076155:ATTATC:A	5.17794e-96	-2.72692	-6.54159e-09	9.16319e-16	-2.77779	-6.54159e-09
12076336	chr19:12076336:C:G	5.14504e-96	-2.7333	-6.54159e-09	1.049e-15	-2.64256	-6.54159e-09
12076395	chr19:12076395:A:G	1.83607e-96	-1.48635	-2.27735	1.77366e-16	-2.01074	-2.4092
12076731	chr19:12076731:G:A	6.6776e-96	-2.60136e-09	-2.47257	1.23902e-15	-2.60136e-09	-2.47608
12076773	chr19:12076773:A:C	8.86262e-96	-2.60136e-09	-2.18949	1.61948e-15	-2.60136e-09	-2.20829
12076806	chr19:12076806:T:C	5.14062e-96	-2.73416	-6.54159e-09	1.03052e-15	-2.66033	-6.54159e-09
12076870	chr19:12076870:A:T	1.66663e-95	-2.60136e-09	-1.55794	3.00279e-15	-2.60136e-09	-1.59086
12077046	chr19:12077046:T:G	2.20683e-96	-1.60015	-1.97963	2.03144e-16	-2.10601	-2.17823
12077092	chr19:12077092:G:A	8.42281e-97	-2.08671	-2.45627	8.29434e-17	-2.71289	-2.46711
12077451	chr19:12077451:A:G	2.14979e-96	-1.57792	-2.02804	1.97046e-16	-2.09133	-2.22338
12077815	chr19:12077815:A:G	1.06817e-95	0.337291	-2.34009	8.04952e-16	-0.623248	-2.28412
12077953	chr19:12077953:T:C	4.95253e-96	-0.30703	-2.4644	4.69646e-16	-0.997205	-2.44897
12078076	chr19:12078076:G:A	1.09404e-95	0.344055	-2.32293	8.3302e-16	-0.609089	-2.264
12078205	chr19:12078205:C:T	1.04079e-95	-2.60136e-09	-2.02876	1.83374e-15	-2.60136e-09	-2.08404
12078329	chr19:12078329:A:G	7.09634e-96	-2.60136e-09	-2.41175	1.32684e-15	-2.60136e-09	-2.4076
12078564	chr19:12078564:C:T	4.77597e-96	-0.425675	-2.38206	7.77014e-16	-0.462727	-2.47997
12078760	chr19:12078760:A:G	7.45652e-96	-2.60136e-09	-2.36224	1.53334e-15	-2.60136e-09	-2.26295
12078817	chr19:12078817:T:C	1.03369e-95	0.30552	-2.34113	7.82959e-16	-0.648753	-2.28632
12078892	chr19:12078892:T:C	3.51791e-96	-2.71724	-0.396223	4.77504e-16	-2.82867	-0.600909
12079153	chr19:12079153:T:TC	8.08788e-96	-2.60136e-09	-2.28096	1.63151e-15	-2.60136e-09	-2.20089
12079387	chr19:12079387:C:T	7.23087e-96	-2.60136e-09	-2.39297	1.4419e-15	-2.60136e-09	-2.32444
12080160	chr19:12080160:G:A	6.74729e-96	-2.60136e-09	-2.46219	1.25977e-15	-2.60136e-09	-2.45947
12080246	chr19:12080246:A:G	1.11145e-95	0.454311	-2.41739	7.76481e-16	-0.57402	-2.36936
12080256	chr19:12080256:A:G	1.33615e-95	0.490576	-2.26953	9.4744e-16	-0.52408	-2.22031
12080282	chr19:12080282:A:G	7.49836e-96	-2.60136e-09	-2.35665	1.51519e-15	-2.60136e-09	-2.27486
12080418	chr19:12080418:A:G	5.84437e-96	-0.205796	-2.40006	6.15587e-16	-0.805415	-2.37016
12080639	chr19:12080639:A:G	7.4101e-96	-2.60136e-09	-2.36849	1.51983e-15	-2.60136e-09	-2.2718
12080749	chr19:12080749:A:G	2.39914e-96	-1.50408	-1.99214	2.16418e-16	-2.02715	-2.1938
12081529	chr19:12081529:C:T	6.95602e-96	-2.60136e-09	-2.43172	1.32208e-15	-2.60136e-09	-2.41119
12081631	chr19:12081631:A:G	7.19255e-96	-2.60136e-09	-2.39829	1.36411e-15	-2.60136e-09	-2.37989
12082272	chr19:12082272:T:C	2.50052e-96	-1.40612	-2.04872	2.22655e-16	-1.95304	-2.23949
12082350	chr19:12082350:G:T	1.6714e-95	-2.60136e-09	-1.55509	4.44637e-15	-2.60136e-09	-1.19831
12082511	chr19:12082511:A:G	1.49941e-95	-2.60136e-09	-1.66367	4.0085e-15	-2.60136e-09	-1.30198
12082586	chr19:12082586:A:G	1.48175e-95	-2.60136e-09	-1.67552	3.95326e-15	-2.60136e-09	-1.31586
12082821	chr19:12082821:G:A	6.67354e-96	-2.60136e-09	-2.47318	1.23838e-15	-2.60136e-09	-2.47659
12082826	chr19:12082826:T:C	1.1926e-95	-2.60136e-09	-1.89261	2.0972e-15	-2.60136e-09	-1.94979
12083580	chr19:12083580:A:T	5.395e-96	-0.207309	-2.47855	5.59709e-16	-0.800169	-2.47057
12083607	chr19:12083607:A:G	1.06156e-95	0.334271	-2.34327	8.04953e-16	-0.617857	-2.28951
12083641	chr19:12083641:A:G	8.34626e-96	-2.60136e-09	-2.24952	1.82824e-15	-2.60136e-09	-2.08705
12083888	chr19:12083888:C:T	1.29493e-95	-2.60136e-09	-1.81029	3.34339e-15	-2.60136e-09	-1.48341
12084180	chr19:12084180:G:A	1.08554e-95	0.271161	-2.25783	8.66794e-16	-0.681243	-2.15211
12084207	chr19:12084207:G:A	1.45146e-95	-2.60136e-09	-1.69618	3.85697e-15	-2.60136e-09	-1.34051
12084910	chr19:12084910:TCG:T	8.1973e-97	-2.81958	-1.75053	1.35228e-16	-2.75115	-1.94004
12085375	chr19:12085375:G:A	7.87166e-97	-2.81197	-1.79868	1.32414e-16	-2.7362	-1.97602
12085571	chr19:12085571:A:C	1.3616e-95	-2.60136e-09	-1.76009	2.3355e-15	-2.60136e-09	-1.84217
12085604	chr19:12085604:A:G	6.73198e-96	-2.60136e-09	-2.46446	1.24644e-15	-2.60136e-09	-2.4701
12086478	chr19:12086478:C:G	4.5821e-95	-2.60136e-09	-0.546589	8.72519e-15	-2.60136e-09	-0.524183
12087050	chr19:12087050:T:G	1.4652e-95	-2.60136e-09	-1.68676	3.54165e-15	-2.60136e-09	-1.4258
12087073	chr19:12087073:C:T	6.68616e-96	-2.60136e-09	-2.47129	1.24021e-15	-2.60136e-09	-2.47512
12087155	chr19:12087155:C:T	9.77108e-96	-2.60136e-09	-2.0919	1.80744e-15	-2.60136e-09	-2.09849
12087339	chr19:12087339:T:G	1.58217e-95	0.362896	-1.97284	1.62388e-15	-0.077702	-2.12788
12087720	chr19:12087720:C:A	4.82896e-96	-2.7967	-6.54159e-09	9.54462e-16	-2.737	-6.54159e-09
12088064	chr19:12088064:AG:A	1.23728e-95	-2.60136e-09	-1.85583	3.23556e-15	-2.60136e-09	-1.51619
12088234	chr19:12088234:A:AT	1.23728e-95	-2.60136e-09	-1.85583	3.23556e-15	-2.60136e-09	-1.51619
12088496	chr19:12088496:G:A	5.01601e-96	-2.7587	-6.54159e-09	8.75126e-16	-2.82378	-6.54159e-09
12088504	chr19:12088504:T:C	2.25481e-95	-2.60136e-09	-1.25568	4.10783e-15	-2.60136e-09	-1.2775
12088829	chr19:12088829:ATAAT:A	2.08741e-95	-2.60136e-09	-1.33282	3.89596e-15	-2.60136e-09	-1.33046
12088940	chr19:12088940:G:A	1.13378e-95	0.310605	-2.25379	1.98926e-15	0.422765	-2.4254
12089104	chr19:12089104:T:C	6.69337e-96	-2.60136e-09	-2.47021	1.23486e-15	-2.60136e-09	-2.47944
12089562	chr19:12089562:C:T	1.1229e-95	-2.60136e-09	-1.95283	2.57837e-15	-2.60136e-09	-1.74324
12089708	chr19:12089708:T:C	1.23098e-95	-2.60136e-09	-1.86094	3.05159e-15	-2.60136e-09	-1.57473
12090144	chr19:12090144:C:T	1.19405e-95	-1.8914	-6.54159e-09	2.50995e-15	-1.77013	-6.54159e-09
12090834	chr19:12090834:C:T	6.62706e-96	-2.60136e-09	-2.48017	1.23414e-15	-2.60136e-09	-2.48003
12091040	chr19:12091040:G:A	6.6281e-96	-2.60136e-09	-2.48001	1.23382e-15	-2.60136e-09	-2.48028
12091075	chr19:12091075:C:T	4.74878e-96	-2.81344	-6.54159e-09	9.28992e-16	-2.76405	-6.54159e-09
12091466	chr19:12091466:C:A	6.72529e-96	-2.60136e-09	-2.46546	1.24208e-15	-2.60136e-09	-2.47361
12091626	chr19:12091626:G:A	1.12139e-95	-2.60136e-09	-1.95417	2.57438e-15	-2.60136e-09	-1.74479
12091928	chr19:12091928:A:G	1.11883e-95	-2.60136e-09	-1.95646	2.56679e-15	-2.60136e-09	-1.74774
12091973	chr19:12091973:G:A	1.38307e-96	-2.7731	-1.27392	5.13766e-16	-2.83318	-0.523207
12092072	chr19:12092072:A:G	1.1155e-95	-2.60136e-09	-1.95945	2.55702e-15	-2.60136e-09	-1.75155
12092079	chr19:12092079:T:C	2.22259e-95	-2.60136e-09	-1.27007	4.1767e-15	-2.60136e-09	-1.26088
12092292	chr19:12092292:A:C	1.1094e-95	-2.60136e-09	-1.96493	2.54147e-15	-2.60136e-09	-1.75765
12092416	chr19:12092416:G:A	1.11883e-95	-2.60136e-09	-1.95646	2.56679e-15	-2.60136e-09	-1.74774
12092534	chr19:12092534:C:T	4.70548e-96	-2.8226	-6.54159e-09	1.0072e-15	-2.68322	-6.54159e-09
12092784	chr19:12092784:A:G	1.11883e-95	-2.60136e-09	-1.95646	2.56679e-15	-2.60136e-09	-1.74774
12092795	chr19:12092795:G:C	1.18928e-95	-2.60136e-09	-1.8954	2.76835e-15	-2.60136e-09	-1.67214
12093116	chr19:12093116:C:T	1.11932e-95	-2.60136e-09	-1.95602	2.56595e-15	-2.60136e-09	-1.74807
12093570	chr19:12093570:G:A	1.13675e-95	-2.60136e-09	-1.94057	2.61177e-15	-2.60136e-09	-1.73037
12094188	chr19:12094188:C:T	1.09196e-95	-2.60136e-09	-1.98077	2.50256e-15	-2.60136e-09	-1.77308
12094189	chr19:12094189:G:A	6.47719e-96	-2.50304	-6.54159e-09	1.28473e-15	-2.43985	-6.54159e-09
12094586	chr19:12094586:C:T	1.16495e-95	-2.60136e-09	-1.91607	2.70095e-15	-2.60136e-09	-1.69679
12094952	chr19:12094952:A:C	1.08889e-95	-2.60136e-09	-1.98358	2.48561e-15	-2.60136e-09	-1.77988
12094994	chr19:12094994:C:T	7.124e-96	-2.60136e-09	-2.40786	1.29493e-15	-2.60136e-09	-2.43194
12095204	chr19:12095204:C:T	4.68348e-97	-2.83341	-2.29646	9.56555e-17	-2.75606	-2.28134
12095217	chr19:12095217:AAAT:A	7.65801e-96	-2.60136e-09	-2.33558	1.58595e-15	-2.60136e-09	-2.22921
12095676	chr19:12095676:A:G	1.06428e-95	-2.60136e-09	-2.00645	2.41244e-15	-2.60136e-09	-1.80976
12095731	chr19:12095731:G:T	7.69531e-96	-2.33072	-6.54159e-09	1.15747e-15	-2.54416	-6.54159e-09
12096253	chr19:12096253:A:C	1.11768e-95	-2.60136e-09	-1.95749	2.56368e-15	-2.60136e-09	-1.74895
12096424	chr19:12096424:A:G	8.23194e-96	-2.60136e-09	-2.26331	1.7078e-15	-2.60136e-09	-2.15519
12096923	chr19:12096923:T:C	1.91732e-95	-2.60136e-09	-1.41782	3.62067e-15	-2.60136e-09	-1.40374
12097021	chr19:12097021:GTAATT:G	1.11639e-95	-2.60136e-09	-1.95864	2.55887e-15	-2.60136e-09	-1.75083
12097602	chr19:12097602:T:G	1.11608e-95	-2.60136e-09	-1.95892	2.55994e-15	-2.60136e-09	-1.75041
12097669	chr19:12097669:TG:T	2.0127e-95	0.731264	-2.10053	1.6783e-15	0.0487649	-2.22138
12097891	chr19:12097891:A:G	1.11471e-95	-2.60136e-09	-1.96015	2.56204e-15	-2.60136e-09	-1.74959
12098081	chr19:12098081:A:G	1.1211e-95	-2.60136e-09	-1.95444	2.57355e-15	-2.60136e-09	-1.74511
12098088	chr19:12098088:T:C	1.1211e-95	-2.60136e-09	-1.95444	2.57355e-15	-2.60136e-09	-1.74511
12098124	chr19:12098124:A:G	7.30041e-96	-2.60136e-09	-2.3834	1.34733e-15	-2.60136e-09	-2.39227
12098169	chr19:12098169:G:A	1.18236e-95	-2.60136e-09	-1.90123	2.57244e-15	-2.60136e-09	-1.74554
12098340	chr19:12098340:T:C	1.11883e-95	-2.60136e-09	-1.95646	2.56679e-15	-2.60136e-09	-1.74774
12098352	chr19:12098352:C:T	4.73971e-96	-2.81536	-6.54159e-09	8.62971e-16	-2.83777	-6.54159e-09
12098367	chr19:12098367:G:A	6.78744e-96	-2.60136e-09	-2.45626	1.31823e-15	-2.60136e-09	-2.41411
12098369	chr19:12098369:T:G	1.12041e-95	-2.60136e-09	-1.95505	2.57007e-15	-2.60136e-09	-1.74647
12098456	chr19:12098456:T:C	1.11883e-95	-2.60136e-09	-1.95646	2.56679e-15	-2.60136e-09	-1.74774
12098694	chr19:12098694:T:C	1.11883e-95	-2.60136e-09	-1.95646	2.56679e-15	-2.60136e-09	-1.74774
12098698	chr19:12098698:C:T	1.00158e-95	-2.06717	-6.54159e-09	1.36074e-15	-2.38237	-6.54159e-09
12098801	chr19:12098801:G:A	1.84919e-95	0.493766	-1.94776	1.79861e-15	-0.0133477	-2.09004
12099120	chr19:12099120:A:G	1.11883e-95	-2.60136e-09	-1.95646	2.56679e-15	-2.60136e-09	-1.74774
12099154	chr19:12099154:G:A	2.29737e-95	-2.60136e-09	-1.23698	4.84977e-15	-2.60136e-09	-1.11147
12099449	chr19:12099449:G:A	2.40309e-95	-2.60136e-09	-1.19199	4.51318e-15	-2.60136e-09	-1.18339
12099868	chr19:12099868:A:G	1.11445e-95	-2.60136e-09	-1.96038	2.55418e-15	-2.60136e-09	-1.75266
12099884	chr19:12099884:A:G	1.11303e-95	-2.60136e-09	-1.96166	2.55175e-15	-2.60136e-09	-1.75362
12100376	chr19:12100376:A:G	4.9273e-96	-1.64241	-1.13413	5.49815e-16	-1.91337	-1.37521
12100459	chr19:12100459:T:G	5.14647e-95	-2.60136e-09	-0.430436	7.15135e-15	-2.60136e-09	-0.723096
12100691	chr19:12100691:G:C	1.16804e-95	-2.60136e-09	-1.91342	2.70041e-15	-2.60136e-09	-1.69699
12100756	chr19:12100756:C:T	1.11883e-95	-2.60136e-09	-1.95646	2.56679e-15	-2.60136e-09	-1.74774
12101052	chr19:12101052:G:A	1.12143e-95	-2.60136e-09	-1.95414	2.57222e-15	-2.60136e-09	-1.74563
12101187	chr19:12101187:A:G	1.39408e-94	-2.60136e-09	0.566072	2.67882e-14	-2.60136e-09	0.597563
12101443	chr19:12101443:A:G	6.79978e-96	-2.60136e-09	-2.45444	1.25136e-15	-2.60136e-09	-2.46617
12101460	chr19:12101460:A:G	1.12131e-95	-2.60136e-09	-1.95425	2.57479e-15	-2.60136e-09	-1.74463
12101681	chr19:12101681:A:G	2.11979e-95	0.583924	-1.90136	1.90706e-15	0.00478198	-2.04962
12102044	chr19:12102044:T:TA	9.50784e-96	-2.60136e-09	-2.11921	1.72252e-15	-2.60136e-09	-2.14661
12102707	chr19:12102707:G:A	1.15751e-95	-2.60136e-09	-1.92248	2.50319e-15	-2.60136e-09	-1.77283
12103329	chr19:12103329:CT:C	2.04759e-95	0.112481	-1.46456	1.89994e-15	-0.488644	-1.55993
12103422	chr19:12103422:T:C	1.14032e-95	-2.60136e-09	-1.93744	2.62471e-15	-2.60136e-09	-1.72543
12103486	chr19:12103486:C:T	7.55103e-97	-2.17729	-2.47494	9.24757e-17	-2.60254	-2.46867
12103645	chr19:12103645:C:T	1.10223e-95	-2.60136e-09	-1.97141	2.52178e-15	-2.60136e-09	-1.76543
12103770	chr19:12103770:C:T	3.93141e-97	-2.8316	-2.47332	1.0488e-16	-2.47836	-2.46698
12103796	chr19:12103796:G:A	2.19588e-95	0.991738	-2.2739	1.80726e-15	0.274107	-2.37269
12103811	chr19:12103811:C:T	7.14048e-96	-2.60136e-09	-2.40555	1.31754e-15	-2.60136e-09	-2.41463
12103843	chr19:12103843:A:G	9.83667e-96	-2.60136e-09	-2.08521	1.97986e-15	-2.60136e-09	-2.00737
12104047	chr19:12104047:A:G	2.3465e-95	0.250772	-1.46659	2.16571e-15	-0.354418	-1.56323
12104191	chr19:12104191:C:T	1.39714e-95	-2.81349	1.07917	2.40125e-15	-2.71365	0.899238
12104750	chr19:12104750:TATTC:T	2.33279e-95	1.01161	-2.23329	1.89826e-15	0.294919	-2.34438
12105070	chr19:12105070:G:C	7.69393e-96	-2.60136e-09	-2.3309	1.51159e-15	-2.60136e-09	-2.27724
12105264	chr19:12105264:T:C	1.11883e-95	-2.60136e-09	-1.95646	2.56679e-15	-2.60136e-09	-1.74774
12105633	chr19:12105633:G:A	2.71111e-95	0.821041	-1.89243	2.50119e-15	0.279372	-2.053
12105882	chr19:12105882:CAATGTTGCTTCCATG:C	6.66206e-96	-2.60136e-09	-2.4749	1.23574e-15	-2.60136e-09	-2.47873
12105943	chr19:12105943:G:T	8.30889e-95	2.40133	-2.35275	4.61229e-15	1.26928	-2.43096
12105998	chr19:12105998:G:A	7.60624e-96	-2.34236	-6.54159e-09	1.3792e-15	-2.36889	-6.54159e-09
12106083	chr19:12106083:G:A	1.9613e-95	-2.60136e-09	-1.39514	4.15462e-15	-2.60136e-09	-1.26618
12106253	chr19:12106253:A:G	6.92967e-96	-2.60136e-09	-2.43552	1.34883e-15	-2.60136e-09	-2.39116
12106341	chr19:12106341:C:T	6.19087e-95	2.22521	-2.47088	3.3199e-15	0.973892	-2.46435
12106388	chr19:12106388:A:G	2.42418e-95	0.702757	-1.88601	2.12726e-15	0.100182	-2.03574
12106459	chr19:12106459:G:A	1.08009e-95	-2.60136e-09	-1.9917	2.46234e-15	-2.60136e-09	-1.78929
12106550	chr19:12106550:G:A	1.11883e-95	-2.60136e-09	-1.95646	2.56679e-15	-2.60136e-09	-1.74774
12106600	chr19:12106600:T:C	1.14702e-95	-2.60136e-09	-1.93158	2.65095e-15	-2.60136e-09	-1.71548
12106970	chr19:12106970:T:G	1.12163e-95	-2.60136e-09	-1.95397	2.57255e-15	-2.60136e-09	-1.7455
12107227	chr19:12107227:C:T	5.31603e-97	-2.54545	-2.45774	8.50984e-17	-2.83526	-2.31908
12107280	chr19:12107280:A:G	1.1415e-95	-2.60136e-09	-1.9364	2.63711e-15	-2.60136e-09	-1.72071
12107364	chr19:12107364:C:T	7.91643e-96	-2.60136e-09	-2.30239	1.71902e-15	-2.60136e-09	-2.14864
12107454	chr19:12107454:G:A	1.03576e-95	-2.60136e-09	-2.03361	2.31544e-15	-2.60136e-09	-1.8508
12107983	chr19:12107983:C:T	1.0643e-95	-2.60136e-09	-2.00643	2.41672e-15	-2.60136e-09	-1.80798
12108241	chr19:12108241:T:C	1.73832e-95	-2.60136e-09	-1.51582	3.23983e-15	-2.60136e-09	-1.51487
12108257	chr19:12108257:G:A	1.12175e-95	-2.60136e-09	-1.95385	2.5719e-15	-2.60136e-09	-1.74575
12108270	chr19:12108270:A:G	1.16008e-95	-2.60136e-09	-1.92026	2.67585e-15	-2.60136e-09	-1.70613
12108732	chr19:12108732:A:G	1.11883e-95	-2.60136e-09	-1.95646	2.56679e-15	-2.60136e-09	-1.74774
12108775	chr19:12108775:C:G	3.87778e-97	-2.84065	-2.47801	7.63779e-17	-2.78358	-2.47888
12108800	chr19:12108800:G:A	1.11203e-95	-2.60136e-09	-1.96256	2.54567e-15	-2.60136e-09	-1.756
12109142	chr19:12109142:C:T	5.91877e-96	-2.5932	-6.54159e-09	8.66033e-16	-2.83423	-6.54159e-09
12109238	chr19:12109238:C:A	1.11883e-95	-2.60136e-09	-1.95646	2.56679e-15	-2.60136e-09	-1.74774
12109409	chr19:12109409:T:C	6.74975e-96	-2.60136e-09	-2.46183	1.25001e-15	-2.60136e-09	-2.46725
12109559	chr19:12109559:G:A	1.11334e-95	-2.60136e-09	-1.96138	2.55312e-15	-2.60136e-09	-1.75308
12109595	chr19:12109595:A:C	1.08071e-95	-2.60136e-09	-1.99113	2.46344e-15	-2.60136e-09	-1.78884
12109757	chr19:12109757:A:G	1.27852e-95	-2.60136e-09	-1.82304	2.79086e-15	-2.60136e-09	-1.66405
12109798	chr19:12109798:A:G	1.70898e-95	0.643702	-2.17655	1.4985e-15	0.0214616	-2.3074
12110050	chr19:12110050:A:C	4.72974e-96	-2.81746	-6.54159e-09	9.0434e-16	-2.79095	-6.54159e-09
12110108	chr19:12110108:C:G	1.18869e-95	-2.60136e-09	-1.8959	2.77416e-15	-2.60136e-09	-1.67005
12110169	chr19:12110169:C:CAG	1.18869e-95	-2.60136e-09	-1.8959	2.77416e-15	-2.60136e-09	-1.67005
12110246	chr19:12110246:A:G	6.71899e-96	-2.60136e-09	-2.46639	1.24089e-15	-2.60136e-09	-2.47457
12110256	chr19:12110256:A:G	1.18869e-95	-2.60136e-09	-1.8959	2.77416e-15	-2.60136e-09	-1.67005
12110352	chr19:12110352:G:A	1.18869e-95	-2.60136e-09	-1.8959	2.77416e-15	-2.60136e-09	-1.67005
12110885	chr19:12110885:A:G	1.24485e-95	0.166106	-2.01584	1.30398e-15	-0.275067	-2.14991
12111034	chr19:12111034:T:C	3.20089e-95	1.56251	-2.46783	2.0023e-15	0.466954	-2.46305
12111444	chr19:12111444:G:A	2.99042e-95	1.49553	-2.46887	1.89414e-15	0.412002	-2.46363
12111566	chr19:12111566:C:G	2.08047e-96	-2.49855	-1.14019	2.2033e-16	-2.6809	-1.52212
12111969	chr19:12111969:C:T	1.18785e-95	-2.60136e-09	-1.8966	2.77364e-15	-2.60136e-09	-1.67024
12112046	chr19:12112046:T:C	2.26419e-96	-1.36208	-2.19203	4.46345e-16	-1.18824	-2.30883
12112767	chr19:12112767:G:A	7.19341e-96	-2.60136e-09	-2.39817	1.38232e-15	-2.60136e-09	-2.36663
12113357	chr19:12113357:T:C	1.46215e-95	0.252269	-1.94111	1.50688e-15	-0.19428	-2.08608
12113377	chr19:12113377:C:T	7.46261e-96	-2.60136e-09	-2.36143	1.52206e-15	-2.60136e-09	-2.27033
12113509	chr19:12113509:T:G	2.4604e-95	-2.60136e-09	-1.16842	6.38193e-15	-2.60136e-09	-0.836926
12113684	chr19:12113684:C:G	6.20346e-96	-2.54622	-6.54159e-09	1.08104e-15	-2.61247	-6.54159e-09
12113813	chr19:12113813:T:A	1.14437e-95	-2.60136e-09	-1.93389	2.63674e-15	-2.60136e-09	-1.72085
12114101	chr19:12114101:T:C	7.20762e-96	-2.60136e-09	-2.39619	1.28878e-15	-2.60136e-09	-2.4367
12114362	chr19:12114362:A:G	1.11883e-95	-2.60136e-09	-1.95646	2.56679e-15	-2.60136e-09	-1.74774
12114822	chr19:12114822:G:A	1.11883e-95	-2.60136e-09	-1.95646	2.56679e-15	-2.60136e-09	-1.74774
12115449	chr19:12115449:A:T	1.09361e-95	-0.066193	-1.91307	1.07802e-15	-0.548087	-2.06718
12115793	chr19:12115793:A:C	1.11872e-95	-2.60136e-09	-1.95656	2.56856e-15	-2.60136e-09	-1.74705
12115892	chr19:12115892:T:C	1.10576e-95	-2.60136e-09	-1.96821	2.53134e-15	-2.60136e-09	-1.76165
12115922	chr19:12115922:C:G	6.69061e-96	-2.60136e-09	-2.47063	1.2387e-15	-2.60136e-09	-2.47633
12115958	chr19:12115958:A:G	1.31119e-95	0.121287	-1.9191	1.35715e-15	-0.318866	-2.06614
12116233	chr19:12116233:C:T	1.11832e-95	-2.60136e-09	-1.95691	2.56605e-15	-2.60136e-09	-1.74803
12116280	chr19:12116280:G:A	5.08324e-95	-2.60136e-09	-0.442798	6.87697e-15	-2.60136e-09	-0.762219
12116386	chr19:12116386:A:G	3.93253e-97	-2.82768	-2.47695	8.0028e-17	-2.73728	-2.4785
12116413	chr19:12116413:A:G	1.31982e-95	-2.60136e-09	-1.79125	2.91033e-15	-2.60136e-09	-1.62213
12116552	chr19:12116552:T:G	1.45339e-95	-2.60136e-09	-1.69485	3.40325e-15	-2.60136e-09	-1.46567
12116570	chr19:12116570:C:A	3.90525e-95	-0.706424	-6.54159e-09	3.49167e-15	-1.44002	-6.54159e-09
12116675	chr19:12116675:C:T	1.27405e-95	-2.60136e-09	-1.82654	2.79242e-15	-2.60136e-09	-1.66349
12116810	chr19:12116810:T:C	1.11863e-95	-2.60136e-09	-1.95664	2.56492e-15	-2.60136e-09	-1.74847
12117212	chr19:12117212:T:A	1.12175e-95	-2.60136e-09	-1.95385	2.57459e-15	-2.60136e-09	-1.74471
12117310	chr19:12117310:C:T	1.35808e-95	-2.60136e-09	-1.76268	2.07405e-15	-2.60136e-09	-1.96089
12117672	chr19:12117672:G:C	7.13088e-96	-2.60136e-09	-2.4069	1.34711e-15	-2.60136e-09	-2.39243
12117706	chr19:12117706:A:G	9.65149e-96	-2.60136e-09	-2.10422	2.24852e-15	-2.60136e-09	-1.88013
12118089	chr19:12118089:G:A	1.11733e-95	-2.60136e-09	-1.95781	2.56395e-15	-2.60136e-09	-1.74885
12118163	chr19:12118163:C:A	1.09301e-95	-2.60136e-09	-1.97981	2.49867e-15	-2.60136e-09	-1.77464
12119210	chr19:12119210:T:G	1.13826e-95	-2.60136e-09	-1.93924	2.6205e-15	-2.60136e-09	-1.72703
12119322	chr19:12119322:T:C	7.62315e-96	-2.60136e-09	-2.34014	1.34484e-15	-2.60136e-09	-2.39412
12119483	chr19:12119483:A:C	3.33687e-95	1.60297	-2.46669	2.08991e-15	0.507932	-2.46121
12119565	chr19:12119565:A:G	1.06746e-95	-2.60136e-09	-2.00347	2.42648e-15	-2.60136e-09	-1.80395
12119953	chr19:12119953:C:T	1.15907e-95	0.00395126	-1.92508	1.12874e-15	-0.490056	-2.07924
12120167	chr19:12120167:A:G	7.23142e-96	-2.60136e-09	-2.3929	1.25599e-15	-2.60136e-09	-2.46248
12120178	chr19:12120178:TA:T	6.68265e-96	-2.60136e-09	-2.47182	1.28073e-15	-2.60136e-09	-2.44296
12120180	chr19:12120180:TA:T	1.68703e-95	-2.60136e-09	-1.54577	4.32497e-15	-2.60136e-09	-1.22599
12120206	chr19:12120206:T:C	3.95984e-97	-2.83968	-2.45804	7.89545e-17	-2.77584	-2.45344
12120269	chr19:12120269:G:A	1.14036e-95	-2.60136e-09	-1.9374	2.63409e-15	-2.60136e-09	-1.72186
12120273	chr19:12120273:C:T	1.07944e-95	-2.60136e-09	-1.9923	2.47019e-15	-2.60136e-09	-1.7861
12120512	chr19:12120512:G:C	1.77162e-95	-2.60136e-09	-1.49685	3.05106e-15	-2.60136e-09	-1.57491
12120687	chr19:12120687:G:A	4.37119e-95	1.88654	-2.48025	2.56082e-15	0.728698	-2.47877
12120867	chr19:12120867:G:C	1.33909e-95	-2.60136e-09	-1.77676	3.05788e-15	-2.60136e-09	-1.57268
12121041	chr19:12121041:T:C	1.12063e-95	-2.60136e-09	-1.95485	2.58478e-15	-2.60136e-09	-1.74076
12121243	chr19:12121243:G:A	1.14162e-95	-2.60136e-09	-1.9363	2.6336e-15	-2.60136e-09	-1.72205
12121343	chr19:12121343:T:C	1.11262e-95	-2.60136e-09	-1.96203	2.55732e-15	-2.60136e-09	-1.75144
12121890	chr19:12121890:GC:G	5.51024e-97	-2.71273	-2.25458	1.13445e-16	-2.45071	-2.41612
12122274	chr19:12122274:C:T	8.6421e-96	-2.60136e-09	-2.21469	1.72954e-15	-2.60136e-09	-2.14254
12122860	chr19:12122860:C:G	3.99059e-97	-2.81242	-2.47756	8.3682e-17	-2.69151	-2.47961
12122906	chr19:12122906:T:C	1.1209e-95	-2.60136e-09	-1.95462	2.5724e-15	-2.60136e-09	-1.74556
12123101	chr19:12123101:G:A	1.11883e-95	-2.60136e-09	-1.95646	2.56679e-15	-2.60136e-09	-1.74774
12123220	chr19:12123220:A:G	1.40443e-95	0.17481	-1.90393	1.38002e-15	-0.316392	-2.05191
12123224	chr19:12123224:G:A	4.63914e-96	-2.8368	-6.54159e-09	8.66716e-16	-2.83344	-6.54159e-09
12123407	chr19:12123407:G:A	1.23443e-95	-2.60136e-09	-1.85814	2.87322e-15	-2.60136e-09	-1.63496
12123964	chr19:12123964:C:T	8.06814e-96	-2.60136e-09	-2.28341	1.6443e-15	-2.60136e-09	-2.19308
12124171	chr19:12124171:C:T	6.36481e-95	-0.217961	-6.54159e-09	1.35432e-14	-0.0845113	-6.54159e-09
12124245	chr19:12124245:G:A	1.32115e-95	-1.79024	-6.54159e-09	3.52551e-15	-1.43037	-6.54159e-09
12124256	chr19:12124256:T:C	1.57735e-95	0.307238	-1.92024	1.58963e-15	-0.150299	-2.0766
12124663	chr19:12124663:C:T	3.93002e-97	-2.8274	-2.47788	8.04006e-17	-2.73153	-2.4796
12124776	chr19:12124776:G:A	1.03361e-95	-2.60136e-09	-2.03569	2.33586e-15	-2.60136e-09	-1.84202
12124786	chr19:12124786:T:C	9.0402e-96	-2.60136e-09	-2.16965	1.44952e-15	-2.60136e-09	-2.31916
12125081	chr19:12125081:G:A	8.43807e-96	-2.60136e-09	-2.23858	1.37641e-15	-2.60136e-09	-2.37092
12125483	chr19:12125483:A:G	1.55049e-95	0.366569	-1.99675	1.58838e-15	-0.0945475	-2.13314
12125751	chr19:12125751:T:C	2.03827e-95	-2.41628	1.05963	1.54016e-15	-2.70357	0.445066
12125779	chr19:12125779:C:T	2.20254e-95	-1.27913	-6.54159e-09	2.63382e-15	-1.72196	-6.54159e-09
12125963	chr19:12125963:T:C	8.04604e-96	-2.60136e-09	-2.28615	1.55077e-15	-2.60136e-09	-2.25165
12126301	chr19:12126301:C:G	1.04801e-95	-2.60136e-09	-2.02185	2.36519e-15	-2.60136e-09	-1.82954
12126409	chr19:12126409:C:T	2.78353e-95	-2.60136e-09	-1.04503	5.59132e-15	-2.60136e-09	-0.969181
12126436	chr19:12126436:G:A	1.11883e-95	-2.60136e-09	-1.95646	2.56679e-15	-2.60136e-09	-1.74774
12126477	chr19:12126477:C:A	1.11883e-95	-2.60136e-09	-1.95646	2.56679e-15	-2.60136e-09	-1.74774
12127278	chr19:12127278:CT:C	9.80968e-96	-2.60136e-09	-2.08796	1.79157e-15	-2.60136e-09	-2.1073
12127391	chr19:12127391:G:A	9.70456e-96	-2.60136e-09	-2.09874	2.1641e-15	-2.60136e-09	-1.91839
12127625	chr19:12127625:AAAAG:A	1.92041e-95	-2.60136e-09	-1.41621	4.48798e-15	-2.60136e-09	-1.18899
12128017	chr19:12128017:C:T	7.29657e-96	-2.60136e-09	-2.38393	1.30059e-15	-2.60136e-09	-2.42758
12128428	chr19:12128428:T:G	6.88926e-96	-2.60136e-09	-2.44137	1.25896e-15	-2.60136e-09	-2.46011
12128497	chr19:12128497:A:G	9.80296e-96	-2.60136e-09	-2.08865	2.24884e-15	-2.60136e-09	-1.87998
12128843	chr19:12128843:C:T	1.36543e-95	-2.60136e-09	-1.75728	3.41424e-15	-2.60136e-09	-1.46244
12128978	chr19:12128978:T:C	6.61492e-97	-2.42145	-2.36314	9.25244e-17	-2.72748	-2.3432
12129357	chr19:12129357:A:T	1.63249e-95	-1.57864	-6.54159e-09	1.65363e-15	-2.18742	-6.54159e-09
12129467	chr19:12129467:A:T	6.97974e-96	-2.60136e-09	-2.42832	1.26242e-15	-2.60136e-09	-2.45736
12129803	chr19:12129803:A:G	1.31563e-95	-2.60136e-09	-1.79443	3.31465e-15	-2.60136e-09	-1.49204
12129886	chr19:12129886:A:G	1.38304e-95	-2.60136e-09	-1.74446	3.4717e-15	-2.60136e-09	-1.44575
12130032	chr19:12130032:GA:G	9.31497e-96	-2.60136e-09	-2.13971	1.94117e-15	-2.60136e-09	-2.02711
12130150	chr19:12130150:C:T	3.95583e-97	-2.84031	-2.45841	7.35125e-17	-2.82522	-2.47548
12130160	chr19:12130160:A:C	2.66126e-96	-2.43591	-0.956625	7.00452e-16	-2.76169	-0.284735
12130345	chr19:12130345:A:G	4.16488e-95	-2.60136e-09	-0.642059	1.15071e-14	-2.60136e-09	-0.247431
12130430	chr19:12130430:A:G	1.30928e-95	-2.60136e-09	-1.79927	3.24255e-15	-2.60136e-09	-1.51404
12130569	chr19:12130569:AT:A	2.61154e-96	-2.3771	-1.03429	2.68608e-16	-2.58885	-1.41605
12131485	chr19:12131485:T:C	6.81893e-96	-2.60136e-09	-2.45163	1.24268e-15	-2.60136e-09	-2.47312
12131645	chr19:12131645:A:T	4.35766e-97	-2.83736	-2.36462	9.89228e-17	-2.76577	-2.23805
12131817	chr19:12131817:C:T	1.31648e-95	-2.60136e-09	-1.79378	2.85477e-15	-2.60136e-09	-1.6414
12131914	chr19:12131914:T:A	1.35504e-95	-2.60136e-09	-1.76492	3.37659e-15	-2.60136e-09	-1.47353
12132461	chr19:12132461:C:T	6.17021e-96	-2.5516	-6.54159e-09	1.12566e-15	-2.57203	-6.54159e-09
12133085	chr19:12133085:A:G	3.89481e-95	-0.7091	-6.54159e-09	8.27959e-15	-0.576604	-6.54159e-09
12133703	chr19:12133703:A:G	8.17852e-96	-2.60136e-09	-2.26982	1.42281e-15	-2.60136e-09	-2.33776
12133809	chr19:12133809:G:A	1.35743e-95	-2.60136e-09	-1.76315	3.38476e-15	-2.60136e-09	-1.47111
12134239	chr19:12134239:G:A	1.49602e-95	-2.60136e-09	-1.66594	3.79159e-15	-2.60136e-09	-1.35761
12134367	chr19:12134367:G:A	1.60813e-95	-1.59367	-6.54159e-09	2.42682e-15	-1.80382	-6.54159e-09
12134567	chr19:12134567:C:T	5.53672e-96	-2.65993	-6.54159e-09	1.18165e-15	-2.52349	-6.54159e-09
12134624	chr19:12134624:C:A	6.94102e-96	-2.60136e-09	-2.43388	1.31219e-15	-2.60136e-09	-2.4187
12134888	chr19:12134888:G:C	1.4799e-95	-2.60136e-09	-1.67677	3.73689e-15	-2.60136e-09	-1.37214
12135350	chr19:12135350:C:T	7.40328e-95	-2.60136e-09	-0.0668234	9.4927e-15	-2.60136e-09	-0.439874
12135487	chr19:12135487:G:A	1.18081e-95	-2.60136e-09	-1.90255	2.07659e-15	-2.60136e-09	-1.95967
12136424	chr19:12136424:A:G	1.44438e-95	-2.60136e-09	-1.70107	3.62054e-15	-2.60136e-09	-1.40377
12136518	chr19:12136518:T:C	4.33616e-97	-2.83349	-2.37344	7.73658e-17	-2.84036	-2.40925
12136559	chr19:12136559:T:C	3.89672e-97	-2.8426	-2.47118	7.35901e-17	-2.82085	-2.47879
12136916	chr19:12136916:A:G	3.99275e-97	-2.82661	-2.46283	7.23893e-17	-2.84021	-2.47589
12136935	chr19:12136935:T:G	8.04058e-96	-2.60136e-09	-2.28683	1.40786e-15	-2.60136e-09	-2.34832
12137210	chr19:12137210:G:A	4.62941e-96	-2.8389	-6.54159e-09	8.59047e-16	-2.84233	-6.54159e-09
12137418	chr19:12137418:C:T	6.31532e-96	-2.52835	-6.54159e-09	1.51133e-15	-2.27741	-6.54159e-09
12137492	chr19:12137492:G:A	1.98688e-96	-2.38762	-1.29714	2.11729e-16	-2.5993	-1.64354
12137555	chr19:12137555:C:T	1.38928e-95	-2.60136e-09	-1.73996	3.47305e-15	-2.60136e-09	-1.44536
12137673	chr19:12137673:G:A	4.07434e-97	-2.81067	-2.45854	7.22964e-17	-2.84255	-2.47483
12137742	chr19:12137742:A:AG	4.38695e-97	-2.83727	-2.35801	9.16228e-17	-2.83045	-2.25002
12137797	chr19:12137797:C:T	3.99216e-97	-2.81423	-2.47536	7.18983e-17	-2.84264	-2.48026
12137813	chr19:12137813:C:T	4.06804e-97	-2.79037	-2.48039	7.51554e-17	-2.79934	-2.47925
12138313	chr19:12138313:C:T	7.06221e-96	-2.60136e-09	-2.41657	1.27808e-15	-2.60136e-09	-2.44504
12138314	chr19:12138314:G:A	3.99399e-97	-2.81822	-2.47091	7.19908e-17	-2.8425	-2.47912
12138550	chr19:12138550:AGTGGT:A	8.44594e-96	-2.60136e-09	-2.23765	1.46119e-15	-2.60136e-09	-2.31114
12138919	chr19:12138919:T:C	1.43054e-95	-2.60136e-09	-1.7107	3.58883e-15	-2.60136e-09	-1.41257
12139235	chr19:12139235:G:C	1.43054e-95	-2.60136e-09	-1.7107	3.58883e-15	-2.60136e-09	-1.41257
12140168	chr19:12140168:C:G	1.48895e-95	-1.67068	-6.54159e-09	1.7337e-15	-2.14014	-6.54159e-09
12140932	chr19:12140932:C:T	2.99189e-95	-2.60136e-09	-0.972841	4.33039e-15	-2.60136e-09	-1.22474
12141045	chr19:12141045:G:A	1.02681e-95	-2.60136e-09	-2.04229	2.08888e-15	-2.60136e-09	-1.95377
12141448	chr19:12141448:C:T	2.8428e-95	-2.60136e-09	-1.02396	5.24059e-15	-2.60136e-09	-1.03396
12141618	chr19:12141618:T:C	1.43071e-95	-2.60136e-09	-1.71057	3.58662e-15	-2.60136e-09	-1.41319
12141749	chr19:12141749:A:C	4.06334e-97	-2.84019	-2.43172	8.36783e-17	-2.82316	-2.34802
12142512	chr19:12142512:C:T	4.17555e-97	-2.82248	-2.42219	7.4336e-17	-2.84259	-2.44697
12142762	chr19:12142762:TTGG:T	8.62675e-96	-2.60136e-09	-2.21646	1.59535e-15	-2.60136e-09	-2.2233
12143031	chr19:12143031:TAGA:T	7.52204e-96	-2.60136e-09	-2.35349	1.90409e-15	-2.60136e-09	-2.04639
12143560	chr19:12143560:G:T	1.48454e-95	-2.60136e-09	-1.67364	3.76419e-15	-2.60136e-09	-1.36486
12143871	chr19:12143871:T:C	3.9813e-97	-2.81934	-2.47297	7.35577e-17	-2.84222	-2.45786
```
