## Supplementary material for "Characterization of shared and ancestry-specific signals driving complex traits using multi-ancestry fine-mapping": susiex_nc2.cs80.summary

```
# chr19:9623790-12143998
CS_ID	CS_LENGTH	CS_PURITY	MAX_PIP_SNP	BP	REF_ALLELE	ALT_ALLELE	REF_FRQ	BETA	SE	-LOG10P	MAX_PIP	POST-HOC_PROB_POP1	POST-HOC_PROB_POP2
1	2	0.997691	chr19:11085680:AC:A	11085680	A,A	AC,AC	1,1	inf,inf	inf,inf	64.6626,31.1984	0.780929	1	1
2	6	0.0887133	chr19:11116926:C:T	11116926	T,T	C,C	1,1	-inf,-inf	inf,inf	12.3226,1.51434	0.270072	1	0.338489
```
